## Supplementary material for "Characterization of shared and ancestry-specific signals driving complex traits using multi-ancestry fine-mapping": susiex_nc2.cs80.snp

```
BP	SNP	PIP(CS1)	LogBF(CS1,Pop1)	LogBF(CS1,Pop2)
97429903	chr9:97429903:T:C	1.72422e-19	-0.603898	-0.968628
97429957	chr9:97429957:C:T	2.32019e-19	-4.08243e-10	-1.27565
97430074	chr9:97430074:T:C	2.24245e-19	-4.08243e-10	-1.30973
97430264	chr9:97430264:G:A	1.86451e-19	-1.14247	-0.351835
97430704	chr9:97430704:T:C	4.21993e-19	0.553563	-1.23105
97430719	chr9:97430719:A:G	1.2903e-19	-0.969668	-0.892757
97430831	chr9:97430831:T:C	2.43368e-19	0.0567656	-1.28466
97431895	chr9:97431895:A:G	6.48232e-19	-4.08243e-10	-0.248222
97432124	chr9:97432124:T:C	1.65023e-19	-0.656099	-0.96029
97432252	chr9:97432252:G:A	2.38567e-19	-1.24782	-3.35403e-10
97432371	chr9:97432371:A:G	2.27953e-19	-4.08243e-10	-1.29333
97432543	chr9:97432543:G:A	1.54244e-19	-1.68382	-0.000110915
97432714	chr9:97432714:G:A	2.96994e-19	-4.08243e-10	-1.02876
97433502	chr9:97433502:G:A	2.52201e-19	0.0912988	-1.28355
97433816	chr9:97433816:T:C	1.70587e-19	-0.577202	-1.00603
97433833	chr9:97433833:G:A	3.52716e-20	-1.83128	-1.32811
97434113	chr9:97434113:T:C	1.15282e-19	-1.97509	-3.35403e-10
97434873	chr9:97434873:G:A	2.34388e-19	-4.08243e-10	-1.2655
97435161	chr9:97435161:A:C	2.35449e-19	-4.08243e-10	-1.26098
97435235	chr9:97435235:AT:A	1.91102e-19	-0.426568	-1.0431
97435496	chr9:97435496:C:T	7.2589e-19	-4.08243e-10	-0.135074
97435499	chr9:97435499:G:A	1.49145e-19	-0.735846	-0.981708
97435910	chr9:97435910:C:G	2.32688e-19	-4.08243e-10	-1.27277
97436263	chr9:97436263:T:C	9.05809e-19	-4.08243e-10	0.0863567
97436615	chr9:97436615:G:C	2.19207e-19	-4.08243e-10	-1.33245
97436867	chr9:97436867:T:C	3.70559e-20	-1.85214	-1.25791
97437238	chr9:97437238:C:T	5.13979e-19	-1.01814	0.537856
97437291	chr9:97437291:A:G	1.64923e-19	-0.638471	-0.978522
97438570	chr9:97438570:A:T	2.75406e-19	-4.08243e-10	-1.10422
97439078	chr9:97439078:A:G	3.92899e-19	0.553024	-1.30194
97439269	chr9:97439269:A:G	1.65841e-19	-1.63165	0.0202071
97439382	chr9:97439382:G:A	5.71306e-20	-1.74984	-0.927286
97439803	chr9:97439803:G:T	2.47861e-19	-4.08243e-10	-1.2096
97439960	chr9:97439960:C:T	1.62076e-19	-1.70905	0.0746462
97440307	chr9:97440307:C:T	6.5291e-19	-4.08243e-10	-0.241033
97440541	chr9:97440541:A:G	2.31974e-19	-4.08243e-10	-1.27585
97440602	chr9:97440602:C:T	1.5171e-19	-1.68512	-0.015378
97441347	chr9:97441347:ATAATT:A	9.91336e-20	-2.126	-3.35403e-10
97441426	chr9:97441426:G:T	3.33152e-19	0.406755	-1.32063
97441920	chr9:97441920:C:G	5.44419e-20	-1.39521	-1.33012
97442436	chr9:97442436:T:G	2.99942e-19	-4.08243e-10	-1.01888
97442604	chr9:97442604:C:T	4.35661e-19	-1.83845	1.19284
97442827	chr9:97442827:CT:C	4.45871e-19	-1.82955	1.2071
97442830	chr9:97442830:T:C	4.15686e-19	-1.83041	1.13787
97443119	chr9:97443119:C:T	3.70298e-19	-1.8397	1.03154
97443141	chr9:97443141:T:C	3.99722e-19	-1.86571	1.13401
97443153	chr9:97443153:G:C	1.1938e-18	-4.08243e-10	0.362429
97443847	chr9:97443847:T:C	3.64963e-19	0.413574	-1.23625
97444320	chr9:97444320:C:G	2.50706e-20	-2.17911	-1.32166
97445285	chr9:97445285:TTTGAC:T	2.70787e-19	-0.222433	-0.898706
97446536	chr9:97446536:G:A	2.97461e-19	-4.08243e-10	-1.02719
97447460	chr9:97447460:G:A	1.09727e-18	-4.08243e-10	0.278108
97447887	chr9:97447887:C:A	6.49951e-19	-4.08243e-10	-0.245574
97448098	chr9:97448098:T:C	2.25424e-19	-4.08243e-10	-1.30449
97448192	chr9:97448192:A:G	9.69705e-20	-2.14806	-3.35403e-10
97448306	chr9:97448306:A:G	9.22348e-20	-2.19813	-3.35403e-10
97448543	chr9:97448543:T:C	4.03353e-19	0.153863	-0.876522
97448699	chr9:97448699:A:G	1.22807e-19	-1.91186	-3.35403e-10
97448772	chr9:97448772:T:C	9.69656e-20	-2.14812	-3.35403e-10
97449258	chr9:97449258:G:A	2.48863e-18	1.09702	-3.35403e-10
97449412	chr9:97449412:C:T	5.61318e-20	-1.64195	-1.05282
97449526	chr9:97449526:C:T	1.07585e-19	-2.04419	-3.35403e-10
97449587	chr9:97449587:T:C	2.64376e-20	-2.19794	-1.24974
97449656	chr9:97449656:G:A	1.23344e-19	-1.9075	-3.35403e-10
97450121	chr9:97450121:C:G	2.67971e-20	-2.19918	-1.235
97450908	chr9:97450908:T:C	6.43168e-19	-4.08243e-10	-0.256066
97450995	chr9:97450995:AT:A	2.82561e-19	-4.08243e-10	-1.07858
97451536	chr9:97451536:C:A	3.10616e-19	-4.08243e-10	-0.983915
97452565	chr9:97452565:G:A	1.92058e-19	-0.366437	-1.09824
97452678	chr9:97452678:G:A	1.11875e-18	-4.08243e-10	0.297494
97453139	chr9:97453139:G:A	4.24499e-19	0.554422	-1.22599
97453145	chr9:97453145:G:A	1.02897e-18	-4.08243e-10	0.213842
97453173	chr9:97453173:C:T	2.12852e-19	-0.485649	-0.876227
97453459	chr9:97453459:T:G	2.23103e-19	-4.08243e-10	-1.31484
97453676	chr9:97453676:T:C	3.51892e-19	0.418499	-1.27765
97454749	chr9:97454749:G:A	3.70146e-19	0.348843	-1.15742
97455209	chr9:97455209:G:A	6.64741e-19	-4.08243e-10	-0.223074
97455519	chr9:97455519:C:T	6.78769e-19	-4.08243e-10	-0.202191
97456076	chr9:97456076:C:T	4.23608e-20	-2.19425	-0.781999
97456357	chr9:97456357:T:A	2.90466e-20	-2.02946	-1.32411
97456693	chr9:97456693:A:T	2.48005e-19	-4.08243e-10	-1.20902
97456709	chr9:97456709:C:T	9.20004e-20	-2.20068	-3.35403e-10
97456864	chr9:97456864:C:T	2.58237e-19	-4.08243e-10	-1.16859
97457452	chr9:97457452:C:T	2.14476e-19	-0.504986	-0.849286
97457776	chr9:97457776:G:A	2.61555e-19	0.146613	-1.30244
97457928	chr9:97457928:A:G	2.60049e-20	-2.17507	-1.28912
97458341	chr9:97458341:G:A	2.76777e-19	-1.09926	-3.35403e-10
97458524	chr9:97458524:G:A	2.86165e-20	-2.03607	-1.33242
97458849	chr9:97458849:G:A	2.41101e-19	-0.292119	-0.945138
97460234	chr9:97460234:G:A	2.47164e-19	-4.08243e-10	-1.21242
97461048	chr9:97461048:A:G	1.72609e-19	-1.15001	-0.42143
97461363	chr9:97461363:A:C	4.70786e-19	-1.10059	0.532521
97461479	chr9:97461479:CCAAAGGTGCTCTATTTATTTGAGT:C	3.10201e-19	0.200358	-1.18561
97463975	chr9:97463975:T:C	9.58455e-20	-2.15973	-3.35403e-10
97464349	chr9:97464349:G:A	1.72652e-19	-0.625447	-0.945748
97464700	chr9:97464700:G:A	1.19416e-19	-0.890459	-1.0494
97464729	chr9:97464729:T:C	1.89832e-19	-0.547843	-0.928488
97464735	chr9:97464735:T:C	5.92377e-19	-4.08243e-10	-0.338329
97465141	chr9:97465141:G:A	2.58678e-19	-0.0128715	-1.15402
97465213	chr9:97465213:G:A	9.30719e-20	-2.1891	-3.35403e-10
97465370	chr9:97465370:G:A	1.64044e-19	-1.1952	-0.427131
97466159	chr9:97466159:G:A	2.7963e-19	-4.08243e-10	-1.089
97466621	chr9:97466621:A:G	1.03896e-18	0.223509	-3.35403e-10
97466990	chr9:97466990:A:G	2.8325e-20	-2.15749	-1.22124
97467108	chr9:97467108:A:G	2.98436e-19	-4.08243e-10	-1.02392
97467115	chr9:97467115:T:C	6.72575e-19	-4.08243e-10	-0.211358
97467293	chr9:97467293:C:A	2.09006e-19	-0.376496	-1.00361
97468124	chr9:97468124:G:T	3.45468e-19	-4.08243e-10	-0.877571
97468264	chr9:97468264:G:A	3.08835e-20	-2.19075	-1.1015
97468412	chr9:97468412:T:C	1.58059e-19	-1.2165	-0.443006
97469862	chr9:97469862:T:G	1.90461e-19	-0.558508	-0.914518
97470035	chr9:97470035:G:A	6.58995e-19	-4.08243e-10	-0.231756
97470864	chr9:97470864:T:C	7.9139e-19	-4.08243e-10	-0.0486807
97470907	chr9:97470907:C:T	4.8296e-19	0.584645	-1.12718
97470991	chr9:97470991:T:C	2.2691e-19	-4.08243e-10	-1.29792
97471040	chr9:97471040:T:G	2.41574e-19	-0.268441	-0.966853
97471080	chr9:97471080:A:G	1.72822e-19	-1.13869	-0.43152
97471113	chr9:97471113:A:G	1.15856e-18	-4.08243e-10	0.332465
97471241	chr9:97471241:C:T	2.63301e-19	-0.17236	-0.976815
97472119	chr9:97472119:T:G	3.14812e-19	0.21689	-1.18739
97472263	chr9:97472263:G:A	1.29865e-19	-1.17266	-0.683314
97472420	chr9:97472420:A:G	6.0808e-19	-4.08243e-10	-0.312165
97472474	chr9:97472474:G:A	8.35829e-20	-1.48545	-0.811182
97473445	chr9:97473445:T:G	1.0464e-19	-2.07195	-3.35403e-10
97474523	chr9:97474523:G:A	7.1098e-20	-1.46682	-0.991595
97475023	chr9:97475023:A:G	2.34308e-19	-4.08243e-10	-1.26584
97475244	chr9:97475244:T:C	4.644e-19	-4.08243e-10	-0.581725
97475337	chr9:97475337:C:T	2.77029e-19	-4.08243e-10	-1.09835
97475858	chr9:97475858:G:A	2.06098e-19	-0.507334	-0.886785
97476236	chr9:97476236:C:A	2.7181e-19	-4.08243e-10	-1.11737
97476352	chr9:97476352:G:A	3.1722e-19	-0.962878	-3.35403e-10
97476384	chr9:97476384:TA:T	2.19687e-19	-4.08243e-10	-1.33027
97476806	chr9:97476806:C:T	2.55678e-19	-4.08243e-10	-1.17855
97477368	chr9:97477368:C:T	1.12118e-19	-0.864024	-1.13889
97477712	chr9:97477712:TTA:T	2.29237e-19	-4.08243e-10	-1.28772
97478997	chr9:97478997:A:G	6.77584e-19	-4.08243e-10	-0.203938
97481889	chr9:97481889:G:A	2.45342e-20	-2.20073	-1.32168
97482176	chr9:97482176:A:G	1.12017e-19	-2.00382	-3.35403e-10
97482519	chr9:97482519:C:T	1.86564e-18	-1.17067	1.97956
97484604	chr9:97484604:A:G	2.92068e-19	-4.08243e-10	-1.04549
97487641	chr9:97487641:G:A	3.39562e-19	-0.168926	-0.72589
97487877	chr9:97487877:A:T	3.56848e-19	-0.181262	-0.6639
97488329	chr9:97488329:A:G	1.12024e-19	-2.00375	-3.35403e-10
97488602	chr9:97488602:G:A	2.79572e-19	-4.08243e-10	-1.08921
97489173	chr9:97489173:G:A	2.90099e-18	1.25033	-3.35403e-10
97489506	chr9:97489506:C:T	2.28787e-19	-4.08243e-10	-1.28968
97490439	chr9:97490439:T:C	6.95622e-19	0.631332	-0.808996
97490576	chr9:97490576:G:A	5.85006e-19	-4.08243e-10	-0.350849
97491139	chr9:97491139:A:G	1.1864e-19	-1.94638	-3.35403e-10
97491445	chr9:97491445:T:C	2.5345e-19	-4.08243e-10	-1.1873
97491539	chr9:97491539:G:A	2.36053e-19	-4.08243e-10	-1.25842
97492312	chr9:97492312:C:T	1.06012e-19	-2.05892	-3.35403e-10
97492568	chr9:97492568:A:C	1.12868e-18	0.306334	-3.35403e-10
97493140	chr9:97493140:C:T	2.46077e-19	-4.08243e-10	-1.21683
97493272	chr9:97493272:C:T	2.22958e-19	-4.08243e-10	-1.31549
97493334	chr9:97493334:G:A	5.61678e-18	-1.68004	3.59108
97493393	chr9:97493393:G:A	1.15459e-19	-1.97356	-3.35403e-10
97493571	chr9:97493571:C:T	9.32127e-20	-1.87374	-0.313846
97493916	chr9:97493916:A:G	2.87996e-19	-4.08243e-10	-1.05953
97493944	chr9:97493944:G:T	1.38383e-19	-1.79245	-3.35403e-10
97494002	chr9:97494002:C:T	2.44236e-19	-4.08243e-10	-1.22434
97494392	chr9:97494392:C:T	1.31639e-19	-1.84241	-3.35403e-10
97494781	chr9:97494781:G:A	7.16323e-19	-4.08243e-10	-0.14834
97494923	chr9:97494923:C:T	7.42352e-19	-0.112649	-3.35403e-10
97495130	chr9:97495130:T:C	3.25168e-19	-4.08243e-10	-0.938129
97495209	chr9:97495209:G:A	9.22262e-20	-2.19823	-3.35403e-10
97496524	chr9:97496524:C:T	2.62404e-19	-4.08243e-10	-1.15259
97497131	chr9:97497131:A:G	4.55791e-18	-1.74027	3.44242
97497520	chr9:97497520:G:A	3.16894e-19	-4.08243e-10	-0.963904
97497610	chr9:97497610:G:GT	6.24567e-20	-1.28101	-1.30698
97497660	chr9:97497660:T:TA	3.50122e-18	-1.7313	3.1697
97498103	chr9:97498103:T:G	2.68312e-19	-0.26663	-0.863692
97498467	chr9:97498467:T:C	2.71857e-19	-4.08243e-10	-1.11719
97498686	chr9:97498686:C:G	3.70378e-19	-4.08243e-10	-0.807947
97499506	chr9:97499506:T:C	2.86434e-19	-4.08243e-10	-1.06497
97499653	chr9:97499653:G:A	1.79143e-19	-1.53429	-3.35403e-10
97500397	chr9:97500397:C:T	4.09259e-20	-1.84404	-1.16667
97501006	chr9:97501006:T:C	2.84791e-19	-4.08243e-10	-1.07072
97501708	chr9:97501708:G:A	1.98108e-19	-1.43366	-3.35403e-10
97502231	chr9:97502231:C:T	2.20446e-19	-4.08243e-10	-1.32682
97502409	chr9:97502409:G:A	4.87029e-20	-1.75179	-1.08494
97502797	chr9:97502797:G:A	2.77268e-19	-4.08243e-10	-1.09749
97503429	chr9:97503429:TAC:T	2.23558e-19	-4.08243e-10	-1.3128
97503449	chr9:97503449:G:A	1.07123e-19	-2.04849	-3.35403e-10
97504127	chr9:97504127:G:C	3.99963e-19	0.454121	-1.18522
97504372	chr9:97504372:A:G	4.21756e-19	-4.08243e-10	-0.678043
97504810	chr9:97504810:C:G	4.03775e-19	-1.83556	1.11394
97505484	chr9:97505484:A:G	2.46495e-19	-2.10631	0.891178
97505744	chr9:97505744:C:T	7.08288e-19	0.33335	-0.492971
97506088	chr9:97506088:TC:T	6.52341e-19	0.230484	-0.472387
97506171	chr9:97506171:C:T	2.60782e-19	-4.08243e-10	-1.15879
97507009	chr9:97507009:C:T	3.69877e-19	-2.16358	1.35428
97507370	chr9:97507370:C:T	1.37945e-18	-4.08243e-10	0.50697
97508006	chr9:97508006:G:A	1.05071e-19	-1.44365	-0.624182
97508442	chr9:97508442:G:A	2.35042e-19	-4.08243e-10	-1.26271
97508479	chr9:97508479:C:T	2.69289e-19	-4.08243e-10	-1.12669
97508481	chr9:97508481:T:C	2.56848e-20	-2.19522	-1.28135
97508564	chr9:97508564:A:G	5.79492e-19	0.828355	-1.18868
97508604	chr9:97508604:G:A	3.30388e-20	-2.10491	-1.11988
97508948	chr9:97508948:G:T	3.08199e-19	-4.08243e-10	-0.991727
97509115	chr9:97509115:G:A	4.12168e-20	-2.01903	-0.98459
97509611	chr9:97509611:C:T	3.0782e-19	-4.08243e-10	-0.992957
97510016	chr9:97510016:T:A	2.46906e-19	-4.08243e-10	-1.21346
97510720	chr9:97510720:G:A	4.54677e-20	-1.85723	-1.04824
97511065	chr9:97511065:C:T	9.56625e-19	0.845149	-0.704209
97511099	chr9:97511099:C:CAG	4.26687e-20	-1.85496	-1.11405
97511215	chr9:97511215:G:A	1.03726e-19	-2.08072	-3.35403e-10
97511375	chr9:97511375:C:T	3.04009e-19	-4.08243e-10	-1.00541
97511562	chr9:97511562:C:T	1.34068e-19	-1.82412	-3.35403e-10
97511596	chr9:97511596:T:C	2.65317e-19	-4.08243e-10	-1.14155
97511892	chr9:97511892:A:G	7.20456e-20	-1.13038	-1.3148
97512173	chr9:97512173:A:G	1.1699e-19	-1.12752	-0.832858
97512283	chr9:97512283:T:A	1.16322e-17	3.11493	-0.475869
97512462	chr9:97512462:A:T	2.21009e-19	-4.08243e-10	-1.32427
97512665	chr9:97512665:C:A	6.94133e-19	-4.08243e-10	-0.179809
97512928	chr9:97512928:T:G	2.46637e-18	1.75444	-0.666412
97513142	chr9:97513142:C:T	1.35384e-17	3.265	-0.474179
97513603	chr9:97513603:G:A	1.03986e-18	-4.08243e-10	0.224367
97514028	chr9:97514028:A:G	1.21483e-17	3.5275	-0.845036
97514302	chr9:97514302:A:G	6.78751e-20	-1.45994	-1.04486
97514494	chr9:97514494:C:T	4.36874e-18	1.73646	-0.0766976
97514680	chr9:97514680:T:C	3.02691e-19	-4.08243e-10	-1.00976
97514999	chr9:97514999:T:C	3.586e-18	1.88551	-0.423192
97515594	chr9:97515594:T:C	2.79233e-19	-4.08243e-10	-1.09042
97515671	chr9:97515671:C:T	4.15731e-19	-4.08243e-10	-0.692433
97515886	chr9:97515886:A:G	3.04094e-19	-4.08243e-10	-1.00513
97515925	chr9:97515925:C:T	2.60948e-19	-4.08243e-10	-1.15815
97516727	chr9:97516727:A:G	3.15742e-18	2.4161	-1.08106
97516770	chr9:97516770:G:A	2.76234e-19	-4.08243e-10	-1.10122
97516958	chr9:97516958:C:T	2.07299e-18	-4.08243e-10	0.914277
97517016	chr9:97517016:G:A	1.13556e-19	-1.99018	-3.35403e-10
97517059	chr9:97517059:A:T	5.17506e-19	-4.08243e-10	-0.47345
97517122	chr9:97517122:G:A	3.08153e-19	-4.08243e-10	-0.991876
97517127	chr9:97517127:G:T	2.36339e-18	-4.08243e-10	1.04538
97517334	chr9:97517334:G:A	1.32122e-19	-0.646305	-1.19244
97517427	chr9:97517427:C:T	7.85304e-19	0.727641	-0.784041
97517729	chr9:97517729:G:A	7.47396e-19	-0.590056	0.48418
97519558	chr9:97519558:C:T	1.46846e-19	-1.73309	-3.35403e-10
97519590	chr9:97519590:C:T	9.2963e-20	-0.908493	-1.28178
97520031	chr9:97520031:A:G	2.13332e-19	-0.646219	-0.713403
97520201	chr9:97520201:A:G	2.26063e-19	-4.08243e-10	-1.30166
97520384	chr9:97520384:A:G	3.2409e-19	-4.08243e-10	-0.94145
97520763	chr9:97520763:T:C	2.24577e-19	-4.08243e-10	-1.30825
97521031	chr9:97521031:A:T	8.12827e-20	-1.77475	-0.549784
97521865	chr9:97521865:G:A	4.69097e-20	-1.85862	-1.01563
97522436	chr9:97522436:T:C	2.66311e-19	-4.08243e-10	-1.13781
97522580	chr9:97522580:G:A	6.74196e-20	-1.6339	-0.877632
97522676	chr9:97522676:C:T	1.44323e-19	-1.75042	-3.35403e-10
97522761	chr9:97522761:C:T	1.97561e-19	-1.43642	-3.35403e-10
97523015	chr9:97523015:G:A	3.0363e-19	0.326205	-1.33287
97523371	chr9:97523371:C:T	1.4475e-19	-1.22627	-0.521195
97523771	chr9:97523771:C:T	5.0077e-19	-4.08243e-10	-0.506324
97524149	chr9:97524149:C:A	1.75347e-19	-1.10813	-0.447572
97524687	chr9:97524687:G:A	2.19448e-19	-4.08243e-10	-1.33136
97524734	chr9:97524734:T:G	2.26471e-19	-4.08243e-10	-1.29985
97524795	chr9:97524795:C:T	2.24425e-19	-4.08243e-10	-1.30893
97524872	chr9:97524872:CA:C	4.37659e-19	0.685941	-1.32697
97525956	chr9:97525956:A:T	1.87557e-19	-0.356861	-1.13153
97526343	chr9:97526343:GT:G	4.58627e-19	-4.08243e-10	-0.594235
97526346	chr9:97526346:A:C	4.53535e-19	-4.08243e-10	-0.6054
97526627	chr9:97526627:A:G	2.39157e-19	-4.08243e-10	-1.24535
97526776	chr9:97526776:G:A	3.07376e-20	-2.01113	-1.28585
97526899	chr9:97526899:T:C	2.762e-19	-4.08243e-10	-1.10135
97528088	chr9:97528088:G:A	4.68817e-19	-4.08243e-10	-0.572259
97528455	chr9:97528455:G:C	2.04699e-19	-1.10506	-0.295874
97528955	chr9:97528955:C:G	1.02802e-19	-1.07782	-1.01185
97529656	chr9:97529656:C:T	2.28984e-19	-4.08243e-10	-1.28882
97530100	chr9:97530100:C:G	1.07553e-19	-0.836069	-1.20842
97530142	chr9:97530142:A:G	2.61892e-19	-4.08243e-10	-1.15454
97530633	chr9:97530633:G:A	2.19287e-19	-4.08243e-10	-1.33209
97530769	chr9:97530769:G:A	2.2552e-19	-4.08243e-10	-1.30406
97531160	chr9:97531160:T:C	3.56687e-19	-4.08243e-10	-0.845614
97532863	chr9:97532863:G:T	1.47198e-19	-0.941281	-0.78941
97533310	chr9:97533310:G:T	2.90816e-19	-1.04978	-3.35403e-10
97533639	chr9:97533639:A:G	6.33494e-20	-1.33288	-1.24093
97533937	chr9:97533937:C:T	5.95524e-20	-2.17818	-0.457436
97533981	chr9:97533981:T:C	3.93898e-19	-4.08243e-10	-0.74638
97534198	chr9:97534198:C:G	4.23404e-20	-1.80882	-1.16791
97534694	chr9:97534694:T:C	6.44151e-20	-1.33819	-1.21893
97534864	chr9:97534864:T:A	2.25834e-19	-4.08243e-10	-1.30267
97535413	chr9:97535413:C:T	3.42405e-20	-1.86868	-1.32039
97536425	chr9:97536425:T:A	2.5581e-19	-4.08243e-10	-1.17804
97536705	chr9:97536705:A:G	6.18727e-20	-1.26474	-1.33265
97537087	chr9:97537087:C:T	1.16059e-18	0.849405	-0.515196
97537217	chr9:97537217:G:A	6.44713e-20	-1.29473	-1.26153
97537493	chr9:97537493:T:C	2.74822e-20	-2.18808	-1.22085
97537733	chr9:97537733:A:C	3.07111e-18	-4.08243e-10	1.30732
97537791	chr9:97537791:T:C	3.38516e-19	-4.08243e-10	-0.8979
97538138	chr9:97538138:A:C	4.14608e-20	-1.69423	-1.30349
97538182	chr9:97538182:A:G	9.70806e-20	-2.14693	-3.35403e-10
97538209	chr9:97538209:C:T	9.31917e-20	-2.18781	-3.35403e-10
97538526	chr9:97538526:T:A	5.59695e-19	-4.08243e-10	-0.39508
97538717	chr9:97538717:C:T	3.05959e-19	-4.08243e-10	-0.999021
97538782	chr9:97538782:A:G	1.12442e-19	-0.766285	-1.23375
97538927	chr9:97538927:C:T	2.19213e-19	-4.08243e-10	-1.33243
97538969	chr9:97538969:C:T	8.50635e-20	-1.4556	-0.823472
97539029	chr9:97539029:A:C	2.35282e-19	-4.08243e-10	-1.26169
97539166	chr9:97539166:A:T	8.34217e-20	-1.39481	-0.903752
97539479	chr9:97539479:C:T	1.24119e-19	-1.90123	-3.35403e-10
97539742	chr9:97539742:G:A	6.16262e-19	-4.08243e-10	-0.298799
97540333	chr9:97540333:C:G	1.0012e-19	-2.1161	-3.35403e-10
97540482	chr9:97540482:C:T	2.82555e-19	-4.08243e-10	-1.0786
97540586	chr9:97540586:C:T	2.19201e-19	-4.08243e-10	-1.33248
97540661	chr9:97540661:C:T	2.81328e-19	-4.08243e-10	-1.08295
97541477	chr9:97541477:C:G	4.25357e-20	-1.64456	-1.32756
97541574	chr9:97541574:G:A	1.91755e-19	-1.27102	-0.195238
97541597	chr9:97541597:C:A	2.19221e-19	-4.08243e-10	-1.33239
97542177	chr9:97542177:T:G	2.76093e-19	-4.08243e-10	-1.10173
97542249	chr9:97542249:A:G	7.38904e-20	-2.09873	-0.32116
97542579	chr9:97542579:A:G	6.87552e-20	-2.0363	-0.455622
97542785	chr9:97542785:A:G	2.85651e-20	-2.15455	-1.21574
97542800	chr9:97542800:A:G	8.4505e-20	-1.81961	-0.466046
97542930	chr9:97542930:A:G	2.29058e-19	-4.08243e-10	-1.2885
97543154	chr9:97543154:A:G	2.95894e-19	-4.08243e-10	-1.03247
97543416	chr9:97543416:A:G	8.25243e-20	-1.42756	-0.881823
97543922	chr9:97543922:G:C	3.79529e-20	-1.92645	-1.15968
97543985	chr9:97543985:G:T	4.15132e-20	-2.18845	-0.808013
97544460	chr9:97544460:C:T	5.64943e-20	-1.47527	-1.21306
97544467	chr9:97544467:T:C	1.15959e-19	-0.698773	-1.27046
97544522	chr9:97544522:A:G	5.51839e-20	-1.53373	-1.17808
97545120	chr9:97545120:T:C	1.07506e-19	-0.800531	-1.24439
97545211	chr9:97545211:G:A	1.77934e-19	-1.67548	0.13442
97545242	chr9:97545242:A:G	3.17697e-19	-4.08243e-10	-0.961374
97545246	chr9:97545246:T:A	5.71938e-20	-1.52465	-1.15137
97545507	chr9:97545507:C:T	1.37839e-19	-1.78061	-0.0157775
97545560	chr9:97545560:G:A	1.54409e-18	-4.08243e-10	0.619721
97545607	chr9:97545607:A:G	3.17316e-19	-4.08243e-10	-0.962572
97545620	chr9:97545620:C:T	3.01122e-19	-4.08243e-10	-1.01495
97545734	chr9:97545734:T:C	1.05351e-19	-0.826224	-1.23895
97545949	chr9:97545949:A:G	5.52119e-20	-1.58332	-1.12798
97546776	chr9:97546776:A:G	1.36446e-19	-1.51652	-0.290026
97546839	chr9:97546839:A:G	1.22782e-19	-1.64404	-0.268029
97546923	chr9:97546923:C:T	5.80467e-20	-1.51452	-1.14671
97547106	chr9:97547106:C:T	2.19014e-19	-4.08243e-10	-1.33334
97548061	chr9:97548061:G:A	1.40567e-18	-4.08243e-10	0.525797
97548252	chr9:97548252:A:G	1.44234e-19	-0.49339	-1.25764
97548384	chr9:97548384:C:T	1.68932e-19	-0.304028	-1.28895
97548568	chr9:97548568:C:T	4.3955e-19	-4.08243e-10	-0.636721
97548831	chr9:97548831:G:A	1.32323e-19	-1.83722	-3.35403e-10
97549197	chr9:97549197:T:C	2.21169e-19	-4.08243e-10	-1.32355
97549551	chr9:97549551:T:C	4.21896e-19	-4.08243e-10	-0.677712
97550002	chr9:97550002:T:C	2.89138e-20	-2.02719	-1.33097
97550031	chr9:97550031:T:C	8.47507e-19	-4.08243e-10	0.0198275
97550436	chr9:97550436:G:T	5.03553e-19	-4.08243e-10	-0.500782
97550703	chr9:97550703:A:G	3.33191e-19	-4.08243e-10	-0.913755
97551170	chr9:97551170:C:T	2.80047e-20	-2.16251	-1.2276
97551181	chr9:97551181:G:A	2.87658e-19	-4.08243e-10	-1.0607
97551279	chr9:97551279:C:T	3.85296e-20	-1.89668	-1.17437
97551366	chr9:97551366:G:A	2.54012e-20	-2.16879	-1.31889
97551443	chr9:97551443:C:T	4.10506e-20	-1.70453	-1.30314
97551619	chr9:97551619:A:G	2.61536e-19	-4.08243e-10	-1.1559
97551621	chr9:97551621:A:G	9.12311e-20	-0.982625	-1.22645
97552127	chr9:97552127:A:G	9.2275e-20	-2.1977	-3.35403e-10
97552331	chr9:97552331:ACTAGC:A	2.64517e-20	-2.15335	-1.29381
97552458	chr9:97552458:T:C	3.60989e-20	-2.00418	-1.13202
97553101	chr9:97553101:G:A	2.8721e-19	-4.08243e-10	-1.06226
97553493	chr9:97553493:C:T	2.47174e-19	-4.08243e-10	-1.21238
97553948	chr9:97553948:C:T	1.46672e-19	-0.518549	-1.21572
97554045	chr9:97554045:A:G	2.83732e-19	-4.08243e-10	-1.07444
97554311	chr9:97554311:G:C	3.61139e-20	-1.80641	-1.32939
97554422	chr9:97554422:T:C	1.12979e-19	-1.99527	-3.35403e-10
97554481	chr9:97554481:G:A	1.2713e-19	-1.87726	-3.35403e-10
97555203	chr9:97555203:T:C	3.31642e-19	-4.08243e-10	-0.918416
97555291	chr9:97555291:G:C	3.97386e-20	-1.88359	-1.15655
97555993	chr9:97555993:G:A	1.15303e-19	-0.813462	-1.16144
97556176	chr9:97556176:A:G	5.23535e-20	-1.52588	-1.23857
97556269	chr9:97556269:C:A	3.68591e-20	-1.85879	-1.25658
97556367	chr9:97556367:A:G	3.04536e-19	-4.08243e-10	-1.00368
97556457	chr9:97556457:G:A	2.34438e-19	-0.834519	-0.430761
97556501	chr9:97556501:A:T	3.77693e-20	-1.92844	-1.16253
97556682	chr9:97556682:A:G	7.5055e-20	-1.29788	-1.10638
97556750	chr9:97556750:G:A	2.60642e-19	-4.08243e-10	-1.15933
97556998	chr9:97556998:C:T	3.39221e-20	-1.86609	-1.33231
97557087	chr9:97557087:G:A	5.34649e-19	-4.08243e-10	-0.440862
97557366	chr9:97557366:G:C	6.08989e-19	-0.310671	-3.35403e-10
97557575	chr9:97557575:G:A	4.38458e-20	-1.60945	-1.33234
97557612	chr9:97557612:C:T	3.97077e-20	-1.84352	-1.19741
97558548	chr9:97558548:A:G	1.4358e-19	-1.75558	-3.35403e-10
97558634	chr9:97558634:G:T	5.64385e-20	-1.4788	-1.21052
97558989	chr9:97558989:C:T	2.9273e-20	-2.09078	-1.25503
97559596	chr9:97559596:C:T	6.49432e-20	-1.67296	-0.876001
97559687	chr9:97559687:T:C	1.13751e-19	-0.657754	-1.33071
97559689	chr9:97559689:C:T	3.091e-19	-4.08243e-10	-0.988805
97560152	chr9:97560152:C:T	1.07298e-19	-0.796922	-1.24994
97560353	chr9:97560353:G:A	5.83804e-20	-1.67588	-0.979613
97560418	chr9:97560418:A:T	1.05383e-19	-0.803421	-1.26145
97560494	chr9:97560494:C:T	7.37435e-20	-1.14059	-1.28129
97560609	chr9:97560609:T:C	1.06603e-19	-0.794869	-1.25849
97561804	chr9:97561804:C:T	3.66793e-20	-1.8117	-1.30856
97562199	chr9:97562199:A:T	6.75243e-20	-1.34477	-1.16521
97562278	chr9:97562278:T:C	5.58018e-20	-1.65731	-1.04335
97562372	chr9:97562372:G:A	7.23178e-20	-1.2553	-1.1861
97562611	chr9:97562611:T:A	3.46342e-20	-1.87518	-1.30245
97563211	chr9:97563211:G:A	2.61827e-19	-4.08243e-10	-1.15479
97563258	chr9:97563258:G:A	2.41829e-19	-4.08243e-10	-1.23424
97563818	chr9:97563818:C:G	2.19564e-19	-4.08243e-10	-1.33083
97564543	chr9:97564543:G:A	1.80939e-19	-2.20067	0.676357
97564944	chr9:97564944:G:A	3.12034e-20	-2.01057	-1.27137
97564950	chr9:97564950:C:T	1.01079e-19	-1.59337	-0.5132
97565316	chr9:97565316:C:T	1.27805e-19	-0.697526	-1.17444
97565322	chr9:97565322:A:G	3.5729e-20	-2.00014	-1.14637
97565816	chr9:97565816:G:A	2.25134e-19	-4.08243e-10	-1.30577
97565986	chr9:97565986:G:T	2.2437e-19	-4.08243e-10	-1.30918
97566315	chr9:97566315:C:T	8.28615e-20	-1.08639	-1.21891
97566486	chr9:97566486:C:T	7.60786e-19	-4.08243e-10	-0.0881198
97566588	chr9:97566588:T:C	1.34972e-19	-0.740423	-1.07698
97566639	chr9:97566639:C:G	1.40033e-18	-4.08243e-10	0.521994
97566739	chr9:97566739:G:A	1.22291e-19	-1.40142	-0.51465
97566844	chr9:97566844:TATTGAG:T	1.08136e-19	-1.41716	-0.62192
97567100	chr9:97567100:A:T	1.10954e-19	-1.46808	-0.545273
97567437	chr9:97567437:C:T	9.04233e-20	-1.06148	-1.15649
97567464	chr9:97567464:C:T	2.92637e-20	-2.05443	-1.2917
97567722	chr9:97567722:G:A	2.83517e-20	-2.14606	-1.23172
97567789	chr9:97567789:C:T	6.01528e-19	-4.08243e-10	-0.322999
97567818	chr9:97567818:G:A	9.56811e-20	-1.00214	-1.15931
97567837	chr9:97567837:T:A	2.8377e-20	-2.10785	-1.26904
97567858	chr9:97567858:G:A	9.66272e-20	-0.98794	-1.16367
97568411	chr9:97568411:A:G	1.57717e-18	-4.08243e-10	0.640915
97568456	chr9:97568456:C:T	2.19053e-19	-4.08243e-10	-1.33316
97568606	chr9:97568606:C:T	7.23096e-19	-4.08243e-10	-0.13893
97569229	chr9:97569229:C:T	2.19397e-19	-4.08243e-10	-1.33159
97569334	chr9:97569334:C:T	2.39129e-19	-4.08243e-10	-1.24547
97569456	chr9:97569456:C:T	2.83908e-20	-2.17975	-1.19666
97569488	chr9:97569488:G:A	9.8794e-20	-1.32764	-0.801792
97569490	chr9:97569490:C:T	1.95228e-18	-4.08243e-10	0.854284
97569641	chr9:97569641:A:G	2.74013e-19	0.0730591	-1.18235
97569795	chr9:97569795:AAAGAT:A	2.69993e-19	0.209003	-1.33308
97570638	chr9:97570638:G:T	2.2415e-19	-4.08243e-10	-1.31016
97570722	chr9:97570722:C:T	7.03759e-20	-1.16849	-1.30013
97570736	chr9:97570736:C:G	2.50386e-19	-4.08243e-10	-1.19947
97570739	chr9:97570739:G:A	9.33759e-20	-2.18584	-3.35403e-10
97571000	chr9:97571000:C:T	5.75456e-19	-4.08243e-10	-0.367309
97571356	chr9:97571356:C:A	7.87323e-20	-1.6465	-0.709914
97571490	chr9:97571490:T:C	3.31171e-20	-2.15295	-1.06947
97571648	chr9:97571648:A:G	2.85176e-19	-4.08243e-10	-1.06937
97571877	chr9:97571877:C:T	3.58775e-20	-2.12154	-1.02083
97572304	chr9:97572304:G:A	3.23154e-20	-2.00559	-1.24134
97572465	chr9:97572465:C:T	2.89057e-19	-4.08243e-10	-1.05585
97573287	chr9:97573287:C:T	4.4816e-19	-4.08243e-10	-0.617322
97573587	chr9:97573587:C:A	4.78079e-19	-4.08243e-10	-0.552695
97574698	chr9:97574698:T:C	2.51121e-19	-4.08243e-10	-1.19654
97575065	chr9:97575065:C:T	2.87938e-19	-4.08243e-10	-1.05973
97575272	chr9:97575272:G:A	1.06582e-19	-0.933797	-1.11976
97575295	chr9:97575295:G:A	2.91684e-18	1.25578	-3.35403e-10
97575335	chr9:97575335:C:T	3.85412e-19	-4.08243e-10	-0.76816
97575671	chr9:97575671:T:C	7.35065e-20	-1.31979	-1.10531
97575941	chr9:97575941:C:T	2.79454e-19	-4.08243e-10	-1.08964
97576150	chr9:97576150:G:A	1.05174e-19	-0.739665	-1.32719
97576678	chr9:97576678:G:A	4.55918e-19	-4.08243e-10	-0.600159
97576890	chr9:97576890:C:T	7.00485e-20	-1.24083	-1.23246
97576927	chr9:97576927:T:C	5.05423e-19	-0.497075	-3.35403e-10
97577831	chr9:97577831:G:T	6.08002e-19	0.149491	-0.461784
97577957	chr9:97577957:C:T	2.75845e-19	0.153661	-1.25629
97578129	chr9:97578129:C:T	4.93118e-19	-4.08243e-10	-0.521724
97578203	chr9:97578203:G:A	1.10746e-19	-0.702066	-1.31316
97578321	chr9:97578321:G:A	9.56823e-20	-2.16144	-3.35403e-10
97578756	chr9:97578756:T:C	9.97873e-20	-1.10967	-1.00976
97578860	chr9:97578860:C:T	3.92188e-19	-4.08243e-10	-0.75073
97578927	chr9:97578927:C:T	1.29919e-19	-0.524411	-1.33115
97579373	chr9:97579373:A:G	3.57026e-19	-4.08243e-10	-0.844663
97579578	chr9:97579578:G:T	7.96373e-20	-1.2855	-1.05949
97580153	chr9:97580153:C:T	2.5644e-20	-2.14777	-1.33039
97580174	chr9:97580174:T:C	3.02412e-19	-4.08243e-10	-1.01068
97580503	chr9:97580503:G:A	2.43893e-19	-4.08243e-10	-1.22574
97580727	chr9:97580727:G:C	9.41624e-20	-1.33131	-0.846142
97580930	chr9:97580930:C:A	2.19321e-19	-1.33194	-3.35403e-10
97581105	chr9:97581105:T:C	2.51475e-19	0.0807203	-1.27585
97582216	chr9:97582216:A:C	1.17166e-19	-1.95888	-3.35403e-10
97582477	chr9:97582477:A:T	9.3791e-20	-2.1814	-3.35403e-10
97582543	chr9:97582543:A:G	2.86852e-19	0.145364	-1.20887
97583034	chr9:97583034:T:G	2.53459e-19	-4.08243e-10	-1.18727
97583526	chr9:97583526:A:G	9.51298e-20	-2.16723	-3.35403e-10
97583548	chr9:97583548:A:G	1.3795e-19	-1.09427	-0.701316
97584664	chr9:97584664:G:T	1.15021e-19	-1.25206	-0.725296
97585033	chr9:97585033:T:C	2.35472e-19	-4.08243e-10	-1.26088
97585065	chr9:97585065:T:G	7.93058e-20	-1.02434	-1.32482
97585107	chr9:97585107:C:A	3.89603e-19	-0.757344	-3.35403e-10
97585365	chr9:97585365:G:A	9.93975e-20	-2.12334	-3.35403e-10
97586524	chr9:97586524:G:A	3.8679e-19	0.470934	-1.23552
97587198	chr9:97587198:A:G	3.83672e-19	-4.08243e-10	-0.772685
97587511	chr9:97587511:G:A	2.42915e-19	-4.08243e-10	-1.22976
97588091	chr9:97588091:T:C	1.15954e-19	-1.98921	0.019928
97589420	chr9:97589420:C:T	2.51508e-19	-4.08243e-10	-1.19499
97589500	chr9:97589500:G:C	4.48751e-19	-4.08243e-10	-0.616002
97589575	chr9:97589575:G:A	1.54732e-19	-0.358919	-1.32186
97589842	chr9:97589842:C:T	2.3733e-19	-4.08243e-10	-1.25302
97590003	chr9:97590003:T:C	3.24451e-19	0.310031	-1.25037
97590492	chr9:97590492:C:T	5.16325e-19	0.165267	-0.641003
97590889	chr9:97590889:A:G	7.37075e-20	-1.08955	-1.33282
97591168	chr9:97591168:G:C	2.47054e-19	-4.08243e-10	-1.21287
97591183	chr9:97591183:TC:T	5.20955e-19	-4.08243e-10	-0.466808
97591365	chr9:97591365:C:T	2.67924e-19	-4.08243e-10	-1.13177
97591519	chr9:97591519:G:T	1.03893e-19	-0.773694	-1.30542
97591989	chr9:97591989:AATT:A	1.09158e-19	-0.698432	-1.33124
97592016	chr9:97592016:A:T	7.81861e-20	-1.04822	-1.31516
97592093	chr9:97592093:T:G	3.67493e-19	0.481932	-1.2977
97592234	chr9:97592234:T:C	2.36903e-19	-4.08243e-10	-1.25482
97593063	chr9:97593063:G:A	4.32522e-19	-4.08243e-10	-0.652839
97593328	chr9:97593328:C:A	5.02756e-19	-4.08243e-10	-0.502367
97593740	chr9:97593740:G:A	2.19287e-19	-4.08243e-10	-1.33209
97594036	chr9:97594036:G:A	6.88692e-20	-1.18326	-1.307
97594377	chr9:97594377:A:G	6.81164e-20	-1.45921	-1.04204
97594459	chr9:97594459:C:T	6.28332e-20	-1.32962	-1.25237
97594557	chr9:97594557:G:C	9.13799e-20	-1.15116	-1.05629
97594860	chr9:97594860:CT:C	2.21023e-19	-1.07709	-0.247113
97594974	chr9:97594974:A:G	5.59996e-20	-1.43977	-1.25736
97595177	chr9:97595177:AAAATT:A	2.62732e-19	-4.08243e-10	-1.15134
97595376	chr9:97595376:C:T	6.76256e-20	-1.26698	-1.2415
97595577	chr9:97595577:C:T	5.81801e-20	-1.47271	-1.18622
97595838	chr9:97595838:C:T	2.19016e-19	-4.08243e-10	-1.33333
97596184	chr9:97596184:C:T	2.23149e-19	-1.31463	-3.35403e-10
97596578	chr9:97596578:C:T	4.277e-19	-4.08243e-10	-0.66405
97596719	chr9:97596719:C:A	4.08741e-19	-4.08243e-10	-0.70939
97596791	chr9:97596791:C:T	1.73434e-19	-0.804864	-0.761809
97597210	chr9:97597210:AAGTAAAG:A	9.37312e-20	-2.18204	-3.35403e-10
97597461	chr9:97597461:A:G	3.58175e-19	-4.08243e-10	-0.841449
97597539	chr9:97597539:A:G	3.71585e-19	-4.08243e-10	-0.804694
97597566	chr9:97597566:T:C	4.33391e-19	-4.08243e-10	-0.650831
97597806	chr9:97597806:C:G	2.24419e-19	-4.08243e-10	-1.30896
97598984	chr9:97598984:A:G	2.8608e-19	-4.08243e-10	-1.0662
97599196	chr9:97599196:ACT:A	2.69372e-20	-2.19947	-1.22949
97599416	chr9:97599416:T:TATGA	4.19827e-19	-4.08243e-10	-0.682629
97599444	chr9:97599444:C:CTCA	2.7419e-19	-4.08243e-10	-1.10865
97599451	chr9:97599451:A:G	2.63523e-19	-4.08243e-10	-1.14833
97599582	chr9:97599582:C:T	2.62491e-20	-2.20075	-1.25409
97600300	chr9:97600300:T:C	1.64258e-19	-1.62103	-3.35403e-10
97600317	chr9:97600317:T:C	3.96351e-19	-4.08243e-10	-0.740171
97600792	chr9:97600792:A:G	2.67032e-19	-4.08243e-10	-1.1351
97600886	chr9:97600886:T:C	2.84503e-19	-4.08243e-10	-1.07173
97601294	chr9:97601294:C:T	3.37404e-19	-4.08243e-10	-0.901191
97601630	chr9:97601630:A:T	3.38351e-19	-4.08243e-10	-0.898388
97601652	chr9:97601652:A:G	3.8306e-19	-4.08243e-10	-0.77428
97601817	chr9:97601817:T:C	3.89777e-19	-4.08243e-10	-0.756897
97602054	chr9:97602054:C:A	1.02645e-19	-2.0912	-3.35403e-10
97602094	chr9:97602094:G:C	2.64971e-19	-4.08243e-10	-1.14285
97602169	chr9:97602169:A:C	3.33739e-19	-4.08243e-10	-0.912113
97602640	chr9:97602640:T:C	2.42052e-19	-4.08243e-10	-1.23332
97602804	chr9:97602804:A:G	3.52631e-19	-4.08243e-10	-0.857049
97603128	chr9:97603128:TTTGA:T	2.43657e-19	-4.08243e-10	-1.22671
97603228	chr9:97603228:G:T	4.59137e-19	-4.08243e-10	-0.593124
97603512	chr9:97603512:A:G	2.82143e-19	-4.08243e-10	-1.08006
97603734	chr9:97603734:G:T	3.40161e-19	-4.08243e-10	-0.893054
97604212	chr9:97604212:A:G	3.38664e-19	-4.08243e-10	-0.897463
97604376	chr9:97604376:G:C	3.37272e-19	-4.08243e-10	-0.901581
97604561	chr9:97604561:T:C	4.62882e-19	-4.08243e-10	-0.585
97604671	chr9:97604671:A:G	2.67065e-20	-2.19892	-1.23864
97605024	chr9:97605024:T:C	2.83046e-20	-2.20063	-1.17881
97605352	chr9:97605352:C:T	3.27896e-19	-4.08243e-10	-0.929776
97605528	chr9:97605528:G:A	3.36824e-19	-4.08243e-10	-0.90291
97605531	chr9:97605531:A:G	3.4307e-19	-4.08243e-10	-0.884538
97605892	chr9:97605892:C:G	3.22312e-19	-4.08243e-10	-0.946952
97606961	chr9:97606961:C:T	2.93814e-19	-4.08243e-10	-1.03953
97607043	chr9:97607043:G:A	3.28114e-19	-4.08243e-10	-0.929111
97607092	chr9:97607092:A:G	9.58163e-19	-4.08243e-10	0.142546
97607224	chr9:97607224:G:C	2.36268e-19	-4.08243e-10	-1.25751
97607630	chr9:97607630:T:C	1.36513e-19	-1.80605	-3.35403e-10
97607645	chr9:97607645:A:G	1.09298e-19	-0.832733	-1.19566
97608139	chr9:97608139:C:T	2.92701e-19	-4.08243e-10	-1.04332
97608254	chr9:97608254:CA:C	7.88115e-19	-4.08243e-10	-0.0528279
97608585	chr9:97608585:G:A	9.46862e-20	-2.1719	-3.35403e-10
97609032	chr9:97609032:G:GA	3.35589e-19	-4.08243e-10	-0.906585
97609189	chr9:97609189:C:T	3.36798e-19	-4.08243e-10	-0.902987
97609594	chr9:97609594:A:G	9.91595e-20	-2.12574	-3.35403e-10
97610273	chr9:97610273:G:A	2.2847e-19	-4.08243e-10	-1.29107
97610624	chr9:97610624:C:T	3.36123e-19	-4.08243e-10	-0.904994
97610698	chr9:97610698:T:C	2.65928e-19	-4.08243e-10	-1.13925
97611007	chr9:97611007:T:C	3.39212e-19	-4.08243e-10	-0.895845
97611026	chr9:97611026:A:G	3.08959e-19	-4.08243e-10	-0.989262
97611077	chr9:97611077:A:G	3.3239e-19	-4.08243e-10	-0.916161
97611248	chr9:97611248:C:T	2.84803e-19	-4.08243e-10	-1.07067
97611368	chr9:97611368:G:GATC	3.08378e-19	-4.08243e-10	-0.991146
97611374	chr9:97611374:G:A	3.28193e-19	-4.08243e-10	-0.928868
97611394	chr9:97611394:G:A	4.61292e-19	-4.08243e-10	-0.588441
97611487	chr9:97611487:T:C	9.2e-20	-2.20068	-3.35403e-10
97611959	chr9:97611959:C:G	2.24809e-19	-4.08243e-10	-1.30722
97611992	chr9:97611992:C:CT	3.0358e-19	-4.08243e-10	-1.00683
97612170	chr9:97612170:T:C	3.06312e-19	-4.08243e-10	-0.997867
97612889	chr9:97612889:T:A	3.33752e-19	-4.08243e-10	-0.912074
97612922	chr9:97612922:C:T	4.58376e-19	-4.08243e-10	-0.594782
97613326	chr9:97613326:A:G	1.16918e-19	-1.92043	-0.0405755
97613493	chr9:97613493:A:AT	3.48336e-19	-4.08243e-10	-0.869304
97613564	chr9:97613564:G:A	2.59561e-19	-4.08243e-10	-1.16348
97613767	chr9:97613767:T:C	3.50869e-19	-4.08243e-10	-0.862059
97613867	chr9:97613867:C:T	2.30294e-19	-4.08243e-10	-1.28312
97614109	chr9:97614109:T:C	1.01497e-19	-2.10244	-3.35403e-10
97614265	chr9:97614265:G:A	2.66864e-20	-2.19888	-1.23944
97614392	chr9:97614392:G:GCATTCATTCCTT	3.51598e-19	-4.08243e-10	-0.859982
97614573	chr9:97614573:T:A	6.61467e-20	-1.35209	-1.1785
97614574	chr9:97614574:G:A	6.75873e-20	-1.3312	-1.17785
97614580	chr9:97614580:GA:G	6.62709e-20	-1.34921	-1.17951
97614584	chr9:97614584:A:C	6.50369e-20	-1.36801	-1.17951
97614733	chr9:97614733:T:C	2.78046e-19	-4.08243e-10	-1.09468
97614800	chr9:97614800:T:A	2.19991e-19	-4.08243e-10	-1.32888
97614848	chr9:97614848:A:C	6.94976e-20	-1.21765	-1.26353
97615001	chr9:97615001:A:G	2.57275e-19	-4.08243e-10	-1.17233
97615431	chr9:97615431:C:T	2.80157e-19	-4.08243e-10	-1.08712
97615740	chr9:97615740:G:A	3.26892e-19	-4.08243e-10	-0.932842
97615979	chr9:97615979:A:C	2.24386e-19	-4.08243e-10	-1.30911
97616794	chr9:97616794:T:C	2.19368e-19	-4.08243e-10	-1.33172
97618005	chr9:97618005:G:T	2.82391e-19	-4.08243e-10	-1.07918
97618443	chr9:97618443:G:A	1.01474e-19	-2.10267	-3.35403e-10
97618752	chr9:97618752:C:T	5.27541e-20	-2.17726	-0.579569
97618813	chr9:97618813:T:G	2.24809e-19	-4.08243e-10	-1.30722
97618829	chr9:97618829:T:C	3.34708e-19	-4.08243e-10	-0.909213
97618910	chr9:97618910:G:A	3.35616e-19	-4.08243e-10	-0.906505
97618960	chr9:97618960:A:G	2.36698e-19	-4.08243e-10	-1.25568
97619316	chr9:97619316:C:T	2.83333e-20	-2.20045	-1.17798
97619345	chr9:97619345:G:C	3.67062e-19	-4.08243e-10	-0.816941
97619480	chr9:97619480:A:G	4.85312e-19	-4.08243e-10	-0.53768
97620148	chr9:97620148:C:G	3.53456e-19	-0.880975	0.0262622
97620294	chr9:97620294:C:T	3.33949e-19	-4.08243e-10	-0.911482
97620380	chr9:97620380:G:A	3.77299e-19	-4.08243e-10	-0.789434
97620381	chr9:97620381:C:A	3.78253e-19	-4.08243e-10	-0.786909
97620654	chr9:97620654:T:C	2.33676e-19	-4.08243e-10	-1.26854
97621292	chr9:97621292:A:C	3.00448e-19	-4.08243e-10	-1.0172
97621362	chr9:97621362:CAT:C	3.08804e-20	-2.05751	-1.23484
97621985	chr9:97621985:A:C	1.30909e-19	-1.89054	0.0425735
97622028	chr9:97622028:G:C	3.33203e-19	-4.08243e-10	-0.913718
97622070	chr9:97622070:T:TA	2.19848e-19	-4.08243e-10	-1.32954
97622287	chr9:97622287:T:C	3.33073e-19	-4.08243e-10	-0.91411
97622512	chr9:97622512:T:C	2.80137e-19	-4.08243e-10	-1.08719
97622893	chr9:97622893:T:A	2.86288e-19	-4.08243e-10	-1.06547
97623298	chr9:97623298:C:T	2.65423e-19	-4.08243e-10	-1.14115
97623614	chr9:97623614:C:T	3.3239e-19	-4.08243e-10	-0.916162
97623661	chr9:97623661:C:A	3.61306e-19	-4.08243e-10	-0.832747
97623741	chr9:97623741:C:T	3.63962e-19	-4.08243e-10	-0.825422
97623904	chr9:97623904:T:A	1.6274e-19	-0.955281	-0.675038
97624164	chr9:97624164:G:C	1.08144e-19	-0.865034	-1.17397
97624706	chr9:97624706:T:C	3.39193e-19	-4.08243e-10	-0.895901
97624811	chr9:97624811:T:G	3.33819e-19	-4.08243e-10	-0.911873
97625486	chr9:97625486:A:G	2.33926e-19	-4.08243e-10	-1.26747
97625541	chr9:97625541:C:G	3.25759e-19	-4.08243e-10	-0.936315
97625837	chr9:97625837:G:T	1.06279e-19	-0.92934	-1.12707
97625875	chr9:97625875:C:A	4.86266e-19	-4.08243e-10	-0.535716
97625915	chr9:97625915:C:T	2.67324e-20	-2.20073	-1.23586
97626226	chr9:97626226:AG:A	3.27254e-19	-4.08243e-10	-0.931734
97627053	chr9:97627053:C:T	1.02192e-19	-2.09562	-3.35403e-10
97627572	chr9:97627572:T:C	6.14616e-19	-4.08243e-10	-0.301474
97627909	chr9:97627909:T:A	3.33714e-19	-4.08243e-10	-0.912186
97628345	chr9:97628345:A:G	2.84708e-20	-2.20071	-1.17288
97629458	chr9:97629458:CT:C	3.04705e-19	-4.08243e-10	-1.00313
97629497	chr9:97629497:A:G	2.35885e-19	-4.08243e-10	-1.25913
97629625	chr9:97629625:T:A	3.04705e-19	-4.08243e-10	-1.00313
97629774	chr9:97629774:A:G	2.22417e-19	-4.08243e-10	-1.31792
97629912	chr9:97629912:C:T	1.53348e-19	-1.68976	-3.35403e-10
97629996	chr9:97629996:C:T	3.37406e-19	-4.08243e-10	-0.901184
97630167	chr9:97630167:A:G	2.77144e-19	-4.08243e-10	-1.09793
97630203	chr9:97630203:C:T	2.64062e-18	1.1563	-3.35403e-10
97630505	chr9:97630505:AC:A	3.69484e-20	-2.2007	-0.912247
97630507	chr9:97630507:AAAT:A	3.78413e-20	-2.20075	-0.888319
97630552	chr9:97630552:T:C	4.77504e-19	-4.08243e-10	-0.553899
97630646	chr9:97630646:G:A	2.86606e-19	-4.08243e-10	-1.06436
97631265	chr9:97631265:C:T	3.3194e-19	-4.08243e-10	-0.917517
97631340	chr9:97631340:C:G	3.06609e-19	-4.08243e-10	-0.996899
97631472	chr9:97631472:T:C	3.38815e-19	-4.08243e-10	-0.897017
97631943	chr9:97631943:C:T	2.93607e-19	-4.08243e-10	-1.04023
97632071	chr9:97632071:A:ACT	3.36574e-19	-4.08243e-10	-0.903655
97632496	chr9:97632496:A:C	3.07227e-19	-4.08243e-10	-0.994884
97632514	chr9:97632514:C:CT	1.32023e-19	-0.691882	-1.14761
97633454	chr9:97633454:C:G	3.04705e-19	-4.08243e-10	-1.00313
97633483	chr9:97633483:A:G	3.35029e-19	-4.08243e-10	-0.908253
97633537	chr9:97633537:C:G	4.66851e-19	-4.08243e-10	-0.576462
97633644	chr9:97633644:G:A	3.34436e-19	-4.08243e-10	-0.910025
97633770	chr9:97633770:G:C	3.04705e-19	-4.08243e-10	-1.00313
97634054	chr9:97634054:T:C	3.32537e-19	-4.08243e-10	-0.915719
97635538	chr9:97635538:G:C	2.19724e-19	-4.08243e-10	-1.3301
97635718	chr9:97635718:G:A	1.15093e-18	-4.08243e-10	0.325853
97635972	chr9:97635972:T:C	1.33632e-19	-1.14451	-0.682865
97636192	chr9:97636192:C:CA	3.22773e-19	-4.08243e-10	-0.945521
97636464	chr9:97636464:A:G	4.52912e-19	-4.08243e-10	-0.606773
97636850	chr9:97636850:G:A	1.50153e-19	-1.05958	-0.65123
97636918	chr9:97636918:G:A	2.19128e-19	-4.08243e-10	-1.33282
97637112	chr9:97637112:A:G	2.62415e-19	-4.08243e-10	-1.15254
97637123	chr9:97637123:A:G	2.19845e-19	-4.08243e-10	-1.32955
97637401	chr9:97637401:T:G	2.62809e-19	-4.08243e-10	-1.15104
97637453	chr9:97637453:A:G	1.47964e-19	-1.7255	-3.35403e-10
97637852	chr9:97637852:G:A	2.76537e-20	-2.20032	-1.20239
97637973	chr9:97637973:A:G	2.85804e-19	-4.08243e-10	-1.06717
97638284	chr9:97638284:A:G	3.12429e-19	-4.08243e-10	-0.978093
97638756	chr9:97638756:A:G	3.38337e-19	-4.08243e-10	-0.898428
97638953	chr9:97638953:C:CT	2.45738e-19	-4.08243e-10	-1.21821
97639704	chr9:97639704:G:GCAT	1.03435e-19	-2.08353	-3.35403e-10
97639908	chr9:97639908:C:G	9.2116e-20	-2.19942	-3.35403e-10
97639959	chr9:97639959:A:G	3.04328e-19	-4.08243e-10	-1.00436
97640151	chr9:97640151:T:A	1.9476e-19	-1.4507	-3.35403e-10
97640444	chr9:97640444:G:A	2.3223e-19	-4.08243e-10	-1.27474
97640947	chr9:97640947:AT:A	2.30819e-19	-4.08243e-10	-1.28084
97641443	chr9:97641443:GTAATGATTTTAAAATGATA:G	2.19407e-19	-4.08243e-10	-1.33154
97641463	chr9:97641463:G:C	2.19386e-19	-4.08243e-10	-1.33164
97642066	chr9:97642066:G:A	3.23924e-19	-4.08243e-10	-0.941962
97642156	chr9:97642156:G:T	2.28972e-19	-4.08243e-10	-1.28887
97642436	chr9:97642436:C:G	1.38276e-19	-1.79322	-3.35403e-10
97642956	chr9:97642956:A:G	4.014e-19	-4.08243e-10	-0.727513
97643035	chr9:97643035:ATGTC:A	9.25575e-20	-2.19464	-3.35403e-10
97643345	chr9:97643345:T:C	2.19021e-19	-4.08243e-10	-1.3333
97643994	chr9:97643994:G:T	2.94106e-19	-4.08243e-10	-1.03853
97644872	chr9:97644872:G:A	3.29139e-19	-4.08243e-10	-0.925991
97644974	chr9:97644974:A:G	2.46568e-19	-4.08243e-10	-1.21484
97645285	chr9:97645285:C:A	2.1921e-19	-4.08243e-10	-1.33244
97645294	chr9:97645294:A:G	2.3116e-19	-4.08243e-10	-1.27936
97645298	chr9:97645298:C:T	2.19212e-19	-4.08243e-10	-1.33243
97646068	chr9:97646068:C:T	1.31385e-19	-1.30828	-0.53606
97646488	chr9:97646488:C:T	3.11041e-19	-4.08243e-10	-0.982546
97646558	chr9:97646558:G:A	2.84473e-19	-4.08243e-10	-1.07183
97646768	chr9:97646768:C:T	3.02094e-19	-4.08243e-10	-1.01173
97647683	chr9:97647683:G:T	3.37544e-19	-4.08243e-10	-0.900775
97647821	chr9:97647821:C:A	3.22254e-19	-4.08243e-10	-0.947132
97649344	chr9:97649344:C:T	5.11519e-19	-0.485086	-3.35403e-10
97650093	chr9:97650093:C:T	2.81508e-20	-2.1927	-1.19219
97650369	chr9:97650369:T:G	4.46885e-19	-4.08243e-10	-0.620169
97650683	chr9:97650683:G:A	3.01202e-19	-4.08243e-10	-1.01469
97651837	chr9:97651837:A:G	3.31406e-19	-4.08243e-10	-0.919127
97651925	chr9:97651925:T:C	3.29645e-19	-4.08243e-10	-0.924455
97652204	chr9:97652204:A:G	4.62668e-19	-4.08243e-10	-0.585461
97652334	chr9:97652334:T:C	3.33462e-19	-4.08243e-10	-0.912943
97652896	chr9:97652896:G:A	2.4182e-19	-4.08243e-10	-1.23428
97653047	chr9:97653047:A:G	3.22833e-19	-4.08243e-10	-0.945336
97653558	chr9:97653558:G:A	2.64774e-20	-2.20032	-1.24586
97653575	chr9:97653575:G:A	2.42561e-19	-4.08243e-10	-1.23122
97653675	chr9:97653675:AAG:A	4.56817e-19	-4.08243e-10	-0.598188
97653887	chr9:97653887:A:G	2.46281e-19	-4.08243e-10	-1.216
97654018	chr9:97654018:A:G	2.33318e-19	-4.08243e-10	-1.27007
97654317	chr9:97654317:G:A	5.7114e-20	-2.18614	-0.491287
97655212	chr9:97655212:A:G	4.55812e-19	-4.08243e-10	-0.600391
97655606	chr9:97655606:G:A	3.31721e-19	-4.08243e-10	-0.918176
97656049	chr9:97656049:C:T	1.67191e-18	0.699248	-3.35403e-10
97656505	chr9:97656505:G:T	3.19413e-19	-4.08243e-10	-0.955985
97656915	chr9:97656915:G:C	2.19389e-19	-4.08243e-10	-1.33162
97657239	chr9:97657239:T:G	1.38192e-19	-1.26124	-0.532592
97657327	chr9:97657327:T:C	2.81404e-19	-4.08243e-10	-1.08268
97657860	chr9:97657860:G:A	3.56305e-19	-0.534546	-0.312138
97657935	chr9:97657935:T:A	2.77565e-19	-4.08243e-10	-1.09642
97658054	chr9:97658054:C:T	9.61707e-20	-2.15635	-3.35403e-10
97658163	chr9:97658163:AC:A	2.82796e-19	-4.08243e-10	-1.07775
97658577	chr9:97658577:C:T	3.23671e-19	-4.08243e-10	-0.942743
97658694	chr9:97658694:G:A	3.28521e-19	-4.08243e-10	-0.927871
97659026	chr9:97659026:C:T	4.53705e-19	-4.08243e-10	-0.605025
97659405	chr9:97659405:T:C	3.3254e-19	-4.08243e-10	-0.915711
97659745	chr9:97659745:G:A	2.6967e-20	-2.20044	-1.22742
97659793	chr9:97659793:T:G	1.32819e-19	-1.83348	-3.35403e-10
97659800	chr9:97659800:G:T	5.17979e-19	-4.08243e-10	-0.472537
97660965	chr9:97660965:T:C	3.15149e-19	-4.08243e-10	-0.969425
97662208	chr9:97662208:T:C	4.38984e-19	-4.08243e-10	-0.638009
97662291	chr9:97662291:G:A	3.3181e-19	-4.08243e-10	-0.917908
97662502	chr9:97662502:A:G	2.19112e-19	-4.08243e-10	-1.33289
97662836	chr9:97662836:A:G	4.60152e-19	-4.08243e-10	-0.590915
97664325	chr9:97664325:A:G	4.60403e-19	-4.08243e-10	-0.590369
97664580	chr9:97664580:A:G	3.34014e-19	-4.08243e-10	-0.911288
97664787	chr9:97664787:C:G	2.94279e-19	-4.08243e-10	-1.03794
97664808	chr9:97664808:G:C	2.19008e-19	-4.08243e-10	-1.33336
97665119	chr9:97665119:A:G	2.96403e-19	-4.08243e-10	-1.03075
97665191	chr9:97665191:A:G	4.42171e-19	-0.630775	-3.35403e-10
97665426	chr9:97665426:C:T	2.28933e-19	-4.08243e-10	-1.28904
97665582	chr9:97665582:G:A	2.82154e-19	-4.08243e-10	-1.08002
97666346	chr9:97666346:A:G	3.33386e-19	-4.08243e-10	-0.913172
97666502	chr9:97666502:G:T	2.99994e-19	-4.08243e-10	-1.01871
97666551	chr9:97666551:G:A	3.35564e-19	-4.08243e-10	-0.906658
97666695	chr9:97666695:A:G	2.7263e-20	-2.19483	-1.22212
97667193	chr9:97667193:G:A	3.29624e-19	-4.08243e-10	-0.924519
97668113	chr9:97668113:C:T	2.35206e-19	-4.08243e-10	-1.26201
97668640	chr9:97668640:T:C	6.88748e-20	-1.31003	-1.18015
97668711	chr9:97668711:G:A	2.19346e-19	-4.08243e-10	-1.33182
97668806	chr9:97668806:T:A	2.36522e-19	-4.08243e-10	-1.25643
97668860	chr9:97668860:C:T	2.40384e-19	-4.08243e-10	-1.24023
97669171	chr9:97669171:A:C	3.01774e-19	-4.08243e-10	-1.01279
97669290	chr9:97669290:T:C	4.55352e-19	-4.08243e-10	-0.601401
97669438	chr9:97669438:C:T	3.31531e-19	-4.08243e-10	-0.91875
97670226	chr9:97670226:G:A	1.28548e-19	-1.14	-0.726176
97670300	chr9:97670300:G:A	9.33277e-20	-2.18635	-3.35403e-10
97670378	chr9:97670378:G:A	2.78419e-19	-4.08243e-10	-1.09334
97670782	chr9:97670782:G:A	2.75172e-19	-4.08243e-10	-1.10508
97670951	chr9:97670951:G:A	2.82067e-20	-2.19876	-1.18415
97670986	chr9:97670986:T:A	2.19407e-19	-4.08243e-10	-1.33154
97671587	chr9:97671587:G:A	2.70635e-19	-4.08243e-10	-1.1217
97672276	chr9:97672276:GTGT:G	2.04984e-19	-1.76738	0.367847
97672855	chr9:97672855:G:A	3.2569e-19	-4.08243e-10	-0.936527
97673190	chr9:97673190:G:GGTAA	3.65667e-19	-4.08243e-10	-0.820749
97673263	chr9:97673263:C:T	4.17022e-19	-4.08243e-10	-0.689332
97673741	chr9:97673741:A:G	3.05178e-19	-4.08243e-10	-1.00158
97674029	chr9:97674029:G:A	1.15776e-19	-0.743613	-1.2272
97674039	chr9:97674039:T:A	1.16999e-19	-0.731167	-1.22914
97674046	chr9:97674046:AG:A	1.19384e-19	-0.711343	-1.22879
97674587	chr9:97674587:A:T	2.44383e-19	-4.08243e-10	-1.22373
97674776	chr9:97674776:G:A	1.13566e-19	-0.97109	-1.019
97674916	chr9:97674916:C:T	2.19461e-19	-4.08243e-10	-1.3313
97675161	chr9:97675161:A:G	2.19295e-19	-4.08243e-10	-1.33205
97675236	chr9:97675236:G:C	3.17099e-19	-4.08243e-10	-0.963257
97675495	chr9:97675495:T:C	3.4882e-19	-4.08243e-10	-0.867916
97675666	chr9:97675666:A:G	2.19201e-19	-4.08243e-10	-1.33248
97676062	chr9:97676062:T:C	2.81227e-20	-2.20075	-1.18514
97676285	chr9:97676285:C:T	2.85137e-19	-4.08243e-10	-1.0695
97676528	chr9:97676528:A:G	2.36465e-19	-4.08243e-10	-1.25667
97676529	chr9:97676529:T:C	3.26867e-19	-4.08243e-10	-0.932917
97676751	chr9:97676751:T:C	1.80195e-19	-1.52843	-3.35403e-10
97677272	chr9:97677272:T:C	3.27717e-19	-4.08243e-10	-0.93032
97677488	chr9:97677488:C:T	3.23917e-19	-4.08243e-10	-0.941983
97678128	chr9:97678128:T:C	3.2915e-20	-2.19866	-1.02989
97678396	chr9:97678396:G:A	2.1901e-19	-4.08243e-10	-1.33335
97678407	chr9:97678407:AAAT:A	1.38398e-19	-1.79234	-3.35403e-10
97679211	chr9:97679211:G:T	1.25378e-19	-1.16314	-0.727996
97679220	chr9:97679220:T:C	2.91621e-19	-4.08243e-10	-1.04702
97679393	chr9:97679393:A:AT	3.28542e-19	-4.08243e-10	-0.927806
97679854	chr9:97679854:C:G	3.15373e-19	-4.08243e-10	-0.968717
97679908	chr9:97679908:C:T	9.38639e-20	-2.18063	-3.35403e-10
97680387	chr9:97680387:G:T	4.89745e-20	-1.57699	-1.25418
97680524	chr9:97680524:T:C	3.61024e-20	-2.023	-1.11311
97680598	chr9:97680598:T:C	3.07708e-19	-4.08243e-10	-0.99332
97680780	chr9:97680780:A:G	2.19032e-19	-4.08243e-10	-1.33326
97680844	chr9:97680844:C:T	3.17435e-19	-4.08243e-10	-0.962198
97681480	chr9:97681480:C:T	4.49133e-19	-4.08243e-10	-0.615151
97681663	chr9:97681663:C:T	4.33765e-19	-4.08243e-10	-0.649968
97681926	chr9:97681926:G:A	2.69673e-19	-4.08243e-10	-1.12526
97682251	chr9:97682251:A:G	1.24909e-18	0.407701	-3.35403e-10
97682669	chr9:97682669:C:G	8.49442e-20	-0.960958	-1.31952
97682969	chr9:97682969:G:T	4.42773e-19	-4.08243e-10	-0.629415
97683086	chr9:97683086:T:C	2.25998e-19	-4.08243e-10	-1.30194
97683353	chr9:97683353:G:GA	2.66301e-19	-4.08243e-10	-1.13784
97683585	chr9:97683585:A:T	2.29511e-19	-4.08243e-10	-1.28652
97683699	chr9:97683699:T:TCTTAA	3.18657e-19	-4.08243e-10	-0.958355
97683948	chr9:97683948:T:A	2.91635e-19	-4.08243e-10	-1.04697
97683955	chr9:97683955:G:A	1.56184e-19	-0.408342	-1.2631
97684058	chr9:97684058:CTT:C	2.19209e-19	-4.08243e-10	-1.33245
97684424	chr9:97684424:G:C	3.03338e-19	-4.08243e-10	-1.00762
97684451	chr9:97684451:A:G	3.2816e-19	-4.08243e-10	-0.92897
97685072	chr9:97685072:G:A	3.15023e-19	-4.08243e-10	-0.969824
97685514	chr9:97685514:T:A	5.70026e-20	-1.41978	-1.2596
97685803	chr9:97685803:A:G	2.55757e-19	-4.08243e-10	-1.17824
97685890	chr9:97685890:T:C	4.43074e-19	-4.08243e-10	-0.628735
97685946	chr9:97685946:C:T	2.42722e-19	-4.08243e-10	-1.23056
97686003	chr9:97686003:A:G	3.09498e-19	-4.08243e-10	-0.987519
97686335	chr9:97686335:A:G	9.24523e-20	-2.19578	-3.35403e-10
97686386	chr9:97686386:G:A	2.20485e-19	-4.08243e-10	-1.32664
97686471	chr9:97686471:T:C	3.19033e-19	-4.08243e-10	-0.957177
97687378	chr9:97687378:T:C	4.30658e-19	-4.08243e-10	-0.657157
97687714	chr9:97687714:C:T	2.93586e-19	-4.08243e-10	-1.0403
97687756	chr9:97687756:G:A	3.00133e-19	-4.08243e-10	-1.01825
97688669	chr9:97688669:A:G	2.19573e-19	-4.08243e-10	-1.33079
97688813	chr9:97688813:G:GAA	2.19252e-19	-4.08243e-10	-1.33225
97688914	chr9:97688914:A:G	3.22663e-19	-4.08243e-10	-0.945862
97689859	chr9:97689859:T:G	3.17872e-19	-4.08243e-10	-0.960823
97690598	chr9:97690598:G:T	1.43626e-19	-1.03265	-0.72261
97690788	chr9:97690788:G:A	2.19373e-19	-0.808193	-0.523506
97690818	chr9:97690818:C:T	2.15325e-19	-0.83132	-0.519004
97690941	chr9:97690941:T:C	3.15014e-19	-4.08243e-10	-0.969855
97691462	chr9:97691462:GAGGCCA:G	3.20828e-19	-4.08243e-10	-0.951567
97691581	chr9:97691581:A:G	1.25779e-19	-0.884667	-1.00328
97691743	chr9:97691743:C:G	5.54483e-19	-4.08243e-10	-0.404436
97691902	chr9:97691902:T:A	3.03215e-19	-4.08243e-10	-1.00803
97692254	chr9:97692254:A:G	3.11087e-19	-4.08243e-10	-0.982398
97692385	chr9:97692385:A:G	2.43499e-19	-4.08243e-10	-1.22736
97692771	chr9:97692771:A:G	6.30191e-19	-4.08243e-10	-0.276449
97693081	chr9:97693081:AT:A	2.61095e-20	-2.18926	-1.27091
97694127	chr9:97694127:G:A	3.14918e-19	-4.08243e-10	-0.97016
97694178	chr9:97694178:A:G	4.68881e-19	-4.08243e-10	-0.572123
97694315	chr9:97694315:G:A	2.25933e-19	-4.08243e-10	-1.30223
97694479	chr9:97694479:G:A	9.27847e-20	-2.19219	-3.35403e-10
97695223	chr9:97695223:T:TTAAAA	3.14788e-19	-4.08243e-10	-0.970571
97695477	chr9:97695477:A:G	2.19532e-19	-4.08243e-10	-1.33097
97695788	chr9:97695788:A:C	2.65704e-19	-4.08243e-10	-1.14009
97695827	chr9:97695827:C:A	2.68352e-20	-2.19187	-1.24088
97696018	chr9:97696018:T:C	2.1946e-19	-4.08243e-10	-1.3313
97696058	chr9:97696058:A:C	3.21177e-19	-4.08243e-10	-0.950479
97696281	chr9:97696281:C:T	3.22467e-19	-4.08243e-10	-0.94647
97696537	chr9:97696537:T:C	4.3418e-19	-4.08243e-10	-0.649013
97696766	chr9:97696766:C:T	4.51203e-19	-4.08243e-10	-0.610555
97696917	chr9:97696917:A:C	3.1907e-19	-4.08243e-10	-0.95706
97697027	chr9:97697027:C:G	2.43953e-19	-1.72615	0.500651
97698255	chr9:97698255:G:A	3.50743e-19	-4.08243e-10	-0.862418
97698260	chr9:97698260:A:G	3.39579e-19	-4.08243e-10	-0.894764
97698426	chr9:97698426:C:T	5.42752e-19	-4.08243e-10	-0.425819
97698684	chr9:97698684:C:T	2.61693e-19	-4.08243e-10	-1.1553
97698702	chr9:97698702:C:A	3.56093e-19	-4.08243e-10	-0.84728
97699068	chr9:97699068:C:T	5.65103e-19	-4.08243e-10	-0.385464
97699114	chr9:97699114:C:T	3.73116e-19	-4.08243e-10	-0.800581
97699227	chr9:97699227:G:A	3.6581e-19	-4.08243e-10	-0.820358
97699474	chr9:97699474:C:T	3.70616e-19	-4.08243e-10	-0.807305
97699496	chr9:97699496:T:C	3.70223e-19	-4.08243e-10	-0.808365
97699882	chr9:97699882:A:T	3.64974e-19	-4.08243e-10	-0.822646
97699886	chr9:97699886:A:T	2.28729e-19	-4.08243e-10	-1.28993
97700040	chr9:97700040:C:A	2.63161e-20	-2.19643	-1.25586
97700127	chr9:97700127:T:C	1.30793e-19	-1.84885	-3.35403e-10
97700130	chr9:97700130:C:T	3.79508e-19	-4.08243e-10	-0.783597
97700598	chr9:97700598:G:A	2.44729e-20	-2.20066	-1.32424
97700821	chr9:97700821:A:C	1.15196e-19	-1.66785	-0.307989
97701300	chr9:97701300:A:G	4.0292e-19	-4.08243e-10	-0.723734
97701408	chr9:97701408:T:C	3.25057e-19	-4.08243e-10	-0.938472
97702266	chr9:97702266:A:G	8.51721e-19	-4.08243e-10	0.0247877
97702273	chr9:97702273:C:A	2.31837e-19	-4.08243e-10	-1.27644
97702400	chr9:97702400:G:A	8.3334e-19	-4.08243e-10	0.0029698
97702638	chr9:97702638:A:G	2.97728e-19	-4.08243e-10	-1.02629
97703709	chr9:97703709:G:A	2.79121e-19	-4.08243e-10	-1.09083
97703762	chr9:97703762:T:G	3.39925e-20	-2.18975	-1.00659
97703960	chr9:97703960:T:C	4.0799e-19	-4.08243e-10	-0.711228
97704354	chr9:97704354:G:A	2.78099e-19	-0.85786	-0.236635
97704609	chr9:97704609:C:T	1.01188e-19	-1.04804	-1.05745
97704652	chr9:97704652:G:A	1.01675e-18	-4.08243e-10	0.201892
97705165	chr9:97705165:C:T	9.75321e-20	-2.14229	-3.35403e-10
97705312	chr9:97705312:T:C	2.81509e-20	-2.18473	-1.20016
97705353	chr9:97705353:A:C	4.76136e-19	-4.08243e-10	-0.556768
97705362	chr9:97705362:G:A	2.6658e-20	-2.19769	-1.24169
97705860	chr9:97705860:C:A	9.88048e-20	-2.12933	-3.35403e-10
97705936	chr9:97705936:G:T	2.51628e-20	-2.16378	-1.33332
97706284	chr9:97706284:C:T	3.18484e-19	-4.08243e-10	-0.9589
97707539	chr9:97707539:G:T	2.32562e-19	-4.08243e-10	-1.27331
97707570	chr9:97707570:C:T	3.88332e-19	-4.08243e-10	-0.760611
97707805	chr9:97707805:T:C	3.70389e-19	-4.08243e-10	-0.807918
97707894	chr9:97707894:A:G	4.20466e-19	-4.08243e-10	-0.681109
97707896	chr9:97707896:G:A	2.2272e-19	-4.08243e-10	-1.31656
97708019	chr9:97708019:T:A	3.37748e-19	-4.08243e-10	-0.900171
97708053	chr9:97708053:A:C	4.23362e-20	-2.18826	-0.788565
97708211	chr9:97708211:G:A	2.40349e-19	-4.08243e-10	-1.24038
97708333	chr9:97708333:G:C	3.242e-19	-4.08243e-10	-0.941111
97708870	chr9:97708870:A:G	2.55403e-20	-2.14885	-1.33336
97708993	chr9:97708993:G:A	2.69448e-20	-2.19133	-1.23735
97709145	chr9:97709145:A:G	2.8642e-20	-2.16231	-1.20529
97709312	chr9:97709312:G:A	2.25755e-19	-4.08243e-10	-1.30302
97709353	chr9:97709353:G:A	4.36491e-20	-2.18027	-0.766021
97709360	chr9:97709360:CAG:C	3.70388e-19	-4.08243e-10	-0.80792
97709482	chr9:97709482:G:A	2.79204e-19	-4.08243e-10	-1.09053
97709575	chr9:97709575:G:A	2.38403e-19	-4.08243e-10	-1.24851
97709760	chr9:97709760:C:G	2.5187e-20	-2.19473	-1.30141
97710547	chr9:97710547:A:G	2.80364e-20	-2.18894	-1.20003
97710630	chr9:97710630:T:C	2.64869e-19	-4.08243e-10	-1.14324
97710889	chr9:97710889:G:A	1.40229e-18	-4.08243e-10	0.523391
97710946	chr9:97710946:A:G	3.04338e-19	-4.08243e-10	-1.00433
97711780	chr9:97711780:G:A	2.52397e-20	-2.17651	-1.31754
97712248	chr9:97712248:C:T	2.46834e-19	-4.08243e-10	-1.21375
97712607	chr9:97712607:G:C	2.45842e-20	-2.18835	-1.33202
97712782	chr9:97712782:G:A	2.47674e-20	-2.18562	-1.32732
97712998	chr9:97712998:C:T	2.47051e-20	-2.18705	-1.32842
97713650	chr9:97713650:T:C	2.19969e-19	-4.08243e-10	-1.32898
97713739	chr9:97713739:G:A	5.77248e-19	-4.08243e-10	-0.364199
97713913	chr9:97713913:G:A	2.44273e-19	-4.08243e-10	-1.22418
97714070	chr9:97714070:T:C	2.75269e-20	-2.20063	-1.20668
97714296	chr9:97714296:T:C	2.43209e-20	-2.19981	-1.33133
97714297	chr9:97714297:T:G	2.46064e-20	-2.18966	-1.32981
97714844	chr9:97714844:A:G	2.25634e-19	-4.08243e-10	-1.30356
97714913	chr9:97714913:G:A	1.00197e-19	-2.11533	-3.35403e-10
97714938	chr9:97714938:T:C	3.70075e-19	-4.08243e-10	-0.808767
97714960	chr9:97714960:G:A	2.19102e-19	-4.08243e-10	-1.33293
97715767	chr9:97715767:G:T	2.66087e-19	-4.08243e-10	-1.13865
97716232	chr9:97716232:T:C	2.42781e-20	-2.20069	-1.3322
97716524	chr9:97716524:CA:C	2.46762e-20	-2.19999	-1.31664
97716706	chr9:97716706:G:A	1.94979e-18	-4.08243e-10	0.853005
97717184	chr9:97717184:G:T	2.26503e-19	-4.08243e-10	-1.29971
97717324	chr9:97717324:C:T	3.29032e-19	-4.08243e-10	-0.926316
97717474	chr9:97717474:T:C	2.55172e-20	-2.18585	-1.29727
97717501	chr9:97717501:A:G	2.66701e-20	-2.1777	-1.26123
97718125	chr9:97718125:C:T	2.41134e-19	-4.08243e-10	-1.23712
97718272	chr9:97718272:A:G	3.84203e-19	-4.08243e-10	-0.7713
97718651	chr9:97718651:G:A	2.67754e-19	-1.75947	0.627064
97718671	chr9:97718671:G:A	2.52501e-20	-2.20028	-1.29336
97719377	chr9:97719377:T:C	2.19147e-19	-4.08243e-10	-1.33273
97719399	chr9:97719399:A:G	9.20019e-20	-2.20066	-3.35403e-10
97719826	chr9:97719826:A:G	2.20979e-19	-4.08243e-10	-1.3244
97719923	chr9:97719923:A:G	3.16528e-20	-2.19877	-1.06887
97720013	chr9:97720013:A:T	2.69853e-20	-2.19881	-1.22837
97720039	chr9:97720039:C:T	2.48901e-20	-2.17528	-1.33272
97720047	chr9:97720047:T:C	2.96016e-20	-2.19132	-1.14333
97720143	chr9:97720143:A:C	3.33036e-20	-1.94213	-1.27468
97720221	chr9:97720221:G:A	3.57564e-20	-1.90791	-1.23784
97720275	chr9:97720275:G:T	3.97083e-19	-4.08243e-10	-0.738327
97720279	chr9:97720279:T:C	3.60657e-20	-1.95374	-1.18339
97720387	chr9:97720387:T:C	3.61931e-20	-1.96409	-1.16952
97720496	chr9:97720496:C:T	3.40952e-19	-4.08243e-10	-0.89073
97720633	chr9:97720633:G:A	3.84821e-19	-4.08243e-10	-0.769693
97720694	chr9:97720694:C:A	3.53226e-20	-2.02084	-1.13711
97720856	chr9:97720856:C:T	3.60172e-20	-1.97952	-1.15896
97721432	chr9:97721432:C:G	4.35529e-19	-4.08243e-10	-0.645911
97721545	chr9:97721545:A:G	7.04909e-19	-4.08243e-10	-0.164403
97721621	chr9:97721621:G:A	6.77133e-19	-4.08243e-10	-0.204604
97721634	chr9:97721634:A:G	3.67593e-20	-1.98032	-1.13776
97722342	chr9:97722342:C:T	3.51922e-20	-1.99928	-1.16236
97723125	chr9:97723125:A:G	2.45095e-20	-2.19567	-1.32774
97723168	chr9:97723168:C:T	3.03185e-19	-4.08243e-10	-1.00813
97723180	chr9:97723180:A:G	3.93735e-20	-1.84161	-1.20777
97723203	chr9:97723203:C:T	6.26421e-19	-4.08243e-10	-0.282449
97723380	chr9:97723380:A:T	2.8253e-19	-4.08243e-10	-1.07869
97723402	chr9:97723402:T:C	2.46811e-20	-2.19271	-1.32372
97723526	chr9:97723526:C:T	2.46523e-20	-2.19567	-1.32193
97723729	chr9:97723729:A:G	2.7167e-20	-2.20064	-1.21983
97724257	chr9:97724257:G:T	3.80377e-20	-1.91342	-1.17048
97724268	chr9:97724268:C:T	2.46811e-20	-2.19316	-1.32327
97724335	chr9:97724335:T:C	2.46911e-20	-2.1946	-1.32143
97724409	chr9:97724409:G:A	8.37079e-20	-1.9998	-0.29534
97724475	chr9:97724475:C:A	4.8666e-19	-4.08243e-10	-0.534906
97724564	chr9:97724564:A:T	5.54868e-19	-4.08243e-10	-0.403741
97724611	chr9:97724611:C:T	3.04286e-20	-2.19883	-1.10826
97725009	chr9:97725009:T:C	2.46393e-20	-2.19312	-1.32501
97725108	chr9:97725108:C:T	2.65141e-20	-2.19958	-1.24521
97725167	chr9:97725167:A:G	1.76424e-18	0.753003	-3.35403e-10
97725668	chr9:97725668:T:C	2.66053e-20	-2.19381	-1.24755
97725826	chr9:97725826:C:T	2.30461e-19	-4.08243e-10	-1.28239
97726078	chr9:97726078:G:C	1.64126e-18	-4.08243e-10	0.680749
97726150	chr9:97726150:A:G	2.54522e-20	-2.19697	-1.2887
97726421	chr9:97726421:C:T	2.40376e-19	-4.08243e-10	-1.24027
97726572	chr9:97726572:T:C	7.71411e-19	-4.08243e-10	-0.0742508
97726972	chr9:97726972:T:C	2.24608e-19	-4.08243e-10	-1.30811
97727101	chr9:97727101:G:A	7.53026e-19	-4.08243e-10	-0.0983713
97727246	chr9:97727246:C:T	1.04975e-19	-1.99781	-0.0709383
97727484	chr9:97727484:T:C	2.23522e-19	-4.08243e-10	-1.31296
97728024	chr9:97728024:T:A	2.65738e-20	-2.19765	-1.2449
97728081	chr9:97728081:AG:A	6.30856e-19	-4.08243e-10	-0.275393
97728083	chr9:97728083:G:T	6.30856e-19	-4.08243e-10	-0.275393
97728090	chr9:97728090:A:G	3.02202e-20	-2.18264	-1.13132
97728459	chr9:97728459:C:A	3.36597e-20	-1.9701	-1.23607
97728476	chr9:97728476:A:G	1.25945e-19	-1.94035	0.0537247
97728784	chr9:97728784:A:G	2.88374e-19	-4.08243e-10	-1.05821
97728853	chr9:97728853:TG:T	3.45663e-19	-4.08243e-10	-0.877008
97728860	chr9:97728860:CTATTA:C	1.01308e-18	-4.08243e-10	0.198275
97728938	chr9:97728938:A:C	4.48581e-20	-1.77082	-1.14815
97729058	chr9:97729058:C:T	5.33675e-20	-2.01253	-0.732738
97729249	chr9:97729249:T:A	4.72039e-19	-4.08243e-10	-0.56541
97729317	chr9:97729317:T:C	2.25959e-19	-4.08243e-10	-1.30212
97729688	chr9:97729688:C:T	4.41822e-19	-0.785607	0.154041
97729796	chr9:97729796:A:G	4.93255e-19	-1.99954	1.47809
97729905	chr9:97729905:A:T	4.97247e-19	-1.99875	1.48537
97730078	chr9:97730078:G:A	5.97887e-20	-2.12225	-0.509404
97730138	chr9:97730138:A:G	5.75226e-19	-4.08243e-10	-0.367709
97730261	chr9:97730261:T:C	5.77217e-20	-2.02936	-0.637478
97730545	chr9:97730545:T:A	6.87664e-19	-4.08243e-10	-0.189171
97730636	chr9:97730636:C:G	9.50322e-20	-2.16826	-3.35403e-10
97730815	chr9:97730815:T:C	6.75572e-19	-4.08243e-10	-0.206912
97730827	chr9:97730827:G:A	3.19679e-19	-4.08243e-10	-0.955155
97730927	chr9:97730927:T:C	2.23004e-19	-4.08243e-10	-1.31528
97731074	chr9:97731074:T:C	2.55132e-19	-4.08243e-10	-1.18069
97731086	chr9:97731086:T:G	2.2257e-19	-4.08243e-10	-1.31723
97731090	chr9:97731090:T:C	5.80842e-20	-2.05017	-0.610405
97731168	chr9:97731168:A:G	4.46291e-19	-2.03435	1.41285
97731501	chr9:97731501:G:T	6.41257e-19	-2.02498	1.76594
97731935	chr9:97731935:T:A	9.20128e-19	-4.08243e-10	0.102041
97732585	chr9:97732585:C:T	2.58817e-19	-4.08243e-10	-1.16635
97732851	chr9:97732851:C:T	3.19207e-19	-4.08243e-10	-0.956631
97732964	chr9:97732964:T:C	2.46144e-19	-4.08243e-10	-1.21655
97733031	chr9:97733031:C:T	5.73507e-20	-2.07764	-0.595649
97733044	chr9:97733044:C:T	3.74375e-20	-1.94778	-1.15202
97733161	chr9:97733161:C:T	3.52014e-19	-4.08243e-10	-0.8588
97733531	chr9:97733531:C:T	2.24093e-19	-4.08243e-10	-1.31041
97733597	chr9:97733597:C:T	6.27585e-20	-1.98414	-0.599037
97733702	chr9:97733702:G:C	9.42412e-19	-4.08243e-10	0.125971
97733814	chr9:97733814:C:A	5.99984e-19	-4.08243e-10	-0.325569
97733861	chr9:97733861:T:C	1.05294e-18	-4.08243e-10	0.236869
97733878	chr9:97733878:G:A	2.07393e-19	-1.94953	0.561674
97734055	chr9:97734055:G:A	1.05407e-19	-2.03616	-0.0284819
97734192	chr9:97734192:G:C	3.86306e-20	-1.92582	-1.14261
97734239	chr9:97734239:G:A	1.47697e-19	-1.72731	-3.35403e-10
97734301	chr9:97734301:G:A	1.06871e-19	-2.03642	-0.0144305
97734305	chr9:97734305:G:A	4.10591e-19	-4.08243e-10	-0.704874
97734336	chr9:97734336:C:A	2.19885e-19	-4.08243e-10	-1.32937
97734375	chr9:97734375:G:A	1.05032e-19	-2.02576	-0.0424444
97734383	chr9:97734383:C:T	1.06905e-19	-2.03649	-0.0140428
97734640	chr9:97734640:G:A	1.05368e-19	-2.03554	-0.0294785
97734695	chr9:97734695:C:T	1.31828e-19	-0.692077	-1.1489
97734857	chr9:97734857:C:G	3.42952e-19	-4.08243e-10	-0.88488
97735235	chr9:97735235:A:C	5.8339e-19	-4.08243e-10	-0.353616
97735350	chr9:97735350:G:T	4.24053e-19	-4.08243e-10	-0.672613
97735375	chr9:97735375:A:G	1.14112e-19	-2.01334	0.0280462
97735468	chr9:97735468:C:A	7.94212e-20	-2.01273	-0.334976
97736136	chr9:97736136:C:T	2.19033e-19	-4.08243e-10	-1.33325
97736210	chr9:97736210:C:T	1.12295e-19	-2.03612	0.0347775
97736461	chr9:97736461:C:A	1.1761e-19	-2.03747	0.0823736
97736664	chr9:97736664:A:G	1.12513e-19	-2.02847	0.0290715
97736665	chr9:97736665:G:T	1.11049e-19	-2.03626	0.0237559
97736684	chr9:97736684:C:T	1.10829e-19	-2.0404	0.0259172
97736686	chr9:97736686:G:C	9.20052e-20	-2.20063	-3.35403e-10
97736845	chr9:97736845:G:A	2.56827e-19	-4.08243e-10	-1.17407
97736921	chr9:97736921:C:T	3.37956e-19	-4.08243e-10	-0.899556
97736924	chr9:97736924:G:A	3.76581e-20	-1.95107	-1.14285
97737015	chr9:97737015:T:C	1.08561e-19	-2.04714	0.0119809
97737057	chr9:97737057:A:G	4.04553e-19	-4.08243e-10	-0.719689
97737118	chr9:97737118:G:GTTA	1.09734e-19	-2.03958	0.0151618
97737120	chr9:97737120:TGG:T	1.08212e-19	-2.03012	-0.00826151
97737126	chr9:97737126:T:C	4.27231e-20	-1.95247	-1.01527
97737285	chr9:97737285:T:C	1.0561e-19	-2.04622	-0.0165025
97737573	chr9:97737573:A:C	3.46728e-19	-4.08243e-10	-0.87393
97737688	chr9:97737688:C:T	4.14447e-20	-1.94571	-1.0524
97737700	chr9:97737700:A:AG	7.54813e-20	-2.02512	-0.373464
97737704	chr9:97737704:A:C	7.46116e-20	-2.01944	-0.390739
97737996	chr9:97737996:A:G	8.36773e-20	-2.00578	-0.289728
97738853	chr9:97738853:A:C	7.72734e-20	-2.08587	-0.289249
97738931	chr9:97738931:C:A	4.06579e-19	-4.08243e-10	-0.714692
97738969	chr9:97738969:T:C	3.21776e-19	-4.08243e-10	-0.948615
97740197	chr9:97740197:G:A	9.4718e-20	-2.17157	-3.35403e-10
97740238	chr9:97740238:T:C	4.0691e-19	-4.08243e-10	-0.71388
97740452	chr9:97740452:A:G	7.90755e-19	-4.08243e-10	-0.0494832
97740885	chr9:97740885:G:C	8.37302e-19	-4.08243e-10	0.00771296
97741130	chr9:97741130:C:G	2.28192e-19	-4.08243e-10	-1.29228
97741132	chr9:97741132:C:A	4.465e-19	-4.08243e-10	-0.621032
97741536	chr9:97741536:A:C	4.1059e-20	-2.11891	-0.888547
97742267	chr9:97742267:C:T	3.06405e-20	-2.14074	-1.15941
97742491	chr9:97742491:ACTGTCTGGGATC:A	3.88776e-19	-4.08243e-10	-0.759468
97742910	chr9:97742910:T:G	4.3546e-20	-2.06478	-0.883875
97742989	chr9:97742989:G:A	2.47009e-19	-4.08243e-10	-1.21305
97743264	chr9:97743264:G:C	2.88073e-20	-2.19765	-1.16419
97743454	chr9:97743454:G:A	2.45663e-19	-4.08243e-10	-1.21851
97743548	chr9:97743548:C:A	4.56274e-20	-2.09013	-0.811837
97743570	chr9:97743570:A:ATG	5.3274e-20	-2.11297	-0.634057
97743579	chr9:97743579:A:C	5.18498e-20	-2.0837	-0.690422
97743926	chr9:97743926:C:T	2.77479e-20	-2.18396	-1.21535
97743970	chr9:97743970:C:G	4.12223e-20	-1.91712	-1.08637
97744132	chr9:97744132:C:A	6.10798e-20	-1.39323	-1.21706
97744175	chr9:97744175:C:T	3.10234e-19	-4.08243e-10	-0.985145
97744655	chr9:97744655:C:T	2.79555e-20	-2.07932	-1.31253
97744877	chr9:97744877:T:G	1.10696e-19	-1.22705	-0.788635
97744918	chr9:97744918:C:T	2.94792e-19	-4.08243e-10	-1.0362
97745435	chr9:97745435:G:A	3.93244e-20	-1.8977	-1.15293
97745736	chr9:97745736:G:A	5.15729e-19	-4.08243e-10	-0.47689
97746195	chr9:97746195:T:A	9.25541e-20	-2.19468	-3.35403e-10
97746240	chr9:97746240:G:A	9.22267e-20	-2.19822	-3.35403e-10
97746242	chr9:97746242:G:A	4.95042e-20	-2.05661	-0.763803
97746461	chr9:97746461:CTTTGA:C	1.4003e-19	-1.78061	-3.35403e-10
97747090	chr9:97747090:T:G	6.68965e-19	-4.08243e-10	-0.21674
97747518	chr9:97747518:C:T	3.51995e-20	-2.02218	-1.13926
97747786	chr9:97747786:C:T	4.38077e-20	-2.05658	-0.88608
97748078	chr9:97748078:T:C	2.57057e-19	-4.08243e-10	-1.17317
97748087	chr9:97748087:T:C	2.66356e-19	-4.08243e-10	-1.13764
97748571	chr9:97748571:G:A	2.80447e-19	-4.08243e-10	-1.08609
97749049	chr9:97749049:C:T	4.52289e-20	-2.03457	-0.876161
97749257	chr9:97749257:A:G	3.32129e-20	-2.05236	-1.16717
97750166	chr9:97750166:C:T	1.53709e-19	-1.68741	-3.35403e-10
97750263	chr9:97750263:A:C	2.24127e-19	-4.08243e-10	-1.31026
97750386	chr9:97750386:C:T	3.58452e-20	-2.10457	-1.03869
97750565	chr9:97750565:C:T	5.15956e-20	-1.59055	-1.18849
97750680	chr9:97750680:G:A	3.6462e-20	-2.10894	-1.01726
97750692	chr9:97750692:T:G	6.38951e-19	-4.08243e-10	-0.262644
97750709	chr9:97750709:G:A	2.24174e-19	-4.08243e-10	-1.31005
97750944	chr9:97750944:T:C	2.76024e-19	-4.08243e-10	-1.10198
97751482	chr9:97751482:A:G	2.75725e-19	-4.08243e-10	-1.10307
97751523	chr9:97751523:G:C	2.80544e-19	-4.08243e-10	-1.08574
97751973	chr9:97751973:T:C	9.56857e-20	-1.52104	-0.640361
97752029	chr9:97752029:G:A	2.26243e-19	-4.08243e-10	-1.30086
97752095	chr9:97752095:G:A	3.23818e-19	-4.08243e-10	-0.942291
97752637	chr9:97752637:G:A	8.56818e-20	-1.18807	-1.08377
97752743	chr9:97752743:G:A	2.2997e-19	-4.08243e-10	-1.28452
97753010	chr9:97753010:A:T	3.23351e-19	-4.08243e-10	-0.943733
97753243	chr9:97753243:T:C	2.41038e-19	-4.08243e-10	-1.23752
97753372	chr9:97753372:T:G	5.22185e-19	-4.08243e-10	-0.464449
97753591	chr9:97753591:G:A	1.08371e-19	-0.767613	-1.2693
97753597	chr9:97753597:G:A	2.50421e-19	-4.08243e-10	-1.19933
97753934	chr9:97753934:C:T	2.49476e-19	-4.08243e-10	-1.20311
97754600	chr9:97754600:A:G	3.21431e-20	-2.0421	-1.21017
97754614	chr9:97754614:T:C	1.08238e-19	-0.756607	-1.28153
97754737	chr9:97754737:A:G	3.8555e-19	-4.08243e-10	-0.767801
97754942	chr9:97754942:G:A	6.36307e-20	-1.55149	-1.01789
97755025	chr9:97755025:A:G	4.13249e-19	-4.08243e-10	-0.698422
97755027	chr9:97755027:T:G	4.13249e-19	-4.08243e-10	-0.698422
97755044	chr9:97755044:A:G	3.65467e-19	-4.08243e-10	-0.821296
97755235	chr9:97755235:C:T	4.02597e-19	-4.08243e-10	-0.724536
97755703	chr9:97755703:GCACATACAAGGGACACAAATGTC:G	2.385e-19	-4.08243e-10	-1.2481
97755756	chr9:97755756:C:T	6.53748e-18	2.06284	-3.35403e-10
97756087	chr9:97756087:C:T	5.24612e-20	-1.43697	-1.32543
97756315	chr9:97756315:A:T	3.59404e-20	-2.10735	-1.03326
97756451	chr9:97756451:T:G	1.54502e-18	-4.08243e-10	0.620317
97757101	chr9:97757101:A:G	4.48506e-19	-4.08243e-10	-0.616549
97757160	chr9:97757160:T:A	4.49037e-19	-4.08243e-10	-0.615366
97757676	chr9:97757676:C:T	2.51651e-19	-4.08243e-10	-1.19443
97757731	chr9:97757731:C:T	3.93599e-20	-1.83241	-1.21732
97757833	chr9:97757833:G:A	3.02132e-19	-4.08243e-10	-1.01161
97757902	chr9:97757902:T:C	1.08142e-18	-4.08243e-10	0.263563
97758011	chr9:97758011:C:A	3.03079e-20	-2.18038	-1.13069
97758292	chr9:97758292:T:C	2.19753e-19	-4.08243e-10	-1.32997
97758483	chr9:97758483:G:A	4.49037e-19	-4.08243e-10	-0.615366
97758514	chr9:97758514:A:G	5.59668e-20	-1.62593	-1.07178
97759213	chr9:97759213:T:C	1.0111e-18	-4.08243e-10	0.19632
97759222	chr9:97759222:G:A	4.35815e-19	-4.08243e-10	-0.645254
97759303	chr9:97759303:G:A	5.12793e-20	-1.7279	-1.05729
97759502	chr9:97759502:G:A	3.0015e-20	-2.1735	-1.14727
97759658	chr9:97759658:A:C	4.27789e-20	-2.06869	-0.897739
97760153	chr9:97760153:AT:A	2.40038e-19	-4.08243e-10	-1.24167
97760388	chr9:97760388:C:T	1.19916e-19	-1.84034	-0.0953355
97760612	chr9:97760612:T:C	2.24554e-19	-4.08243e-10	-1.30835
97760688	chr9:97760688:G:C	2.44578e-19	-4.08243e-10	-1.22294
97760975	chr9:97760975:C:A	5.17679e-20	-1.70859	-1.06711
97761326	chr9:97761326:G:A	1.24675e-18	-4.08243e-10	0.405824
97761343	chr9:97761343:T:C	4.0218e-19	-4.08243e-10	-0.725571
97761527	chr9:97761527:G:T	2.47804e-19	-4.08243e-10	-1.20983
97761533	chr9:97761533:G:GAC	3.58743e-20	-1.84001	-1.30244
97761603	chr9:97761603:G:A	2.44815e-19	-4.08243e-10	-1.22197
97761740	chr9:97761740:C:T	3.22623e-19	-4.08243e-10	-0.945987
97761991	chr9:97761991:C:T	3.37821e-19	-4.08243e-10	-0.899955
97762039	chr9:97762039:T:C	3.45023e-20	-1.92053	-1.26091
97762230	chr9:97762230:C:T	2.43215e-19	-4.08243e-10	-1.22853
97762947	chr9:97762947:C:T	2.5711e-19	-4.08243e-10	-1.17297
97763020	chr9:97763020:G:C	1.13247e-19	-0.994934	-0.997962
97763214	chr9:97763214:C:T	2.20531e-19	-4.08243e-10	-1.32643
97763786	chr9:97763786:A:G	5.82994e-19	-4.08243e-10	-0.354294
97763812	chr9:97763812:T:C	2.4866e-19	-4.08243e-10	-1.20638
97764087	chr9:97764087:TCA:T	6.36391e-20	-1.3193	-1.24994
97764144	chr9:97764144:C:T	3.63549e-19	-4.08243e-10	-0.826559
97764349	chr9:97764349:G:A	3.68529e-19	-4.08243e-10	-0.812951
97764706	chr9:97764706:T:C	3.66356e-19	-4.08243e-10	-0.818865
97764710	chr9:97764710:A:C	3.67213e-19	-4.08243e-10	-0.816529
97764875	chr9:97764875:A:G	5.14545e-20	-1.80339	-0.978385
97765020	chr9:97765020:C:T	2.19581e-19	-4.08243e-10	-1.33075
97765269	chr9:97765269:T:C	3.33081e-20	-1.89377	-1.3229
97765344	chr9:97765344:G:A	2.27166e-19	-4.08243e-10	-1.29679
97765365	chr9:97765365:T:C	2.31973e-19	-4.08243e-10	-1.27585
97765656	chr9:97765656:G:A	3.03667e-19	-4.08243e-10	-1.00654
97765700	chr9:97765700:T:C	8.08935e-19	-4.08243e-10	-0.0267529
97765728	chr9:97765728:G:A	2.96134e-19	-4.08243e-10	-1.03166
97766038	chr9:97766038:G:A	2.00997e-19	-0.957923	-0.461257
97766594	chr9:97766594:G:T	3.58162e-19	-4.08243e-10	-0.841487
97767088	chr9:97767088:A:C	3.65224e-19	-4.08243e-10	-0.82196
97767419	chr9:97767419:T:A	3.5266e-20	-1.91829	-1.24126
97768007	chr9:97768007:C:T	3.24831e-20	-1.93258	-1.30917
97768416	chr9:97768416:A:G	3.18782e-19	-4.08243e-10	-0.957964
97768617	chr9:97768617:A:G	1.26946e-19	-1.10036	-0.77835
97768741	chr9:97768741:C:T	7.23748e-19	-4.08243e-10	-0.138028
97768753	chr9:97768753:T:G	3.78051e-19	-4.08243e-10	-0.787443
97768786	chr9:97768786:G:A	2.65466e-19	-4.08243e-10	-1.14099
97769039	chr9:97769039:C:T	1.00309e-19	-2.11421	-3.35403e-10
97769509	chr9:97769509:G:A	5.44834e-19	-4.08243e-10	-0.42199
97769734	chr9:97769734:T:C	1.84448e-19	-1.41004	-0.0950588
97769983	chr9:97769983:G:A	4.64125e-19	-1.57903	0.99671
97770212	chr9:97770212:T:C	2.6253e-19	-4.08243e-10	-1.1521
97770416	chr9:97770416:G:T	2.81635e-19	-4.08243e-10	-1.08186
97770683	chr9:97770683:G:T	1.97496e-19	-0.125769	-1.31099
97771035	chr9:97771035:ACT:A	3.11558e-19	0.234369	-1.21525
97771118	chr9:97771118:C:T	2.75052e-19	-4.08243e-10	-1.10551
97771396	chr9:97771396:T:C	2.86032e-19	-2.1132	1.04683
97771865	chr9:97771865:A:G	4.26549e-19	0.512031	-1.17877
97772541	chr9:97772541:A:T	3.22862e-19	0.168438	-1.11369
97772722	chr9:97772722:T:C	2.84117e-19	-2.20071	1.12762
97772921	chr9:97772921:C:G	1.18353e-18	-0.106647	0.460435
97772985	chr9:97772985:C:T	7.00502e-19	-0.227547	0.0568726
97773035	chr9:97773035:C:T	3.94826e-19	-2.20051	1.45648
97773230	chr9:97773230:C:T	9.20244e-20	-2.20042	-3.35403e-10
97773460	chr9:97773460:T:G	2.76385e-19	-4.08243e-10	-1.10068
97773490	chr9:97773490:T:C	2.76342e-19	-4.08243e-10	-1.10083
97774323	chr9:97774323:TGAAAAGTA:T	4.01939e-19	0.544678	-1.27085
97774720	chr9:97774720:C:T	2.21607e-19	-4.08243e-10	-1.32156
97775173	chr9:97775173:T:C	1.11938e-18	-0.0765542	0.374614
97775175	chr9:97775175:G:A	2.78567e-19	-4.08243e-10	-1.09281
97775295	chr9:97775295:G:A	1.27596e-18	-0.0118765	0.440862
97775481	chr9:97775481:C:T	5.94625e-20	-2.19488	-0.442245
97775591	chr9:97775591:C:T	2.82981e-19	-4.08243e-10	-1.07709
97775600	chr9:97775600:G:A	2.42986e-19	-1.22947	-3.35403e-10
97776188	chr9:97776188:A:G	8.58903e-19	-0.0454524	0.0786374
97776435	chr9:97776435:T:G	2.50693e-20	-2.19429	-1.30653
97776641	chr9:97776641:A:G	5.83148e-19	-0.0763192	-0.277712
97777167	chr9:97777167:C:T	4.06369e-19	-0.715211	-3.35403e-10
97777409	chr9:97777409:T:C	2.28646e-19	-4.08243e-10	-1.2903
97777548	chr9:97777548:T:C	2.55926e-20	-2.19648	-1.28369
97778259	chr9:97778259:C:T	6.80971e-19	-0.232048	0.0330964
97778379	chr9:97778379:T:C	2.60487e-19	-4.08243e-10	-1.15992
97778615	chr9:97778615:C:T	2.64087e-19	-4.08243e-10	-1.14619
97778765	chr9:97778765:G:A	2.40765e-19	-4.08243e-10	-1.23865
97779191	chr9:97779191:T:C	7.34203e-19	-0.184897	0.0612112
97779805	chr9:97779805:T:C	7.48474e-19	-4.08243e-10	-0.104435
97779894	chr9:97779894:A:G	1.1816e-18	-0.0779279	0.430082
97779908	chr9:97779908:G:GTTGC	2.34632e-19	-1.26445	-3.35403e-10
97780350	chr9:97780350:G:A	2.21025e-19	-4.08243e-10	-1.32419
97780620	chr9:97780620:G:A	2.76225e-19	-4.08243e-10	-1.10125
97781598	chr9:97781598:G:A	4.18403e-19	0.602687	-1.28871
97782586	chr9:97782586:C:T	1.09617e-18	-0.0307404	0.307842
97783232	chr9:97783232:A:C	2.19771e-19	-4.08243e-10	-1.32989
97784109	chr9:97784109:G:A	1.20426e-18	-0.0825847	0.453731
97784204	chr9:97784204:TAA:T	4.41329e-19	0.642021	-1.2747
97784318	chr9:97784318:C:T	1.0808e-18	-0.121494	0.384481
97785227	chr9:97785227:C:T	1.21379e-19	-1.92355	-3.35403e-10
97785318	chr9:97785318:A:G	9.29305e-20	-2.19062	-3.35403e-10
97785345	chr9:97785345:G:C	5.16179e-19	-0.168865	-0.307153
97785602	chr9:97785602:G:A	1.19197e-19	-1.9417	-3.35403e-10
97786337	chr9:97786337:A:G	7.46873e-20	-1.2563	-1.15286
97786358	chr9:97786358:G:A	2.19376e-19	-4.08243e-10	-1.33168
97786596	chr9:97786596:T:G	2.67448e-19	-4.08243e-10	-1.13355
97786652	chr9:97786652:C:T	1.12347e-18	-0.158282	0.459985
97786731	chr9:97786731:A:G	1.05521e-18	-0.152202	0.391223
97787329	chr9:97787329:A:G	2.37536e-19	-1.25215	-3.35403e-10
97787362	chr9:97787362:G:T	3.86353e-19	-4.08243e-10	-0.765719
97787719	chr9:97787719:A:G	9.22622e-20	-2.19784	-3.35403e-10
97787859	chr9:97787859:A:G	2.41189e-19	-4.08243e-10	-1.23689
97787945	chr9:97787945:T:C	2.94614e-20	-2.15302	-1.18637
97787971	chr9:97787971:G:A	2.57801e-20	-2.19241	-1.28046
97788033	chr9:97788033:C:T	2.85503e-19	-4.08243e-10	-1.06822
97788093	chr9:97788093:T:A	8.38197e-19	-0.29649	0.305272
97788138	chr9:97788138:G:A	3.63056e-19	-4.08243e-10	-0.827914
97788173	chr9:97788173:A:C	6.46171e-19	-0.312642	0.0612344
97788200	chr9:97788200:A:G	2.43083e-19	-1.22907	-3.35403e-10
97788978	chr9:97788978:A:T	9.2545e-20	-2.19478	-3.35403e-10
97789019	chr9:97789019:C:T	3.04869e-19	-4.08243e-10	-1.00259
97789218	chr9:97789218:C:T	2.38314e-19	-4.08243e-10	-1.24888
97789486	chr9:97789486:G:A	1.08449e-19	-2.1924	0.156206
97789626	chr9:97789626:C:A	6.483e-19	0.68135	-0.929468
97790246	chr9:97790246:C:T	2.99767e-19	-4.08243e-10	-1.01947
97790277	chr9:97790277:C:T	8.75651e-19	-0.253193	0.30569
97790374	chr9:97790374:T:C	2.46067e-19	-4.08243e-10	-1.21687
97790702	chr9:97790702:G:A	1.24177e-19	-0.732903	-1.16786
97791288	chr9:97791288:A:G	2.99963e-19	-4.08243e-10	-1.01881
97791446	chr9:97791446:C:T	2.79231e-19	-1.09043	-3.35403e-10
97791787	chr9:97791787:G:A	2.79011e-19	-4.08243e-10	-1.09122
97792625	chr9:97792625:C:G	7.84823e-19	-0.309579	0.252566
97793081	chr9:97793081:G:A	1.05239e-18	-2.12844	2.36479
97793202	chr9:97793202:T:C	6.69485e-20	-2.14562	-0.372925
97793206	chr9:97793206:G:A	4.08328e-19	-4.08243e-10	-0.710401
97793477	chr9:97793477:C:T	3.63746e-19	-4.08243e-10	-0.826017
97793501	chr9:97793501:G:A	2.88885e-19	-4.08243e-10	-1.05644
97793581	chr9:97793581:T:C	3.00181e-19	-4.08243e-10	-1.01809
97793776	chr9:97793776:T:C	3.0045e-19	-4.08243e-10	-1.01719
97793827	chr9:97793827:A:G	4.79376e-19	-0.457119	-0.0928664
97794028	chr9:97794028:C:T	2.37924e-19	-4.08243e-10	-1.25052
97794159	chr9:97794159:C:T	2.55422e-19	-1.17956	-3.35403e-10
97794690	chr9:97794690:A:G	8.33527e-19	-0.244224	0.247419
97795108	chr9:97795108:T:C	2.90579e-19	-4.08243e-10	-1.0506
97795239	chr9:97795239:T:C	3.88515e-19	-0.76014	-3.35403e-10
97795472	chr9:97795472:T:C	2.46283e-19	-4.08243e-10	-1.21599
97795964	chr9:97795964:A:C	2.44591e-19	-4.08243e-10	-1.22288
97796212	chr9:97796212:C:T	2.45044e-19	-4.08243e-10	-1.22103
97796498	chr9:97796498:C:T	2.56416e-20	-2.2005	-1.27775
97796729	chr9:97796729:T:C	1.13712e-18	-4.08243e-10	0.313778
97796872	chr9:97796872:G:C	7.91336e-19	-0.0487492	-3.35403e-10
97797078	chr9:97797078:G:C	2.13706e-18	-2.04478	2.98949
97797579	chr9:97797579:T:C	2.4795e-19	-4.08243e-10	-1.20925
97797662	chr9:97797662:T:G	2.38239e-19	-4.08243e-10	-1.2492
97797931	chr9:97797931:C:T	8.43739e-20	-1.02488	-1.26233
97798086	chr9:97798086:T:C	9.85096e-19	0.951192	-0.780924
97798154	chr9:97798154:A:G	7.07257e-20	-1.45251	-1.01116
97798404	chr9:97798404:T:G	2.85391e-19	-1.06861	-3.35403e-10
97798865	chr9:97798865:A:G	1.01282e-18	0.970792	-0.772774
97799204	chr9:97799204:C:T	1.54102e-18	-4.08243e-10	0.617729
97799516	chr9:97799516:C:G	2.94589e-19	-4.08243e-10	-1.03689
97799717	chr9:97799717:C:T	2.97417e-19	-4.08243e-10	-1.02734
97799918	chr9:97799918:A:G	3.6884e-19	-4.08243e-10	-0.812109
97800701	chr9:97800701:G:A	3.34571e-20	-2.15321	-1.059
97800854	chr9:97800854:T:C	1.37255e-19	-1.80063	-3.35403e-10
97801052	chr9:97801052:G:A	2.74866e-19	-1.10619	-3.35403e-10
97801546	chr9:97801546:G:A	4.10361e-20	-2.1249	-0.883117
97801571	chr9:97801571:C:T	2.78254e-19	-1.09394	-3.35403e-10
97801855	chr9:97801855:C:T	2.47438e-19	-4.08243e-10	-1.21131
97802048	chr9:97802048:G:A	3.84489e-19	-4.08243e-10	-0.770556
97802172	chr9:97802172:T:C	3.06487e-19	-4.08243e-10	-0.997295
97802200	chr9:97802200:A:C	2.27183e-19	-4.08243e-10	-1.29672
97802230	chr9:97802230:C:T	2.417e-19	-4.08243e-10	-1.23477
97802554	chr9:97802554:T:C	6.47746e-19	-4.08243e-10	-0.248972
97802876	chr9:97802876:G:A	4.30934e-19	-4.08243e-10	-0.656517
97803192	chr9:97803192:A:AGGAGAGGAGGAAAGGAAGAAAGGAG	3.70561e-19	-0.807453	-3.35403e-10
97803286	chr9:97803286:A:T	9.20289e-20	-2.20037	-3.35403e-10
97803531	chr9:97803531:G:A	3.78918e-20	-1.95889	-1.12885
97805821	chr9:97805821:G:C	2.07402e-18	-4.08243e-10	0.914772
97806192	chr9:97806192:CAT:C	2.77163e-19	-2.04958	0.951714
97806198	chr9:97806198:C:T	2.39149e-19	-4.08243e-10	-1.24538
97806394	chr9:97806394:A:G	2.19887e-19	-4.08243e-10	-1.32936
97806498	chr9:97806498:C:T	1.97506e-19	-0.392933	-1.04377
97807173	chr9:97807173:C:G	3.74218e-19	-2.13866	1.34103
97807263	chr9:97807263:G:T	2.31645e-19	-1.97506	0.697798
97807912	chr9:97807912:C:T	2.78714e-19	-4.08243e-10	-1.09229
97808332	chr9:97808332:A:G	2.40979e-19	-4.08243e-10	-1.23776
97808830	chr9:97808830:G:A	8.70045e-20	-1.82517	-0.431342
97808835	chr9:97808835:T:C	2.3461e-19	-4.08243e-10	-1.26455
97808852	chr9:97808852:T:G	2.55202e-19	-4.08243e-10	-1.18042
97808863	chr9:97808863:ATAAT:A	2.78728e-19	-4.08243e-10	-1.09224
97808934	chr9:97808934:C:T	2.50227e-19	-4.08243e-10	-1.2001
97809160	chr9:97809160:T:C	5.02559e-20	-1.79096	-1.01438
97809598	chr9:97809598:C:T	1.77289e-18	0.757894	-3.35403e-10
97809706	chr9:97809706:T:C	6.82758e-19	-1.62285	1.42652
97810022	chr9:97810022:A:C	2.35767e-19	-4.08243e-10	-1.25963
97810882	chr9:97810882:G:A	2.355e-17	4.14301	-0.798599
97810945	chr9:97810945:G:A	2.84031e-19	-4.08243e-10	-1.07339
97811609	chr9:97811609:T:C	2.75426e-19	-4.08243e-10	-1.10415
97811643	chr9:97811643:T:C	6.06933e-17	4.92739	-0.63627
97811838	chr9:97811838:T:C	5.89931e-17	4.90556	-0.642853
97812212	chr9:97812212:G:T	3.1867e-19	-4.08243e-10	-0.958315
97812882	chr9:97812882:TAG:T	3.64236e-19	-4.08243e-10	-0.824669
97813070	chr9:97813070:A:G	5.7398e-18	1.68362	0.249086
97813606	chr9:97813606:G:A	3.58691e-17	4.45101	-0.685853
97813679	chr9:97813679:A:G	2.47455e-19	-4.08243e-10	-1.21124
97813778	chr9:97813778:T:C	1.40793e-18	0.527404	-3.35403e-10
97815147	chr9:97815147:C:T	2.58921e-19	-4.08243e-10	-1.16595
97815269	chr9:97815269:T:G	5.83426e-18	1.60243	0.346601
97815440	chr9:97815440:TTTC:T	4.75197e-17	5.03811	-0.991682
97815609	chr9:97815609:C:T	1.59801e-18	0.654044	-3.35403e-10
97816216	chr9:97816216:A:G	5.01471e-18	1.52451	0.273147
97816937	chr9:97816937:A:G	3.44198e-18	1.49926	-0.0779268
97817127	chr9:97817127:G:T	1.13766e-19	-1.98832	-3.35403e-10
97817473	chr9:97817473:C:T	7.65567e-20	-1.97794	-0.406503
97818060	chr9:97818060:T:C	3.15445e-19	-4.08243e-10	-0.968486
97818355	chr9:97818355:G:A	7.02144e-20	-1.98356	-0.487358
97818553	chr9:97818553:C:A	1.04554e-19	-1.65977	-0.412994
97818915	chr9:97818915:T:A	6.92983e-20	-2.0092	-0.474852
97819145	chr9:97819145:T:C	2.37931e-16	6.89086	-1.2336
97819742	chr9:97819742:A:G	4.67647e-19	-0.760992	0.186235
97819814	chr9:97819814:A:G	1.11917e-19	-2.00472	-3.35403e-10
97820913	chr9:97820913:C:T	4.15009e-19	-0.783681	0.0895102
97821250	chr9:97821250:G:A	1.20094e-18	-4.08243e-10	0.368386
97821603	chr9:97821603:G:C	2.51226e-19	-4.08243e-10	-1.19612
97822338	chr9:97822338:A:C	3.79256e-19	-4.08243e-10	-0.78426
97822429	chr9:97822429:C:T	9.79627e-20	-1.67306	-0.464821
97822616	chr9:97822616:C:T	2.64532e-19	-4.08243e-10	-1.14451
97822778	chr9:97822778:G:A	3.10821e-19	-4.08243e-10	-0.983255
97822849	chr9:97822849:T:C	2.59512e-19	-4.08243e-10	-1.16367
97823224	chr9:97823224:G:A	4.44932e-19	-1.15675	0.532201
97823404	chr9:97823404:A:G	2.23728e-19	-1.31204	-3.35403e-10
97823536	chr9:97823536:A:G	4.22546e-20	-1.89064	-1.08812
97823765	chr9:97823765:C:A	9.68265e-20	-1.66132	-0.488235
97824382	chr9:97824382:A:G	3.53052e-19	-4.08243e-10	-0.855856
97824857	chr9:97824857:A:G	1.23256e-19	-1.90821	-3.35403e-10
97825427	chr9:97825427:C:G	9.08174e-20	-1.67498	-0.538644
97825580	chr9:97825580:A:C	5.32128e-19	-4.08243e-10	-0.445587
97826083	chr9:97826083:C:A	9.01061e-20	-1.67349	-0.547994
97827426	chr9:97827426:A:G	2.4524e-18	1.60129	-0.518937
97827921	chr9:97827921:C:T	2.26359e-18	-4.08243e-10	1.00224
97829011	chr9:97829011:A:G	1.7253e-19	-1.5719	-3.35403e-10
97829181	chr9:97829181:C:T	4.50528e-19	-1.21097	0.598916
97829328	chr9:97829328:G:A	6.56561e-20	-1.55883	-0.979213
97829423	chr9:97829423:A:T	3.97417e-19	-1.2512	0.513712
97829748	chr9:97829748:C:T	3.62522e-16	7.25443	-1.17606
97830019	chr9:97830019:A:G	3.71698e-19	-4.08243e-10	-0.804389
97830266	chr9:97830266:G:A	2.88836e-19	-4.08243e-10	-1.05661
97831380	chr9:97831380:G:C	2.47302e-18	2.0014	-0.910679
97831749	chr9:97831749:C:T	1.18208e-17	3.29761	-0.642464
97832956	chr9:97832956:A:G	6.54601e-16	7.90003	-1.23072
97833100	chr9:97833100:A:T	1.05786e-19	-1.73381	-0.327243
97833356	chr9:97833356:T:C	4.26745e-19	-4.08243e-10	-0.666284
97833736	chr9:97833736:A:G	9.0323e-20	-1.83994	-0.379137
97833868	chr9:97833868:G:C	3.50588e-17	3.9462	-0.203888
97833883	chr9:97833883:T:C	3.25245e-17	3.92194	-0.254664
97834033	chr9:97834033:T:A	3.19727e-19	-4.08243e-10	-0.955003
97834046	chr9:97834046:C:T	4.42146e-17	3.79642	0.177919
97834157	chr9:97834157:C:T	8.62147e-19	-1.16805	1.20501
97835250	chr9:97835250:A:C	3.08885e-17	3.85112	-0.235455
97835392	chr9:97835392:G:T	9.5911e-20	-2.15905	-3.35403e-10
97835979	chr9:97835979:G:T	3.41056e-16	7.22054	-1.20321
97836286	chr9:97836286:C:A	7.45353e-19	-1.18117	1.07256
97837211	chr9:97837211:C:T	8.35749e-19	-1.24787	1.25373
97837687	chr9:97837687:T:G	7.65552e-19	-1.23969	1.15781
97837959	chr9:97837959:T:C	8.13484e-19	-1.23788	1.21673
97838353	chr9:97838353:A:C	8.35155e-19	-1.23902	1.24416
97838420	chr9:97838420:G:A	7.59913e-19	-1.2583	1.16903
97838430	chr9:97838430:A:G	2.68774e-16	7.04881	-1.26965
97838625	chr9:97838625:G:A	2.93947e-19	-4.08243e-10	-1.03907
97839489	chr9:97839489:T:C	3.57916e-16	7.33706	-1.27148
97839597	chr9:97839597:T:C	2.19129e-19	-4.08243e-10	-1.33281
97840209	chr9:97840209:G:A	1.07935e-19	-2.04094	-3.35403e-10
97840331	chr9:97840331:C:A	2.98308e-16	4.12377	1.75965
97840683	chr9:97840683:A:G	5.58571e-19	-4.08243e-10	-0.39709
97841653	chr9:97841653:G:A	2.91683e-16	7.19079	-1.32984
97841873	chr9:97841873:G:A	1.32304e-18	-4.08243e-10	0.465213
97841931	chr9:97841931:A:G	8.20761e-19	-1.26431	1.25207
97842149	chr9:97842149:A:T	6.11103e-17	3.77858	0.519379
97842747	chr9:97842747:T:C	8.72778e-17	3.17554	1.47884
97843077	chr9:97843077:G:A	2.22552e-19	-4.08243e-10	-1.31731
97843151	chr9:97843151:T:C	3.56389e-16	7.30353	-1.24222
97843301	chr9:97843301:A:G	2.6392e-19	-4.08243e-10	-1.14683
97843858	chr9:97843858:G:A	3.53775e-18	-4.08243e-10	1.44878
97843906	chr9:97843906:T:C	5.9314e-16	7.84235	-1.27164
97844362	chr9:97844362:T:A	8.05552e-17	3.01701	1.55721
97844419	chr9:97844419:A:G	1.07954e-19	-1.72839	-0.312378
97844457	chr9:97844457:A:G	2.21633e-19	-4.08243e-10	-1.32145
97844545	chr9:97844545:T:C	2.31583e-19	-1.27753	-3.35403e-10
97844986	chr9:97844986:A:G	9.55127e-20	-2.16321	-3.35403e-10
97845215	chr9:97845215:A:G	1.14423e-18	-1.23612	1.55614
97845555	chr9:97845555:T:C	9.87486e-19	-1.15883	1.33152
97845774	chr9:97845774:C:T	1.83826e-18	0.794103	-3.35403e-10
97845777	chr9:97845777:C:G	2.98116e-16	3.97064	1.91212
97845957	chr9:97845957:T:C	1.12768e-19	-1.99714	-3.35403e-10
97846400	chr9:97846400:G:A	1.19193e-18	-1.238	1.59885
97846463	chr9:97846463:A:G	9.21959e-17	5.12817	-0.418968
97846843	chr9:97846843:GCTT:G	2.32274e-19	-4.08243e-10	-1.27455
97846948	chr9:97846948:C:T	9.66933e-19	-1.21764	1.3693
97848066	chr9:97848066:C:G	1.2188e-18	-1.24323	1.62638
97848370	chr9:97848370:C:A	9.02877e-19	-1.33848	1.42159
97848477	chr9:97848477:C:A	1.03618e-18	-1.34195	1.56278
97848734	chr9:97848734:A:G	2.4409e-19	-4.08243e-10	-1.22493
97848919	chr9:97848919:T:C	7.51147e-20	-2.03678	-0.366677
97848951	chr9:97848951:T:C	1.26068e-18	-1.30104	1.71798
97849086	chr9:97849086:C:G	4.03723e-16	4.66358	1.52243
97849344	chr9:97849344:C:A	1.48825e-18	-4.08243e-10	0.582884
97849903	chr9:97849903:C:T	4.06052e-16	7.43521	-1.24344
97849988	chr9:97849988:A:T	9.37001e-19	-1.33755	1.45776
97850197	chr9:97850197:G:C	1.5497e-18	-4.08243e-10	0.623345
97850492	chr9:97850492:T:C	3.96527e-16	7.4404	-1.27237
97850525	chr9:97850525:A:G	4.40467e-16	7.5349	-1.26178
97850909	chr9:97850909:T:C	1.08674e-19	-2.03412	-3.35403e-10
97851086	chr9:97851086:G:C	4.28156e-16	4.64848	1.59629
97851407	chr9:97851407:G:A	2.5978e-16	4.07736	1.66776
97851499	chr9:97851499:G:A	1.62275e-18	-4.08243e-10	0.669405
97851501	chr9:97851501:T:C	2.54374e-19	-4.08243e-10	-1.18367
97851554	chr9:97851554:T:C	3.00761e-16	4.09742	1.79418
97851603	chr9:97851603:T:C	7.23979e-17	4.25965	0.207816
97851674	chr9:97851674:G:A	1.14226e-18	-1.26322	1.58152
97852049	chr9:97852049:C:G	1.01177e-19	-1.82558	-0.280017
97852101	chr9:97852101:C:G	1.1713e-18	-4.08243e-10	0.343395
97852319	chr9:97852319:G:A	1.25551e-18	-1.21899	1.63182
97852369	chr9:97852369:G:T	9.60892e-20	-1.85429	-0.302901
97852687	chr9:97852687:T:C	2.298e-19	-4.08243e-10	-1.28526
97852718	chr9:97852718:A:G	3.41733e-16	4.13345	1.88586
97852835	chr9:97852835:C:T	1.13465e-18	-1.26087	1.57247
97852840	chr9:97852840:C:T	2.10081e-19	-1.37498	-3.35403e-10
97853077	chr9:97853077:C:T	4.97848e-16	7.63028	-1.2347
97853270	chr9:97853270:C:A	1.26432e-19	-1.88277	-3.35403e-10
97853271	chr9:97853271:A:G	1.19277e-18	-1.24624	1.6078
97853632	chr9:97853632:A:G	1.05218e-18	-1.32134	1.55749
97853759	chr9:97853759:T:C	3.43914e-16	7.30054	-1.27486
97853784	chr9:97853784:G:C	1.1565e-18	-1.28185	1.61253
97854001	chr9:97854001:C:T	5.9275e-18	-4.08243e-10	1.96489
97854021	chr9:97854021:C:T	2.6113e-19	-4.08243e-10	-1.15745
97854301	chr9:97854301:T:C	3.29499e-16	7.31067	-1.32781
97854739	chr9:97854739:C:T	1.15526e-18	-1.2815	1.61111
97854760	chr9:97854760:G:A	1.58128e-18	-4.08243e-10	0.64352
97855093	chr9:97855093:T:C	3.77801e-16	7.44628	-1.32662
97855151	chr9:97855151:A:C	3.56756e-16	4.19665	1.86569
97855197	chr9:97855197:G:T	1.06318e-18	-1.28254	1.52909
97855301	chr9:97855301:T:C	9.82208e-19	-1.35796	1.52529
97855367	chr9:97855367:A:G	9.26212e-20	-2.19395	-3.35403e-10
97855667	chr9:97855667:T:C	1.74236e-19	-1.56206	-3.35403e-10
97856296	chr9:97856296:C:T	1.02205e-19	-1.79381	-0.301684
97856378	chr9:97856378:G:A	2.44512e-16	3.89593	1.78862
97856808	chr9:97856808:TCTC:T	1.09076e-18	-1.31054	1.5827
97858044	chr9:97858044:C:T	3.56869e-16	7.37645	-1.3138
97858130	chr9:97858130:T:C	1.35623e-18	-1.17257	1.66257
97858414	chr9:97858414:CG:C	3.59966e-19	-4.08243e-10	-0.836462
97858858	chr9:97858858:G:C	1.20393e-18	-4.08243e-10	0.370878
97858982	chr9:97858982:A:T	2.19066e-19	-4.08243e-10	-1.3331
97859104	chr9:97859104:T:C	2.93932e-16	7.19334	-1.32471
97859459	chr9:97859459:T:C	2.23593e-19	-4.08243e-10	-1.31265
97859644	chr9:97859644:T:C	3.36532e-16	7.30974	-1.30576
97859835	chr9:97859835:T:C	3.06872e-19	-4.08243e-10	-0.996042
97859907	chr9:97859907:A:G	3.31129e-19	-0.713321	-0.206644
97860007	chr9:97860007:A:AT	4.31022e-19	-4.08243e-10	-0.656313
97860212	chr9:97860212:A:G	2.43614e-19	-4.08243e-10	-1.22689
97860282	chr9:97860282:C:G	1.94134e-19	-1.45392	-3.35403e-10
97860488	chr9:97860488:C:T	2.09892e-19	-1.37588	-3.35403e-10
97860601	chr9:97860601:A:G	4.00553e-16	7.48054	-1.30241
97860879	chr9:97860879:C:T	2.42089e-19	-4.08243e-10	-1.23317
97861095	chr9:97861095:G:A	3.22039e-19	-0.731725	-0.216073
97861197	chr9:97861197:C:T	4.47248e-19	-4.08243e-10	-0.619358
97861284	chr9:97861284:G:A	1.20271e-19	-1.93272	-3.35403e-10
97861918	chr9:97861918:A:C	2.62924e-19	-4.08243e-10	-1.15061
97861977	chr9:97861977:G:C	3.57076e-19	-0.560737	-0.283786
97862340	chr9:97862340:C:T	4.15675e-19	-0.622412	-0.0701555
97862466	chr9:97862466:C:T	3.26731e-17	1.59164	2.08019
97862488	chr9:97862488:T:C	3.61835e-19	-0.725985	-0.105298
97862699	chr9:97862699:G:A	3.41841e-19	-0.813488	-0.0746382
97862911	chr9:97862911:T:C	3.01263e-19	-0.674941	-0.339546
97864064	chr9:97864064:C:T	2.19832e-19	-4.08243e-10	-1.32961
97864602	chr9:97864602:A:G	4.01575e-19	-0.577311	-0.149765
97865280	chr9:97865280:C:T	4.18188e-19	-0.634444	-0.0520965
97865480	chr9:97865480:A:G	2.98842e-17	1.46388	2.11874
97865986	chr9:97865986:G:A	4.34796e-19	-0.655763	0.00816749
97866094	chr9:97866094:T:C	2.2666e-19	-4.08243e-10	-1.29902
97866360	chr9:97866360:G:A	4.22197e-19	-0.64058	-0.0364203
97866391	chr9:97866391:A:G	2.34361e-19	-4.08243e-10	-1.26561
97867118	chr9:97867118:A:G	1.28031e-19	-1.8702	-3.35403e-10
97867238	chr9:97867238:G:A	1.53105e-19	-1.69135	-3.35403e-10
97867500	chr9:97867500:C:T	4.28059e-19	-4.08243e-10	-0.663211
97868344	chr9:97868344:C:T	2.72243e-19	-4.08243e-10	-1.11578
97868645	chr9:97868645:C:T	1.15275e-19	-1.97515	-3.35403e-10
97868667	chr9:97868667:G:T	4.28424e-17	1.67545	2.26736
97869016	chr9:97869016:T:A	5.1176e-19	-0.613029	0.128414
97869251	chr9:97869251:G:C	5.02897e-19	-0.502087	-3.35403e-10
97869517	chr9:97869517:CCAAA:C	4.74e-19	-0.53645	-0.0248133
97869704	chr9:97869704:C:T	6.72687e-17	1.38756	3.00642
97870324	chr9:97870324:G:A	3.89208e-19	-0.605022	-0.153336
97870841	chr9:97870841:C:T	9.55863e-20	-2.16244	-3.35403e-10
97871104	chr9:97871104:T:C	4.24467e-19	-0.608456	-0.0631823
97871729	chr9:97871729:C:T	8.37203e-19	0.00759547	-3.35403e-10
97872297	chr9:97872297:A:T	4.18025e-19	-0.836799	0.149868
97872469	chr9:97872469:C:A	5.11127e-19	-0.622244	0.136391
97872702	chr9:97872702:G:A	5.95004e-19	-4.08243e-10	-0.333904
97872882	chr9:97872882:T:C	2.19694e-19	-4.08243e-10	-1.33024
97873498	chr9:97873498:A:G	3.60712e-19	-0.746664	-0.0877279
97874207	chr9:97874207:C:T	2.58375e-18	-4.08243e-10	1.13453
97874629	chr9:97874629:A:G	2.90602e-19	-4.08243e-10	-1.05052
97874699	chr9:97874699:A:G	9.59199e-19	-4.08243e-10	0.143628
97875057	chr9:97875057:C:T	1.90313e-17	1.34678	1.78459
97875399	chr9:97875399:A:G	2.7717e-19	-1.18148	0.0836425
97875577	chr9:97875577:A:G	4.64732e-19	-0.830418	0.249408
97876138	chr9:97876138:A:G	4.47678e-19	-0.755909	0.137512
97876236	chr9:97876236:G:A	1.86927e-16	3.89899	1.51702
97876641	chr9:97876641:G:C	2.98844e-19	-4.08243e-10	-1.02255
97876783	chr9:97876783:G:A	4.06504e-19	-0.634042	-0.0808362
97876993	chr9:97876993:A:C	4.13672e-19	-0.58575	-0.111648
97877857	chr9:97877857:C:T	2.19461e-19	-4.08243e-10	-1.3313
97878323	chr9:97878323:A:C	6.37398e-19	-0.618595	0.353518
97878835	chr9:97878835:A:G	8.51803e-20	-1.23668	-1.04102
97879091	chr9:97879091:T:C	2.49246e-18	1.09855	-3.35403e-10
97880141	chr9:97880141:A:C	1.64039e-19	-1.62237	-3.35403e-10
97880631	chr9:97880631:G:A	2.19889e-19	-4.08243e-10	-1.32935
97881121	chr9:97881121:T:C	2.79079e-19	-4.08243e-10	-1.09097
97881142	chr9:97881142:G:A	3.71448e-19	-4.08243e-10	-0.805063
97882366	chr9:97882366:T:C	2.78881e-19	-4.08243e-10	-1.09168
97882845	chr9:97882845:G:A	5.60729e-19	-4.08243e-10	-0.393233
97883446	chr9:97883446:A:G	3.53739e-19	-0.625862	-0.22805
97884415	chr9:97884415:T:C	2.56089e-19	-4.08243e-10	-1.17695
97885165	chr9:97885165:C:T	9.93251e-20	-2.12407	-3.35403e-10
97885263	chr9:97885263:A:G	4.19982e-19	-0.885608	0.203347
97885452	chr9:97885452:C:T	3.0147e-17	4.46947	-0.878094
97886005	chr9:97886005:C:T	3.86867e-19	-0.523899	-0.240491
97886310	chr9:97886310:T:C	1.70458e-19	-1.58398	-3.35403e-10
97886349	chr9:97886349:T:C	1.89391e-19	-1.25938	-0.219273
97886498	chr9:97886498:T:C	1.31038e-19	-1.15594	-0.69104
97886617	chr9:97886617:G:A	1.12354e-19	-2.00082	-3.35403e-10
97887251	chr9:97887251:T:C	8.71061e-14	11.7006	-0.140408
97887547	chr9:97887547:A:G	1.24829e-13	11.3487	0.571251
97887814	chr9:97887814:G:A	2.32635e-19	-0.816623	-0.456379
97887977	chr9:97887977:A:T	6.39538e-17	2.36779	1.97565
97888757	chr9:97888757:T:C	9.56638e-20	-2.16163	-3.35403e-10
97889035	chr9:97889035:G:A	2.53819e-19	-4.08243e-10	-1.18585
97890035	chr9:97890035:C:T	2.23364e-19	-4.08243e-10	-1.31367
97890154	chr9:97890154:T:C	1.01581e-13	10.9971	0.716816
97890300	chr9:97890300:G:A	1.88523e-19	-1.08968	-0.393573
97890473	chr9:97890473:A:G	1.94765e-19	-1.08636	-0.364315
97890846	chr9:97890846:G:A	2.89227e-19	-1.07154	0.0162764
97890917	chr9:97890917:G:T	1.92918e-18	0.84238	-3.35403e-10
97891047	chr9:97891047:C:T	2.74238e-19	-1.10848	-3.35403e-10
97891510	chr9:97891510:T:C	2.19929e-19	-4.08243e-10	-1.32917
97891811	chr9:97891811:C:A	1.85042e-19	-1.11805	-0.383838
97892167	chr9:97892167:C:T	9.51827e-20	-2.16667	-3.35403e-10
97892815	chr9:97892815:T:C	2.46471e-19	-4.08243e-10	-1.21523
97893497	chr9:97893497:G:C	7.99471e-17	2.19799	2.36866
97893726	chr9:97893726:C:A	2.57579e-19	-4.08243e-10	-1.17115
97894189	chr9:97894189:G:A	7.25957e-19	-0.134981	-3.35403e-10
97894403	chr9:97894403:G:A	6.96514e-20	-1.5481	-0.930871
97894837	chr9:97894837:T:G	3.02442e-19	-1.11978	0.1092
97895092	chr9:97895092:C:T	6.48028e-13	13.1581	0.408887
97895438	chr9:97895438:A:T	1.99323e-19	-1.1289	-0.298642
97895479	chr9:97895479:G:A	3.49196e-19	-4.08243e-10	-0.866838
97895497	chr9:97895497:T:C	2.60381e-19	-1.16033	-3.35403e-10
97896248	chr9:97896248:C:T	4.09333e-19	-4.08243e-10	-0.707942
97896635	chr9:97896635:C:T	3.44725e-19	-4.08243e-10	-0.879723
97896656	chr9:97896656:A:G	3.19256e-19	-1.07842	0.121942
97897840	chr9:97897840:T:C	2.75013e-19	-4.08243e-10	-1.10565
97897863	chr9:97897863:A:T	2.0729e-19	-1.33973	-0.0486226
97898464	chr9:97898464:T:C	9.34835e-17	4.02243	0.700641
97898542	chr9:97898542:T:C	2.10244e-19	-1.15542	-0.218778
97898614	chr9:97898614:C:T	2.00095e-19	-1.20105	-0.222627
97898818	chr9:97898818:C:T	1.86805e-19	-1.12205	-0.370353
97898909	chr9:97898909:G:A	4.02491e-18	-0.188685	1.76647
97899085	chr9:97899085:G:A	1.91378e-19	-1.18538	-0.28284
97899176	chr9:97899176:T:C	3.6056e-19	-4.08243e-10	-0.834812
97899455	chr9:97899455:T:TA	3.21729e-19	-4.08243e-10	-0.948762
97899582	chr9:97899582:T:C	2.72366e-19	-4.08243e-10	-1.11533
97899690	chr9:97899690:A:G	3.29126e-19	-1.14156	0.215524
97899768	chr9:97899768:G:A	9.60184e-17	2.69459	2.05523
97900097	chr9:97900097:T:C	2.04944e-19	-1.1694	-0.230336
97900196	chr9:97900196:C:T	1.74628e-18	-4.08243e-10	0.742773
97900389	chr9:97900389:T:C	3.23111e-19	-1.14361	0.199133
97900417	chr9:97900417:C:A	3.6732e-19	-4.08243e-10	-0.816239
97901253	chr9:97901253:G:GTTTCC	3.27934e-19	-1.14087	0.21121
97901418	chr9:97901418:C:A	2.04635e-19	-1.15256	-0.248687
97901634	chr9:97901634:A:T	1.74341e-18	-4.08243e-10	0.741125
97902100	chr9:97902100:A:G	1.74463e-19	-1.26308	-0.297678
97902192	chr9:97902192:A:G	2.06292e-19	-1.1694	-0.223778
97902668	chr9:97902668:CTT:C	2.30957e-19	-4.08243e-10	-1.28024
97903111	chr9:97903111:A:T	1.99196e-19	-1.21383	-0.21435
97903342	chr9:97903342:T:C	1.22057e-16	2.65568	2.33409
97903387	chr9:97903387:G:T	2.06669e-19	-1.16757	-0.223778
97903416	chr9:97903416:A:G	1.97219e-19	-1.20753	-0.230632
97903583	chr9:97903583:T:C	2.87931e-19	-4.08243e-10	-1.05975
97903723	chr9:97903723:T:A	1.8392e-19	-1.50797	-3.35403e-10
97904649	chr9:97904649:C:T	8.26957e-17	2.61818	1.98227
97904745	chr9:97904745:A:AGACACCAAG	1.80778e-19	-1.5252	-3.35403e-10
97905185	chr9:97905185:C:T	4.0775e-19	-4.08243e-10	-0.711816
97905317	chr9:97905317:C:T	2.89025e-19	-0.922199	-0.133761
97905589	chr9:97905589:A:AT	2.76418e-19	-1.32341	0.222856
97906009	chr9:97906009:A:C	1.40052e-19	-0.696684	-1.08377
97906791	chr9:97906791:G:A	1.27068e-18	0.45918	-0.034342
97907022	chr9:97907022:G:A	2.31124e-19	-4.08243e-10	-1.27952
97907099	chr9:97907099:T:C	2.5231e-19	-4.08243e-10	-1.19181
97907100	chr9:97907100:TA:T	2.50052e-19	-4.08243e-10	-1.2008
97907454	chr9:97907454:C:A	6.67634e-13	13.147	0.449804
97907990	chr9:97907990:T:C	4.41597e-19	-1.23861	0.606538
97907994	chr9:97907994:A:T	3.60542e-19	-4.08243e-10	-0.834862
97908179	chr9:97908179:A:G	2.22677e-19	-4.08243e-10	-1.31675
97908195	chr9:97908195:A:G	2.31756e-19	-4.08243e-10	-1.27678
97908245	chr9:97908245:T:C	1.97945e-19	-1.43448	-3.35403e-10
97908481	chr9:97908481:C:A	2.35707e-19	-4.08243e-10	-1.25988
97908520	chr9:97908520:C:T	3.56735e-12	16.3117	-1.03904
97908979	chr9:97908979:G:T	1.95596e-11	17.6277	-0.653446
97909111	chr9:97909111:A:C	5.6893e-19	0.0235216	-0.402235
97909218	chr9:97909218:C:T	5.8221e-11	18.6655	-0.600498
97909495	chr9:97909495:G:C	5.25894e-11	18.598	-0.634706
97909542	chr9:97909542:A:G	5.30832e-11	18.6305	-0.657831
97910056	chr9:97910056:C:T	9.18149e-17	4.23529	0.469771
97911427	chr9:97911427:G:A	2.65202e-19	-4.08243e-10	-1.14198
97911601	chr9:97911601:A:G	2.81047e-19	-4.08243e-10	-1.08395
97911795	chr9:97911795:A:T	4.8293e-19	-4.08243e-10	-0.5426
97912283	chr9:97912283:T:C	5.35219e-11	18.478	-0.497094
97913534	chr9:97913534:A:G	4.11972e-11	18.2974	-0.578243
97913662	chr9:97913662:C:T	9.89379e-17	4.23671	0.543065
97913694	chr9:97913694:C:A	7.88797e-19	0.355583	-0.407546
97914406	chr9:97914406:G:A	1.05833e-19	-1.57714	-0.483467
97914649	chr9:97914649:T:A	5.25017e-11	18.5347	-0.573096
97914731	chr9:97914731:ACTGTT:A	2.57535e-19	-4.08243e-10	-1.17132
97914818	chr9:97914818:G:C	1.25208e-10	19.676	-0.845181
97914884	chr9:97914884:T:C	0.00069077	33.4081	0.945966
97915474	chr9:97915474:G:C	3.14547e-10	20.0531	-0.30122
97915601	chr9:97915601:T:C	1.66335e-18	1.51326	-0.819146
97916179	chr9:97916179:T:A	2.31079e-19	-4.08243e-10	-1.27971
97916343	chr9:97916343:A:G	2.91207e-19	-4.08243e-10	-1.04844
97916472	chr9:97916472:T:C	3.3708e-19	-4.08243e-10	-0.902151
97916782	chr9:97916782:T:G	9.48938e-20	-2.16971	-3.35403e-10
97917433	chr9:97917433:C:T	2.9165e-19	-4.08243e-10	-1.04692
97917466	chr9:97917466:C:T	2.28153e-19	-4.08243e-10	-1.29245
97917554	chr9:97917554:T:G	1.12183e-11	16.9134	-0.495083
97917672	chr9:97917672:A:G	0.0138962	36.4046	0.95106
97918593	chr9:97918593:T:A	2.19075e-19	-4.08243e-10	-1.33306
97919402	chr9:97919402:A:G	2.33274e-19	-4.08243e-10	-1.27026
97920867	chr9:97920867:C:T	2.31104e-19	-4.08243e-10	-1.2796
97921022	chr9:97921022:T:C	5.43548e-15	7.02683	1.75915
97921445	chr9:97921445:A:C	4.97426e-15	6.82234	1.87497
97921471	chr9:97921471:C:T	0.00254432	34.0526	1.60528
97921584	chr9:97921584:G:A	2.828e-19	-4.08243e-10	-1.07773
97922014	chr9:97922014:C:T	2.31114e-19	-4.08243e-10	-1.27956
97922105	chr9:97922105:T:C	0.0530973	37.4523	1.24386
97922252	chr9:97922252:A:G	7.54363e-15	7.27683	1.83691
97922437	chr9:97922437:A:C	0.00175681	33.9499	1.33766
97922475	chr9:97922475:A:G	0.0023109	33.9879	1.57378
97923579	chr9:97923579:A:G	2.31104e-19	-4.08243e-10	-1.2796
97923719	chr9:97923719:A:G	9.3853e-20	-2.18074	-3.35403e-10
97923842	chr9:97923842:T:C	2.27957e-19	-4.08243e-10	-1.29332
97924488	chr9:97924488:TTC:T	2.59657e-19	-4.08243e-10	-1.16311
97924533	chr9:97924533:T:G	8.82799e-15	7.29346	1.9775
97925127	chr9:97925127:T:C	0.0531993	37.5905	1.10762
97925384	chr9:97925384:T:C	2.30872e-19	-4.08243e-10	-1.28061
97925487	chr9:97925487:G:A	2.28827e-19	-4.08243e-10	-1.2895
97925641	chr9:97925641:C:G	1.98317e-14	11.3578	-1.27744
97925785	chr9:97925785:A:T	9.82204e-20	-0.870074	-1.26518
97926098	chr9:97926098:A:G	2.31231e-19	-4.08243e-10	-1.27905
97926161	chr9:97926161:TAATAA:T	2.56423e-19	-4.08243e-10	-1.17564
97926229	chr9:97926229:C:T	0.0631399	37.6692	1.20017
97926295	chr9:97926295:C:T	0.0206523	36.7119	1.04
97927093	chr9:97927093:A:T	2.20869e-19	-4.08243e-10	-1.3249
97927902	chr9:97927902:T:G	2.31247e-19	-4.08243e-10	-1.27898
97928242	chr9:97928242:G:T	2.51983e-19	-4.08243e-10	-1.19311
97928273	chr9:97928273:A:G	0.0196218	36.4389	1.26185
97928886	chr9:97928886:G:A	0.0999375	37.6353	1.69334
97929115	chr9:97929115:C:T	0.108993	37.6967	1.71868
97929618	chr9:97929618:T:TG	0.108165	37.5876	1.82015
97929648	chr9:97929648:T:G	5.50651e-19	-4.08243e-10	-0.41137
97929827	chr9:97929827:G:A	2.40603e-19	-4.08243e-10	-1.23932
97929955	chr9:97929955:T:TA	0.0932785	37.4665	1.79312
97930366	chr9:97930366:G:T	9.31015e-20	-2.18878	-3.35403e-10
97931427	chr9:97931427:A:G	2.7048e-19	-4.08243e-10	-1.12227
97933007	chr9:97933007:T:C	2.39427e-19	-4.08243e-10	-1.24422
97933494	chr9:97933494:T:C	0.0640712	37.2468	1.63724
97933619	chr9:97933619:G:A	0.00334888	34.1892	1.74348
97933921	chr9:97933921:T:C	0.0781021	37.4818	1.60025
97934117	chr9:97934117:T:C	2.2927e-19	-4.08243e-10	-1.28757
97934518	chr9:97934518:A:G	2.5705e-19	-4.08243e-10	-1.1732
97935005	chr9:97935005:A:G	0.0803896	37.5066	1.60433
97935048	chr9:97935048:C:G	2.13113e-19	-1.36065	-3.35403e-10
97935366	chr9:97935366:T:A	0.0027016	34.1727	1.54517
97935865	chr9:97935865:A:G	1.02888e-14	7.27921	2.14489
97936091	chr9:97936091:T:C	2.2966e-19	-4.08243e-10	-1.28587
97936895	chr9:97936895:C:T	2.19013e-19	-4.08243e-10	-1.33334
97936956	chr9:97936956:C:A	3.61587e-10	19.861	0.0302812
97936960	chr9:97936960:T:C	0.0191147	36.121	1.55355
97937488	chr9:97937488:C:T	2.64378e-19	-4.08243e-10	-1.14509
97937548	chr9:97937548:A:C	0.0194422	36.0519	1.63964
97937698	chr9:97937698:TA:T	1.55631e-18	1.86724	-1.23964
97937875	chr9:97937875:T:C	0.0152248	35.89	1.55699
97938372	chr9:97938372:C:T	0.0187432	36.1106	1.54432
97938550	chr9:97938550:G:A	1.70053e-19	-0.64713	-0.939231
97938719	chr9:97938719:A:G	0.0174425	36.0753	1.50767
97939164	chr9:97939164:A:G	0.0159223	35.9199	1.57185
97939488	chr9:97939488:C:A	2.88945e-19	-4.08243e-10	-1.05623
97940104	chr9:97940104:C:T	1.58077e-18	-4.08243e-10	0.643194
97940973	chr9:97940973:C:T	2.40603e-19	-4.08243e-10	-1.23932
97941087	chr9:97941087:T:G	6.07641e-10	20.1633	0.247039
97941105	chr9:97941105:G:A	4.26988e-19	-4.08243e-10	-0.665716
97941346	chr9:97941346:T:C	9.82735e-20	-0.820021	-1.3147
97941463	chr9:97941463:G:C	2.77493e-19	-1.09667	-3.35403e-10
97941956	chr9:97941956:C:T	1.39526e-18	1.76144	-1.24308
97942562	chr9:97942562:C:T	2.50817e-19	-4.08243e-10	-1.19775
97942928	chr9:97942928:C:T	0.00393457	34.5039	1.58999
97943182	chr9:97943182:G:A	2.437e-19	-4.08243e-10	-1.22653
97943299	chr9:97943299:C:T	2.4156e-19	-4.08243e-10	-1.23535
97943416	chr9:97943416:C:G	2.4087e-19	-4.08243e-10	-1.23821
97943600	chr9:97943600:G:A	2.36958e-19	-4.08243e-10	-1.25459
97944973	chr9:97944973:T:G	2.13234e-10	19.6535	-0.290329
97945130	chr9:97945130:G:C	2.61811e-19	-4.08243e-10	-1.15485
97945709	chr9:97945709:C:T	2.40509e-19	-4.08243e-10	-1.23971
97945710	chr9:97945710:A:G	0.00176533	33.6501	1.64231
97946272	chr9:97946272:A:G	8.40296e-19	0.0112821	-3.35403e-10
97946392	chr9:97946392:T:C	2.45795e-19	-4.08243e-10	-1.21798
97946415	chr9:97946415:A:G	2.40905e-19	-4.08243e-10	-1.23807
97946701	chr9:97946701:C:G	9.54176e-20	-2.16421	-3.35403e-10
97947167	chr9:97947167:CT:C	1.00343e-14	7.30539	2.09366
97947275	chr9:97947275:C:T	2.44893e-19	-4.08243e-10	-1.22165
97947313	chr9:97947313:C:T	1.38751e-18	0.512791	-3.35403e-10
97947600	chr9:97947600:A:T	2.40535e-19	-4.08243e-10	-1.2396
97948574	chr9:97948574:A:G	3.15511e-19	-4.08243e-10	-0.968277
97948644	chr9:97948644:C:T	2.3749e-19	-4.08243e-10	-1.25235
97948655	chr9:97948655:G:A	2.27318e-19	-4.08243e-10	-1.29612
97948867	chr9:97948867:G:T	2.43409e-19	-4.08243e-10	-1.22773
97949727	chr9:97949727:C:T	1.21654e-10	19.4187	-0.616674
97949840	chr9:97949840:G:C	2.40654e-19	-4.08243e-10	-1.23911
97949854	chr9:97949854:G:A	2.4084e-19	-4.08243e-10	-1.23834
97949868	chr9:97949868:G:A	9.76745e-15	7.32348	2.04861
97949954	chr9:97949954:C:T	2.40535e-19	-4.08243e-10	-1.23961
97950425	chr9:97950425:G:C	1.25058e-10	18.8867	-0.0571262
97950606	chr9:97950606:G:A	2.40603e-19	-4.08243e-10	-1.23932
97950925	chr9:97950925:G:A	1.0803e-14	7.42257	2.0503
97950962	chr9:97950962:C:T	2.30044e-19	-4.08243e-10	-1.2842
97951103	chr9:97951103:A:G	2.40595e-19	-4.08243e-10	-1.23936
97951319	chr9:97951319:T:C	0.00195048	33.9346	1.45755
97951647	chr9:97951647:C:G	1.13824e-19	-1.98782	-3.35403e-10
97951995	chr9:97951995:C:A	1.84776e-19	-1.50333	-3.35403e-10
97952151	chr9:97952151:A:G	2.40603e-19	-4.08243e-10	-1.23932
97952339	chr9:97952339:G:T	2.38834e-19	-4.08243e-10	-1.2467
97952349	chr9:97952349:C:T	2.42802e-19	-4.08243e-10	-1.23022
97953107	chr9:97953107:G:A	0.016562	36.3247	1.20651
97953179	chr9:97953179:G:A	1.79178e-18	2.06951	-1.30102
97954147	chr9:97954147:TTAAAA:T	2.35402e-19	-4.08243e-10	-1.26117
97954201	chr9:97954201:C:T	2.19636e-19	-4.08243e-10	-1.3305
97954827	chr9:97954827:C:T	2.19059e-19	-4.08243e-10	-1.33313
97955296	chr9:97955296:G:C	2.88963e-19	-4.08243e-10	-1.05617
97955507	chr9:97955507:G:A	1.60735e-14	7.84002	2.03019
97955959	chr9:97955959:C:A	9.24192e-19	-4.08243e-10	0.106448
97955963	chr9:97955963:A:C	1.04102e-14	6.54777	2.88806
97955964	chr9:97955964:A:C	1.54086e-19	-1.68496	-3.35403e-10
97956360	chr9:97956360:C:T	2.34924e-19	-4.08243e-10	-1.26321
97956493	chr9:97956493:C:T	6.98993e-15	7.13864	1.89887
97957285	chr9:97957285:T:C	4.01372e-16	4.1507	2.02947
97957635	chr9:97957635:T:A	6.00734e-15	7.04207	1.84395
97957777	chr9:97957777:T:A	2.36259e-19	-4.08243e-10	-1.25754
97957983	chr9:97957983:G:C	3.56517e-10	19.2522	0.625002
97958017	chr9:97958017:G:C	7.3456e-16	6.00174	0.782812
97958736	chr9:97958736:G:A	2.01952e-15	6.29839	1.49751
97959273	chr9:97959273:C:T	4.09582e-16	4.62545	1.57497
97959589	chr9:97959589:G:A	1.45075e-15	6.43746	1.02766
97960087	chr9:97960087:A:G	2.4364e-19	-4.08243e-10	-1.22678
97960327	chr9:97960327:G:T	5.73465e-19	-4.08243e-10	-0.370775
97960425	chr9:97960425:C:G	5.61834e-19	-4.08243e-10	-0.391265
97960798	chr9:97960798:G:A	7.00278e-20	-1.14288	-1.3307
97960887	chr9:97960887:T:C	3.40273e-19	-4.08243e-10	-0.892724
97961510	chr9:97961510:AC:A	4.2019e-18	-4.08243e-10	1.62082
97962509	chr9:97962509:T:C	3.08687e-10	19.4182	0.314931
97963261	chr9:97963261:AAGCAGAT:A	1.93716e-19	-1.45608	-3.35403e-10
97963973	chr9:97963973:GA:G	3.45958e-19	-4.08243e-10	-0.876153
97964292	chr9:97964292:G:A	1.57591e-16	5.68352	-0.438228
97964703	chr9:97964703:G:C	1.14637e-19	-1.9807	-3.35403e-10
97965424	chr9:97965424:G:A	2.3926e-15	6.4399	1.52552
97968333	chr9:97968333:G:A	2.19795e-19	-4.08243e-10	-1.32978
97968568	chr9:97968568:C:T	1.90482e-15	6.50615	1.23128
97968952	chr9:97968952:G:A	4.08968e-19	-4.08243e-10	-0.708834
97969430	chr9:97969430:T:C	5.77592e-19	-4.08243e-10	-0.363603
97969526	chr9:97969526:C:T	2.55587e-18	-4.08243e-10	1.12368
97969996	chr9:97969996:C:CT	8.92978e-10	20.1298	0.665509
97970520	chr9:97970520:A:G	3.24716e-10	19.4468	0.336991
97970908	chr9:97970908:A:G	5.86521e-19	-4.08243e-10	-0.348262
97971350	chr9:97971350:A:T	6.55015e-17	4.36736	-3.35403e-10
97972432	chr9:97972432:G:A	3.64029e-19	-4.08243e-10	-0.825237
97972508	chr9:97972508:G:T	2.75841e-19	-4.08243e-10	-1.10265
97972591	chr9:97972591:T:C	2.19099e-19	-4.08243e-10	-1.33295
97972906	chr9:97972906:G:A	1.07496e-18	0.257569	-3.35403e-10
97973874	chr9:97973874:A:G	2.54306e-19	-4.08243e-10	-1.18393
97974362	chr9:97974362:G:A	3.60739e-19	-4.08243e-10	-0.834317
97974790	chr9:97974790:T:C	2.43384e-11	17.2966	-0.103782
97975024	chr9:97975024:A:G	3.87271e-18	-4.08243e-10	1.53924
97975230	chr9:97975230:C:T	2.52689e-19	-1.19031	-3.35403e-10
97975427	chr9:97975427:T:G	2.50179e-19	-4.08243e-10	-1.20029
97975473	chr9:97975473:A:G	1.11133e-13	12.8554	-1.05162
97975579	chr9:97975579:A:G	8.29485e-20	-2.15775	-0.146499
97975754	chr9:97975754:C:T	2.67825e-19	-4.08243e-10	-1.13214
97975984	chr9:97975984:T:C	4.92261e-19	-0.198827	-0.324636
97976229	chr9:97976229:C:T	5.93094e-19	-4.08243e-10	-0.337119
97976667	chr9:97976667:G:A	2.6299e-19	-4.08243e-10	-1.15035
97976745	chr9:97976745:G:A	2.67903e-19	-4.08243e-10	-1.13184
97977094	chr9:97977094:A:G	1.10585e-19	-2.01669	-3.35403e-10
97977214	chr9:97977214:G:T	2.48513e-19	-4.08243e-10	-1.20698
97977315	chr9:97977315:C:T	2.54399e-19	-4.08243e-10	-1.18357
97977551	chr9:97977551:T:C	3.31863e-17	4.97996	-1.29254
97977593	chr9:97977593:CACA:C	2.34495e-19	-4.08243e-10	-1.26504
97977869	chr9:97977869:G:A	4.30884e-19	-4.08243e-10	-0.656632
97978640	chr9:97978640:A:C	1.41256e-19	-0.453843	-1.31805
97979608	chr9:97979608:C:A	3.63652e-16	6.72173	-0.640246
97979943	chr9:97979943:C:T	1.80888e-15	8.93754	-1.25179
97979971	chr9:97979971:C:T	1.76112e-15	8.91363	-1.25464
97980074	chr9:97980074:G:A	3.445e-19	-4.08243e-10	-0.880377
97980594	chr9:97980594:TA:T	2.93296e-16	6.50975	-0.643282
97980623	chr9:97980623:G:A	1.10925e-16	6.1993	-1.30516
97982865	chr9:97982865:C:G	5.08165e-19	-4.08243e-10	-0.491665
97983629	chr9:97983629:G:C	2.40134e-19	-4.08243e-10	-1.24127
97983700	chr9:97983700:C:T	9.25981e-19	0.108382	-3.35403e-10
97984006	chr9:97984006:G:A	3.64432e-19	-4.08243e-10	-0.824131
97984287	chr9:97984287:C:T	7.6892e-19	-4.08243e-10	-0.0774849
97984970	chr9:97984970:C:T	7.70752e-19	-4.08243e-10	-0.0751051
97985228	chr9:97985228:A:G	2.41582e-19	-4.08243e-10	-1.23526
97985605	chr9:97985605:A:G	2.69562e-19	-4.08243e-10	-1.12567
97986314	chr9:97986314:T:G	3.89868e-17	4.78034	-0.931836
97986789	chr9:97986789:A:T	9.22746e-19	-4.08243e-10	0.104882
97987252	chr9:97987252:AAG:A	1.51714e-16	5.95727	-0.749992
97987732	chr9:97987732:C:T	1.38718e-19	-1.79003	-3.35403e-10
97987968	chr9:97987968:T:C	9.16221e-19	-4.08243e-10	0.0977857
97988051	chr9:97988051:A:T	3.102e-19	-4.08243e-10	-0.985254
97988232	chr9:97988232:C:G	1.13346e-18	-4.08243e-10	0.310558
97988435	chr9:97988435:C:A	2.20787e-19	-4.08243e-10	-1.32527
97988458	chr9:97988458:C:T	2.19958e-19	-4.08243e-10	-1.32904
97988553	chr9:97988553:C:T	4.10621e-19	-4.08243e-10	-0.7048
97988639	chr9:97988639:T:TG	2.40618e-19	-4.08243e-10	-1.23926
97988712	chr9:97988712:G:A	2.78109e-19	-1.09446	-3.35403e-10
97989169	chr9:97989169:G:A	8.05639e-18	2.27175	-3.35403e-10
97989480	chr9:97989480:A:G	9.23716e-20	-2.19665	-3.35403e-10
97989849	chr9:97989849:A:G	2.19918e-19	-4.08243e-10	-1.32921
97990210	chr9:97990210:G:A	2.20301e-19	-4.08243e-10	-1.32748
97990611	chr9:97990611:C:A	2.3564e-19	-4.08243e-10	-1.26017
97990944	chr9:97990944:C:T	2.23597e-19	-4.08243e-10	-1.31263
97991112	chr9:97991112:C:T	2.19941e-19	-4.08243e-10	-1.32911
97991844	chr9:97991844:T:C	9.20439e-19	-4.08243e-10	0.10238
97991923	chr9:97991923:A:G	2.54863e-19	-4.08243e-10	-1.18175
97991961	chr9:97991961:A:G	4.28809e-19	-0.66146	-3.35403e-10
97992433	chr9:97992433:T:C	2.20516e-19	-4.08243e-10	-1.3265
97992514	chr9:97992514:C:CT	2.40592e-19	-4.08243e-10	-1.23937
97992673	chr9:97992673:T:G	3.92556e-19	-4.08243e-10	-0.749792
97993803	chr9:97993803:T:G	8.55842e-19	-4.08243e-10	0.0296138
97993947	chr9:97993947:T:C	9.0451e-19	-4.08243e-10	0.084922
97994498	chr9:97994498:G:C	3.76043e-19	-4.08243e-10	-0.792767
97995061	chr9:97995061:A:G	1.10371e-16	5.8591	-0.969972
97996121	chr9:97996121:T:C	2.40592e-19	-4.08243e-10	-1.23937
97996141	chr9:97996141:A:G	2.34631e-19	-4.08243e-10	-1.26446
97996852	chr9:97996852:G:A	2.58838e-19	-4.08243e-10	-1.16627
97997821	chr9:97997821:T:C	3.83046e-17	5.15178	-1.32093
97997829	chr9:97997829:A:G	1.08135e-16	5.83553	-0.966868
97999291	chr9:97999291:G:C	2.28473e-19	-4.08243e-10	-1.29105
97999547	chr9:97999547:G:A	3.91788e-19	-4.08243e-10	-0.75175
98000917	chr9:98000917:A:T	8.0287e-19	-4.08243e-10	-0.0342787
98002236	chr9:98002236:T:C	2.20857e-19	-4.08243e-10	-1.32496
98003803	chr9:98003803:C:T	2.22884e-19	-4.08243e-10	-1.31582
98004266	chr9:98004266:A:C	2.34166e-19	-4.08243e-10	-1.26644
98004513	chr9:98004513:C:T	3.44252e-20	-1.86171	-1.32197
98004560	chr9:98004560:C:G	3.55699e-17	5.07215	-1.31537
98004607	chr9:98004607:A:G	9.09829e-19	-4.08243e-10	0.0907851
98004890	chr9:98004890:A:T	7.95403e-19	-4.08243e-10	-0.0436225
98005229	chr9:98005229:G:A	2.19021e-19	-4.08243e-10	-1.3333
98005248	chr9:98005248:C:T	3.38221e-17	5.02403	-1.31763
98005869	chr9:98005869:T:C	3.93353e-19	-4.08243e-10	-0.747765
98006009	chr9:98006009:A:G	3.56475e-17	5.07565	-1.31669
98006239	chr9:98006239:G:A	2.75444e-19	-4.08243e-10	-1.10409
98006478	chr9:98006478:G:A	9.7602e-17	5.71159	-0.945405
98006508	chr9:98006508:G:A	9.06268e-19	-4.08243e-10	0.0868641
98006758	chr9:98006758:C:T	2.2952e-19	-4.08243e-10	-1.28648
98006907	chr9:98006907:G:C	9.04452e-19	-4.08243e-10	0.0848582
98006994	chr9:98006994:C:A	5.47129e-17	5.44149	-1.25411
98008063	chr9:98008063:C:T	2.39782e-19	-4.08243e-10	-1.24274
98008272	chr9:98008272:C:T	5.29789e-19	-4.08243e-10	-0.449993
98009661	chr9:98009661:A:G	9.04524e-19	-4.08243e-10	0.0849374
98009766	chr9:98009766:A:G	2.4061e-19	-4.08243e-10	-1.2393
98009838	chr9:98009838:G:A	9.24123e-20	-2.19621	-3.35403e-10
98010273	chr9:98010273:T:G	4.74575e-19	-4.08243e-10	-0.560052
98010506	chr9:98010506:G:A	2.35917e-19	-4.08243e-10	-1.25899
98011571	chr9:98011571:G:A	9.072e-19	-4.08243e-10	0.0878918
98011637	chr9:98011637:G:A	1.3843e-19	-1.7921	-3.35403e-10
98011796	chr9:98011796:G:C	2.23117e-19	-4.08243e-10	-1.31477
98011852	chr9:98011852:A:G	9.06003e-19	-4.08243e-10	0.0865713
98012072	chr9:98012072:G:C	2.25484e-19	-4.08243e-10	-1.30422
98012364	chr9:98012364:A:T	3.14004e-17	4.94513	-1.31302
98012720	chr9:98012720:C:T	9.17644e-19	-4.08243e-10	0.0993375
98012816	chr9:98012816:C:T	1.46141e-16	5.99154	-0.821687
98013224	chr9:98013224:T:C	2.75444e-19	-4.08243e-10	-1.10409
98013308	chr9:98013308:T:G	9.06122e-19	-4.08243e-10	0.086703
98013315	chr9:98013315:C:T	1.34529e-16	5.88351	-0.796446
98013704	chr9:98013704:G:C	1.58116e-19	-0.813467	-0.845673
98014845	chr9:98014845:C:T	1.1351e-19	-1.99058	-3.35403e-10
98015723	chr9:98015723:C:T	1.83583e-19	-1.5098	-3.35403e-10
98016217	chr9:98016217:A:T	1.12751e-19	-1.99729	-3.35403e-10
98016366	chr9:98016366:G:A	2.40606e-19	-4.08243e-10	-1.23931
98016665	chr9:98016665:G:A	2.2655e-19	-4.08243e-10	-1.2995
98017781	chr9:98017781:T:G	6.3702e-17	5.34999	-1.01049
98018233	chr9:98018233:T:C	3.10264e-17	4.93693	-1.31681
98018472	chr9:98018472:C:T	1.34412e-19	-1.82156	-3.35403e-10
98018485	chr9:98018485:G:A	2.40583e-19	-4.08243e-10	-1.23941
98018508	chr9:98018508:G:A	3.4477e-20	-2.11895	-1.06322
98019438	chr9:98019438:G:C	1.46032e-15	8.61855	-1.14686
98020033	chr9:98020033:G:A	8.92749e-19	-4.08243e-10	0.071834
98020110	chr9:98020110:C:T	2.46081e-19	-4.08243e-10	-1.21681
98020202	chr9:98020202:G:A	3.59551e-17	5.06951	-1.30195
98021072	chr9:98021072:G:A	4.70803e-19	-4.08243e-10	-0.568031
98021151	chr9:98021151:A:G	8.03851e-19	-4.08243e-10	-0.0330573
98021768	chr9:98021768:A:C	1.73369e-16	6.16074	-0.820033
98022268	chr9:98022268:C:A	3.90397e-17	-0.789518	4.63938
98022302	chr9:98022302:GTC:G	2.29296e-19	-4.08243e-10	-1.28746
98022379	chr9:98022379:G:C	7.90808e-19	-4.08243e-10	-0.049416
98022398	chr9:98022398:C:T	2.39008e-19	-4.08243e-10	-1.24598
98022617	chr9:98022617:TC:T	9.89913e-20	-2.12744	-3.35403e-10
98022716	chr9:98022716:G:A	2.32566e-19	-4.08243e-10	-1.2733
98023183	chr9:98023183:A:G	2.25612e-19	-4.08243e-10	-1.30366
98023386	chr9:98023386:A:T	2.31728e-19	-4.08243e-10	-1.27691
98024703	chr9:98024703:T:G	2.29607e-19	-4.08243e-10	-1.2861
98024971	chr9:98024971:G:A	1.86153e-19	-1.4959	-3.35403e-10
98025371	chr9:98025371:A:G	2.29998e-19	-4.08243e-10	-1.2844
98025384	chr9:98025384:C:T	1.42343e-19	-1.76423	-3.35403e-10
98025589	chr9:98025589:G:C	2.45359e-19	-4.08243e-10	-1.21975
98025764	chr9:98025764:C:T	4.31663e-19	-4.08243e-10	-0.654826
98025890	chr9:98025890:GCCAGGCA:G	2.28873e-19	-4.08243e-10	-1.28931
98025899	chr9:98025899:G:GT	2.28069e-19	-4.08243e-10	-1.29282
98025904	chr9:98025904:TG:T	2.2968e-19	-4.08243e-10	-1.28579
98025909	chr9:98025909:A:C	3.98755e-20	-2.0975	-0.939206
98026015	chr9:98026015:A:G	9.25733e-19	-4.08243e-10	0.108114
98026030	chr9:98026030:T:C	3.35797e-16	7.09465	-1.09286
98026317	chr9:98026317:G:A	5.50213e-17	5.10057	-0.907563
98026359	chr9:98026359:T:C	2.22062e-19	-4.08243e-10	-1.31951
98027798	chr9:98027798:A:G	1.49398e-15	8.57853	-1.08405
98027807	chr9:98027807:C:T	1.12616e-15	8.35547	-1.14362
98027814	chr9:98027814:C:T	1.2455e-15	8.46847	-1.15589
98028126	chr9:98028126:A:T	1.75347e-19	-1.5557	-3.35403e-10
98028171	chr9:98028171:A:G	1.37758e-19	-0.797206	-0.999771
98029052	chr9:98029052:AT:A	1.20712e-19	-1.92907	-3.35403e-10
98029174	chr9:98029174:G:A	2.42113e-19	-4.08243e-10	-1.23307
98029539	chr9:98029539:C:A	9.26896e-20	-2.19322	-3.35403e-10
98029731	chr9:98029731:C:T	2.21795e-19	-4.08243e-10	-1.32072
98029808	chr9:98029808:A:C	3.7653e-19	-4.08243e-10	-0.791475
98030894	chr9:98030894:G:A	2.99413e-20	-2.09	-1.23323
98031425	chr9:98031425:G:A	3.00609e-20	-2.11726	-1.20199
98031893	chr9:98031893:A:G	2.19883e-19	-4.08243e-10	-1.32938
98032075	chr9:98032075:G:A	3.14156e-19	-4.08243e-10	-0.972581
98032356	chr9:98032356:T:C	1.74314e-19	-1.56162	-3.35403e-10
98033708	chr9:98033708:T:C	8.51135e-19	-4.08243e-10	0.0240994
98034023	chr9:98034023:C:T	8.20336e-19	-4.08243e-10	-0.0127577
98034268	chr9:98034268:C:T	3.55373e-19	-4.08243e-10	-0.849304
98034289	chr9:98034289:T:C	3.99116e-17	-0.908408	4.78036
98034449	chr9:98034449:A:G	7.59445e-19	-4.08243e-10	-0.0898831
98034494	chr9:98034494:G:A	1.01074e-19	-2.10662	-3.35403e-10
98035351	chr9:98035351:C:T	1.34764e-19	-1.81894	-3.35403e-10
98035448	chr9:98035448:C:T	2.5197e-19	-4.08243e-10	-1.19316
98035772	chr9:98035772:A:G	2.18628e-19	-1.3351	-3.35403e-10
98035922	chr9:98035922:C:T	8.32734e-19	-4.08243e-10	0.00224329
98035935	chr9:98035935:G:A	6.55163e-18	3.1982	-1.1332
98036019	chr9:98036019:A:G	6.59139e-18	2.07105	-3.35403e-10
98036069	chr9:98036069:C:T	2.2009e-19	-4.08243e-10	-1.32843
98036319	chr9:98036319:G:A	2.34993e-19	-4.08243e-10	-1.26291
98037239	chr9:98037239:G:A	2.44355e-19	-4.08243e-10	-1.22385
98037315	chr9:98037315:T:A	5.07221e-18	2.78742	-0.978358
98038303	chr9:98038303:A:C	5.65936e-18	2.75811	-0.839512
98038768	chr9:98038768:C:T	6.05586e-18	2.83332	-0.847009
98038845	chr9:98038845:C:T	7.68727e-18	2.81005	-0.585199
98039525	chr9:98039525:A:C	3.57285e-18	2.46988	-1.01124
98040243	chr9:98040243:C:T	2.77683e-19	-4.08243e-10	-1.09599
98040625	chr9:98040625:T:C	2.79863e-18	2.17993	-0.965519
98040680	chr9:98040680:C:T	3.65051e-18	2.58052	-1.10037
98040736	chr9:98040736:C:T	2.76236e-19	-4.08243e-10	-1.10121
98041170	chr9:98041170:T:C	2.76865e-19	-4.08243e-10	-1.09894
98041808	chr9:98041808:G:A	2.80937e-19	-4.08243e-10	-1.08434
98042149	chr9:98042149:C:T	2.68676e-19	-4.08243e-10	-1.12897
98042153	chr9:98042153:C:T	3.37359e-19	-4.08243e-10	-0.901323
98042743	chr9:98042743:A:G	1.52096e-19	-0.681536	-1.01643
98042900	chr9:98042900:T:C	2.43342e-19	-0.573718	-0.654285
98043099	chr9:98043099:T:C	2.20532e-19	-4.08243e-10	-1.32643
98043214	chr9:98043214:A:G	3.04344e-16	7.1966	-1.29315
98043280	chr9:98043280:C:T	2.4032e-19	-4.08243e-10	-1.2405
98043374	chr9:98043374:C:A	2.8948e-19	-0.607455	-0.446932
98043634	chr9:98043634:A:G	1.79991e-19	-0.622457	-0.907109
98043659	chr9:98043659:G:C	3.02628e-19	-0.622182	-0.387786
98044195	chr9:98044195:G:A	2.75439e-19	-0.585059	-0.519048
98044521	chr9:98044521:G:A	2.77351e-19	-4.08243e-10	-1.09719
98045647	chr9:98045647:A:G	2.81306e-19	-1.08303	-3.35403e-10
98045684	chr9:98045684:T:C	2.88371e-19	-4.08243e-10	-1.05823
98045780	chr9:98045780:G:A	2.19666e-19	-4.08243e-10	-1.33036
98046248	chr9:98046248:T:A	2.31375e-19	-4.08243e-10	-1.27843
98046473	chr9:98046473:T:C	1.71559e-19	-0.893845	-0.6837
98046851	chr9:98046851:CT:C	9.45714e-20	-2.17312	-3.35403e-10
98046852	chr9:98046852:T:C	1.42454e-17	4.1743	-1.33257
98046853	chr9:98046853:C:T	1.40123e-17	4.15778	-1.33256
98046918	chr9:98046918:TC:T	3.87464e-19	-4.08243e-10	-0.762849
98046922	chr9:98046922:C:T	1.03119e-19	-2.08659	-3.35403e-10
98047163	chr9:98047163:G:A	1.14884e-19	-1.97855	-3.35403e-10
98047408	chr9:98047408:T:A	2.57647e-19	-4.08243e-10	-1.17088
98047702	chr9:98047702:G:C	2.35165e-19	-4.08243e-10	-1.26219
98048123	chr9:98048123:G:C	2.12525e-16	6.7988	-1.25446
98048128	chr9:98048128:C:T	2.52865e-19	-4.08243e-10	-1.18961
98048130	chr9:98048130:A:G	3.47904e-19	-4.08243e-10	-0.870546
98048219	chr9:98048219:C:G	3.83979e-19	-4.08243e-10	-0.771885
98048233	chr9:98048233:T:C	3.67387e-19	-4.08243e-10	-0.816057
98048613	chr9:98048613:G:A	2.57365e-20	-2.18759	-1.28697
98048636	chr9:98048636:T:C	2.60216e-20	-2.18531	-1.27824
98048707	chr9:98048707:G:A	2.32834e-19	-4.08243e-10	-1.27214
98048755	chr9:98048755:A:G	1.22169e-16	6.30619	-1.31551
98048858	chr9:98048858:C:T	2.60005e-20	-2.19354	-1.27082
98048963	chr9:98048963:A:T	2.71845e-20	-2.19443	-1.22539
98049203	chr9:98049203:G:A	2.30008e-19	-4.08243e-10	-1.28436
98049722	chr9:98049722:CT:C	3.1725e-19	-4.08243e-10	-0.962783
98049986	chr9:98049986:C:A	4.99291e-19	-0.509283	-3.35403e-10
98049987	chr9:98049987:A:G	5.05139e-19	-0.497639	-3.35403e-10
98050287	chr9:98050287:A:G	2.83383e-20	-2.19975	-1.17851
98050912	chr9:98050912:T:C	5.50841e-19	-0.411025	-3.35403e-10
98051039	chr9:98051039:G:A	2.47361e-20	-2.19901	-1.3152
98051122	chr9:98051122:G:A	2.87997e-20	-2.20022	-1.16189
98051132	chr9:98051132:C:T	2.9112e-19	-4.08243e-10	-1.04874
98051165	chr9:98051165:T:C	9.52575e-20	-2.16589	-3.35403e-10
98051314	chr9:98051314:A:G	2.20795e-19	-4.08243e-10	-1.32524
98051523	chr9:98051523:TA:T	2.59046e-20	-2.16696	-1.30109
98051959	chr9:98051959:C:T	3.65329e-19	-4.08243e-10	-0.821672
98052291	chr9:98052291:C:A	2.84196e-20	-2.17335	-1.20204
98052698	chr9:98052698:G:T	3.64204e-19	-4.08243e-10	-0.824758
98052742	chr9:98052742:C:G	2.24706e-19	-4.08243e-10	-1.30768
98052743	chr9:98052743:T:G	2.24712e-19	-4.08243e-10	-1.30765
98052806	chr9:98052806:C:T	2.83426e-20	-2.18316	-1.19495
98053065	chr9:98053065:A:G	2.80293e-19	-4.08243e-10	-1.08663
98053513	chr9:98053513:T:C	2.52076e-19	-4.08243e-10	-1.19274
98053701	chr9:98053701:T:A	2.79693e-19	-4.08243e-10	-1.08878
98054084	chr9:98054084:C:T	2.41759e-19	-4.08243e-10	-1.23453
98054189	chr9:98054189:A:G	4.21627e-19	-0.678351	-3.35403e-10
98054206	chr9:98054206:T:C	2.19413e-19	-4.08243e-10	-1.33152
98054283	chr9:98054283:C:T	1.06031e-19	-2.05874	-3.35403e-10
98054344	chr9:98054344:A:G	5.93545e-19	0.996241	-1.3326
98055049	chr9:98055049:C:T	3.02664e-19	-4.08243e-10	-1.00985
98055746	chr9:98055746:T:A	2.97966e-18	2.37874	-1.10165
98056008	chr9:98056008:G:A	2.73095e-18	2.29801	-1.10807
98056062	chr9:98056062:T:C	6.98883e-19	1.09631	-1.2693
98056488	chr9:98056488:T:C	3.54537e-19	-4.08243e-10	-0.851658
98056910	chr9:98056910:C:T	2.99235e-20	-2.15444	-1.16939
98057034	chr9:98057034:G:C	3.91691e-19	-4.08243e-10	-0.751999
98057843	chr9:98057843:TTATC:T	1.09899e-19	-0.946312	-1.0766
98058062	chr9:98058062:C:T	2.33986e-19	-4.08243e-10	-1.26721
98058389	chr9:98058389:C:T	2.81263e-20	-2.20063	-1.18514
98058746	chr9:98058746:C:T	2.61469e-20	-2.19994	-1.2588
98058993	chr9:98058993:T:C	2.85477e-20	-2.20024	-1.17065
98059000	chr9:98059000:A:G	2.50702e-19	-4.08243e-10	-1.19821
98059342	chr9:98059342:C:G	1.17236e-18	1.62884	-1.28453
98059409	chr9:98059409:T:G	2.71001e-20	-2.19386	-1.22908
98060183	chr9:98060183:GT:G	1.70016e-19	-1.58658	-3.35403e-10
98060401	chr9:98060401:A:G	2.57898e-20	-2.19984	-1.27265
98060441	chr9:98060441:T:G	4.57895e-17	5.31409	-1.30476
98060558	chr9:98060558:T:A	2.76016e-20	-2.19733	-1.20727
98060658	chr9:98060658:G:A	2.71284e-20	-2.19908	-1.22281
98060802	chr9:98060802:T:C	6.99436e-20	-1.16773	-1.30706
98060853	chr9:98060853:G:C	1.27373e-18	1.57348	-1.14624
98061078	chr9:98061078:C:A	2.54826e-20	-2.1966	-1.28788
98061348	chr9:98061348:G:A	1.32867e-18	1.73622	-1.26675
98061558	chr9:98061558:G:A	2.3267e-19	-4.08243e-10	-1.27285
98061941	chr9:98061941:C:A	3.68709e-20	-1.78169	-1.33336
98062238	chr9:98062238:A:G	9.29145e-20	-2.19079	-3.35403e-10
98062468	chr9:98062468:T:C	3.67404e-19	-4.08243e-10	-0.816008
98062470	chr9:98062470:C:G	6.50674e-20	-1.21605	-1.331
98063006	chr9:98063006:G:C	2.21312e-19	-4.08243e-10	-1.3229
98063111	chr9:98063111:G:A	2.90778e-19	-4.08243e-10	-1.04991
98063345	chr9:98063345:T:G	2.19212e-19	-4.08243e-10	-1.33243
98063895	chr9:98063895:G:T	2.1931e-19	-4.08243e-10	-1.33198
98064097	chr9:98064097:T:C	2.20618e-19	-4.08243e-10	-1.32604
98064277	chr9:98064277:G:A	2.63558e-19	-4.08243e-10	-1.1482
98064438	chr9:98064438:T:G	2.85952e-19	-4.08243e-10	-1.06665
98064724	chr9:98064724:G:T	2.73608e-19	-4.08243e-10	-1.11077
98064946	chr9:98064946:C:T	9.95292e-19	0.180565	-3.35403e-10
98066074	chr9:98066074:C:T	2.98246e-19	-1.02455	-3.35403e-10
98066121	chr9:98066121:T:C	2.50563e-19	-4.08243e-10	-1.19876
98066181	chr9:98066181:A:G	2.73147e-19	-4.08243e-10	-1.11246
98066584	chr9:98066584:G:A	4.88461e-20	-1.50083	-1.33297
98066876	chr9:98066876:T:C	4.85786e-20	-1.52302	-1.31626
98067050	chr9:98067050:T:C	3.84385e-19	-4.08243e-10	-0.770827
98067401	chr9:98067401:C:T	3.97509e-19	-4.08243e-10	-0.737253
98067847	chr9:98067847:A:G	1.76587e-19	-0.768428	-0.780231
98068175	chr9:98068175:C:A	2.56763e-19	-4.08243e-10	-1.17432
98068386	chr9:98068386:T:C	2.59111e-19	-4.08243e-10	-1.16522
98068966	chr9:98068966:T:A	2.74611e-19	-4.08243e-10	-1.10711
98069133	chr9:98069133:G:A	2.54336e-19	-4.08243e-10	-1.18382
98069250	chr9:98069250:CTCAGCAATCAAAAGGAATGAACTATTTTTCT:C	1.43619e-19	-1.75531	-3.35403e-10
98069297	chr9:98069297:G:A	3.12172e-19	-0.978917	-3.35403e-10
98069434	chr9:98069434:C:T	3.13106e-19	-4.08243e-10	-0.97593
98069727	chr9:98069727:T:C	2.21664e-19	-4.08243e-10	-1.32131
98069872	chr9:98069872:T:G	2.22445e-19	-4.08243e-10	-1.31779
98070158	chr9:98070158:C:T	2.49304e-19	-4.08243e-10	-1.2038
98070664	chr9:98070664:C:T	2.26691e-19	-4.08243e-10	-1.29888
98070718	chr9:98070718:T:C	4.70962e-20	-1.53829	-1.33199
98071235	chr9:98071235:C:T	2.76573e-19	-4.08243e-10	-1.1
98071643	chr9:98071643:T:C	6.09725e-20	-1.28927	-1.32278
98072012	chr9:98072012:C:T	4.54409e-20	-1.60726	-1.2988
98072036	chr9:98072036:C:G	8.50833e-18	-4.08243e-10	2.32633
98072145	chr9:98072145:T:C	1.20643e-19	-1.92964	-3.35403e-10
98072165	chr9:98072165:G:A	1.00126e-19	-2.11604	-3.35403e-10
98072226	chr9:98072226:A:C	2.48324e-19	-4.08243e-10	-1.20774
98072356	chr9:98072356:T:A	3.16195e-19	-4.08243e-10	-0.966113
98072600	chr9:98072600:A:G	4.17872e-19	-4.08243e-10	-0.687297
98072796	chr9:98072796:G:A	3.19553e-19	-4.08243e-10	-0.955549
98072881	chr9:98072881:A:G	8.52745e-19	1.35644	-1.33045
98073072	chr9:98073072:T:C	4.86225e-19	-4.08243e-10	-0.5358
98073080	chr9:98073080:A:G	3.22185e-19	-4.08243e-10	-0.947345
98073204	chr9:98073204:T:C	2.50272e-19	-4.08243e-10	-1.19992
98073625	chr9:98073625:C:A	2.44345e-19	-4.08243e-10	-1.22389
98073811	chr9:98073811:ATTTTT:A	2.70884e-20	-2.12145	-1.30191
98073836	chr9:98073836:G:A	2.4795e-19	-4.08243e-10	-1.20924
98073957	chr9:98073957:TA:T	2.19134e-19	-4.08243e-10	-1.33279
98074041	chr9:98074041:C:T	2.94693e-19	-4.08243e-10	-1.03654
98074069	chr9:98074069:G:A	2.79136e-19	-4.08243e-10	-1.09077
98074398	chr9:98074398:G:A	2.6172e-19	-4.08243e-10	-1.15519
98074698	chr9:98074698:C:T	2.25299e-19	-4.08243e-10	-1.30505
98075514	chr9:98075514:G:T	2.44102e-19	-4.08243e-10	-1.22489
98075720	chr9:98075720:A:T	4.62432e-19	-4.08243e-10	-0.585973
98075789	chr9:98075789:C:A	4.63728e-19	-4.08243e-10	-0.583173
98075844	chr9:98075844:T:C	1.58323e-19	-0.885373	-0.772462
98076397	chr9:98076397:T:C	4.65134e-19	-4.08243e-10	-0.580146
98076528	chr9:98076528:C:T	9.90969e-20	-2.12637	-3.35403e-10
98076557	chr9:98076557:T:G	4.66249e-19	-4.08243e-10	-0.577751
98076617	chr9:98076617:T:C	2.34064e-19	-4.08243e-10	-1.26688
98076802	chr9:98076802:C:T	1.33465e-19	-1.82863	-3.35403e-10
98076848	chr9:98076848:T:C	4.61377e-19	-4.08243e-10	-0.588255
98076853	chr9:98076853:T:C	2.68126e-19	-4.08243e-10	-1.13101
98077611	chr9:98077611:G:A	4.85632e-19	-4.08243e-10	-0.537021
98077930	chr9:98077930:G:A	3.06135e-19	-4.08243e-10	-0.998445
98078008	chr9:98078008:C:A	3.15015e-19	-4.08243e-10	-0.969852
98078264	chr9:98078264:C:T	4.61588e-19	-4.08243e-10	-0.587798
98078379	chr9:98078379:G:A	4.61028e-19	-4.08243e-10	-0.589013
98079106	chr9:98079106:A:C	4.62284e-19	-4.08243e-10	-0.586292
98079336	chr9:98079336:TTCTA:T	3.22641e-19	-4.08243e-10	-0.945931
98079472	chr9:98079472:C:CTT	4.46391e-20	-1.66932	-1.25454
98079622	chr9:98079622:C:T	2.1921e-19	-4.08243e-10	-1.33244
98079685	chr9:98079685:C:T	4.62432e-19	-4.08243e-10	-0.585973
98079930	chr9:98079930:G:A	4.38881e-19	-4.08243e-10	-0.638243
98079993	chr9:98079993:C:T	3.27147e-19	-4.08243e-10	-0.932063
98080032	chr9:98080032:G:A	2.19965e-19	-4.08243e-10	-1.329
98080295	chr9:98080295:C:T	4.59808e-19	-4.08243e-10	-0.591662
98081086	chr9:98081086:T:C	2.82023e-19	-4.08243e-10	-1.08048
98081089	chr9:98081089:C:G	3.41887e-19	-4.08243e-10	-0.887992
98081135	chr9:98081135:A:G	3.93277e-20	-1.73184	-1.3187
98081140	chr9:98081140:G:A	4.38881e-19	-4.08243e-10	-0.638243
98081197	chr9:98081197:G:A	3.31244e-19	-4.08243e-10	-0.919617
98081916	chr9:98081916:T:C	2.22965e-19	-0.605075	-0.71038
98082626	chr9:98082626:A:C	4.63167e-19	-4.08243e-10	-0.584385
98082725	chr9:98082725:A:G	3.50494e-20	-2.11001	-1.05571
98082773	chr9:98082773:T:TTGAG	2.74463e-19	-4.08243e-10	-1.10766
98084193	chr9:98084193:T:C	3.27927e-20	-2.09512	-1.13715
98084730	chr9:98084730:T:G	1.26977e-19	-0.550027	-1.32844
98084827	chr9:98084827:G:A	1.10097e-19	-0.711474	-1.30964
98084986	chr9:98084986:G:A	4.21334e-19	-4.08243e-10	-0.679046
98085269	chr9:98085269:G:T	7.22415e-20	-1.14869	-1.29377
98085408	chr9:98085408:T:C	3.21217e-19	-4.08243e-10	-0.950354
98085856	chr9:98085856:C:A	3.41519e-19	-4.08243e-10	-0.889067
98085970	chr9:98085970:C:T	2.60295e-19	-4.08243e-10	-1.16066
98086080	chr9:98086080:A:G	3.13018e-19	-4.08243e-10	-0.976212
98086218	chr9:98086218:G:A	4.40595e-19	-4.08243e-10	-0.634344
98086526	chr9:98086526:C:T	9.60516e-20	-2.15759	-3.35403e-10
98086814	chr9:98086814:G:A	1.11981e-19	-2.00415	-3.35403e-10
98087183	chr9:98087183:G:A	8.92468e-20	-1.59987	-0.631199
98087400	chr9:98087400:T:G	1.59663e-19	-1.51493	-0.134475
98087944	chr9:98087944:A:G	2.20493e-19	-4.08243e-10	-1.3266
98088346	chr9:98088346:T:TTTTC	5.37141e-20	-1.63929	-1.09951
98088685	chr9:98088685:A:G	8.38006e-19	1.33674	-1.32819
98088918	chr9:98088918:TG:T	4.38452e-19	-4.08243e-10	-0.63922
98088919	chr9:98088919:G:T	1.56974e-19	-0.398486	-1.2679
98088922	chr9:98088922:G:T	1.8443e-19	-1.90688	0.40168
98089022	chr9:98089022:C:T	2.89608e-19	-4.08243e-10	-1.05394
98089337	chr9:98089337:T:C	3.13845e-19	-4.08243e-10	-0.973572
98089378	chr9:98089378:T:G	7.75016e-19	1.26297	-1.33256
98089886	chr9:98089886:C:T	2.19018e-19	-4.08243e-10	-1.33332
98089962	chr9:98089962:G:A	2.24095e-19	-4.08243e-10	-1.3104
98090133	chr9:98090133:C:T	4.4529e-19	-4.08243e-10	-0.623745
98090632	chr9:98090632:C:T	2.21196e-19	-4.08243e-10	-1.32342
98090819	chr9:98090819:T:C	4.26591e-19	-4.08243e-10	-0.666647
98091387	chr9:98091387:G:C	4.29969e-19	-4.08243e-10	-0.658758
98091660	chr9:98091660:T:C	1.04822e-18	1.5648	-1.33242
98091937	chr9:98091937:G:A	2.19151e-19	-4.08243e-10	-1.33271
98092483	chr9:98092483:C:G	2.39724e-19	0.0444614	-1.28744
98092514	chr9:98092514:T:C	1.20647e-19	-1.9296	-3.35403e-10
98092638	chr9:98092638:C:A	7.06144e-20	-1.52883	-0.936406
98094165	chr9:98094165:C:T	1.3728e-18	1.65673	-1.15459
98094893	chr9:98094893:G:A	2.54713e-19	-4.08243e-10	-1.18233
98095085	chr9:98095085:C:A	3.66203e-19	-4.08243e-10	-0.819285
98095610	chr9:98095610:A:G	3.37196e-19	-4.08243e-10	-0.901807
98096183	chr9:98096183:G:A	6.78125e-19	-4.08243e-10	-0.20314
98096327	chr9:98096327:C:T	1.09813e-19	-2.02369	-3.35403e-10
98096402	chr9:98096402:C:T	2.57217e-19	-4.08243e-10	-1.17255
98096624	chr9:98096624:A:C	3.57128e-19	-0.369159	-0.475219
98097226	chr9:98097226:T:G	1.34315e-19	-1.82229	-3.35403e-10
98098319	chr9:98098319:A:G	2.19055e-19	-4.08243e-10	-1.33315
98098584	chr9:98098584:C:T	3.05817e-19	-4.08243e-10	-0.999484
98099024	chr9:98099024:G:A	1.05096e-18	-4.08243e-10	0.234992
98099105	chr9:98099105:T:G	3.91475e-19	-0.430408	-0.322142
98099539	chr9:98099539:A:C	1.22229e-18	-4.08243e-10	0.386008
98100259	chr9:98100259:G:C	3.68379e-19	-4.08243e-10	-0.81336
98100375	chr9:98100375:G:A	2.45809e-19	-4.08243e-10	-1.21792
98100515	chr9:98100515:A:C	2.43081e-19	-4.08243e-10	-1.22908
98100864	chr9:98100864:G:A	1.2576e-18	-4.08243e-10	0.414489
98101198	chr9:98101198:CT:C	9.22134e-20	-2.19837	-3.35403e-10
98101241	chr9:98101241:C:T	5.30026e-19	-4.08243e-10	-0.449545
98101260	chr9:98101260:A:C	2.54365e-19	-4.08243e-10	-1.1837
98101448	chr9:98101448:G:A	1.02052e-19	-2.09699	-3.35403e-10
98101542	chr9:98101542:C:T	4.20707e-19	-0.26183	-0.418705
98101659	chr9:98101659:G:T	3.81866e-20	-2.20067	-0.879316
98101690	chr9:98101690:G:GA	2.33551e-19	-4.08243e-10	-1.26907
98101705	chr9:98101705:C:A	2.25619e-19	-4.08243e-10	-1.30362
98101707	chr9:98101707:A:C	6.39061e-19	0.717932	-0.980403
98101912	chr9:98101912:GCTTGAGAATCA:G	5.15504e-19	-4.08243e-10	-0.477327
98101933	chr9:98101933:G:A	2.28431e-19	-4.08243e-10	-1.29124
98101967	chr9:98101967:C:T	4.08081e-20	-2.19701	-0.816585
98101975	chr9:98101975:C:T	4.96835e-19	-4.08243e-10	-0.514214
98102090	chr9:98102090:C:T	3.2272e-20	-1.94836	-1.29991
98102456	chr9:98102456:T:C	2.41037e-19	-4.08243e-10	-1.23752
98102474	chr9:98102474:C:T	3.33228e-19	-0.386863	-0.526783
98102540	chr9:98102540:G:A	5.06174e-19	-4.08243e-10	-0.495591
98102637	chr9:98102637:T:C	9.34943e-20	-2.20071	0.0161433
98102728	chr9:98102728:G:A	3.02591e-19	-4.08243e-10	-1.01009
98102837	chr9:98102837:A:G	2.84776e-19	-4.08243e-10	-1.07077
98103107	chr9:98103107:C:T	2.84266e-19	-4.08243e-10	-1.07256
98103180	chr9:98103180:A:G	7.07513e-20	-1.90044	-0.562865
98103347	chr9:98103347:T:C	4.78626e-19	-4.08243e-10	-0.551552
98103516	chr9:98103516:A:C	5.52543e-20	-1.87293	-0.837598
98103560	chr9:98103560:T:G	3.07856e-20	-1.99599	-1.29944
98103882	chr9:98103882:C:T	9.02096e-19	-4.08243e-10	0.0822491
98103919	chr9:98103919:A:C	5.35799e-20	-2.1862	-0.5551
98103939	chr9:98103939:C:T	2.43094e-19	-4.08243e-10	-1.22902
98103952	chr9:98103952:G:A	5.65539e-19	-4.08243e-10	-0.384692
98104357	chr9:98104357:C:T	3.05159e-20	-2.16435	-1.13987
98104510	chr9:98104510:G:A	2.87344e-19	-4.08243e-10	-1.06179
98104590	chr9:98104590:T:C	4.51835e-20	-2.20031	-0.711425
98105726	chr9:98105726:C:T	1.24193e-19	-1.90063	-3.35403e-10
98105865	chr9:98105865:C:A	3.53198e-19	-0.538017	-0.317427
98105907	chr9:98105907:T:C	4.14107e-20	-2.09476	-0.90417
98105922	chr9:98105922:G:A	3.78398e-20	-2.13947	-0.949635
98106036	chr9:98106036:A:G	2.4225e-19	-4.08243e-10	-1.2325
98106250	chr9:98106250:T:A	6.55169e-20	-2.11487	-0.425297
98106305	chr9:98106305:T:A	5.43775e-20	-1.96074	-0.765784
98106513	chr9:98106513:T:A	2.65288e-17	4.6745	-1.21099
98106618	chr9:98106618:G:A	5.06107e-20	-2.07841	-0.719902
98107254	chr9:98107254:G:A	1.60724e-19	-1.64278	-3.35403e-10
98107314	chr9:98107314:T:C	4.08016e-19	-4.08243e-10	-0.711164
98107690	chr9:98107690:G:A	6.04193e-19	-4.08243e-10	-0.318578
98107926	chr9:98107926:C:T	8.20783e-19	-4.08243e-10	-0.0122122
98108732	chr9:98108732:C:CTGACAGT	2.40017e-19	-4.08243e-10	-1.24176
98108737	chr9:98108737:AT:A	2.39371e-19	-4.08243e-10	-1.24445
98108786	chr9:98108786:T:C	2.19008e-19	-4.08243e-10	-1.33336
98109435	chr9:98109435:C:T	1.59537e-19	-0.329504	-1.32069
98109445	chr9:98109445:A:G	7.42289e-19	-4.08243e-10	-0.112733
98110172	chr9:98110172:G:A	4.27789e-20	-2.20065	-0.765775
98110431	chr9:98110431:C:T	2.76304e-19	-4.08243e-10	-1.10097
98110805	chr9:98110805:G:A	9.3544e-20	-2.18404	-3.35403e-10
98110933	chr9:98110933:A:G	4.84863e-20	-2.19766	-0.643534
98110959	chr9:98110959:C:T	2.6154e-19	-4.08243e-10	-1.15588
98111649	chr9:98111649:T:C	4.27896e-20	-2.19904	-0.767135
98111803	chr9:98111803:T:C	1.0645e-19	-1.98004	-0.0747497
98111982	chr9:98111982:G:A	4.24709e-20	-2.19929	-0.774363
98112839	chr9:98112839:C:T	3.43447e-20	-2.20073	-0.98529
98113540	chr9:98113540:A:G	3.44691e-19	0.388745	-1.26857
98113568	chr9:98113568:T:A	8.55331e-19	-4.08243e-10	0.0290176
98113574	chr9:98113574:T:G	8.55172e-19	-4.08243e-10	0.0288307
98113652	chr9:98113652:G:A	9.74351e-20	-1.97217	-0.171117
98114002	chr9:98114002:T:C	1.0371e-19	-1.98559	-0.0952781
98114044	chr9:98114044:A:T	3.53068e-19	0.370505	-1.22632
98114050	chr9:98114050:A:G	2.47875e-19	-4.08243e-10	-1.20955
98114386	chr9:98114386:T:C	7.11921e-19	0.5325	-0.687004
98114456	chr9:98114456:C:G	1.03762e-19	-1.96549	-0.114881
98114621	chr9:98114621:C:T	2.45664e-19	-4.08243e-10	-1.21851
98114660	chr9:98114660:C:T	1.18228e-19	-1.9423	-0.00755956
98115197	chr9:98115197:T:C	6.30167e-20	-1.29992	-1.27915
98115237	chr9:98115237:A:G	2.83802e-19	-4.08243e-10	-1.0742
98115994	chr9:98115994:C:T	4.12273e-20	-1.67001	-1.33336
98116574	chr9:98116574:C:T	2.13724e-19	-1.35779	-3.35403e-10
98116951	chr9:98116951:G:T	3.41291e-19	-4.08243e-10	-0.889735
98117017	chr9:98117017:A:T	1.70152e-19	-2.02224	0.436465
98117267	chr9:98117267:G:C	6.6013e-20	-2.17043	-0.362187
98117505	chr9:98117505:G:A	2.57865e-19	-4.08243e-10	-1.17004
98118921	chr9:98118921:G:T	4.06514e-19	-4.08243e-10	-0.714853
98119243	chr9:98119243:C:G	1.94492e-19	-0.852932	-0.599151
98120159	chr9:98120159:G:A	1.7758e-19	-2.03344	0.490386
98120205	chr9:98120205:C:G	6.55319e-20	-2.15627	-0.383667
98120227	chr9:98120227:A:G	5.97818e-20	-1.29896	-1.33281
98120567	chr9:98120567:C:T	2.73745e-19	-4.08243e-10	-1.11028
98121421	chr9:98121421:AT:A	3.94182e-19	0.437759	-1.18342
98121447	chr9:98121447:AT:A	2.03193e-19	-1.40832	-3.35403e-10
98121721	chr9:98121721:G:A	2.5676e-19	-1.17433	-3.35403e-10
98122139	chr9:98122139:G:A	2.60436e-19	-4.08243e-10	-1.16011
98122244	chr9:98122244:C:T	3.23595e-20	-1.94333	-1.30223
98122282	chr9:98122282:C:A	1.92842e-18	0.836743	0.00523986
98122614	chr9:98122614:A:G	4.46357e-20	-1.62469	-1.29925
98122656	chr9:98122656:G:A	2.19539e-19	-4.08243e-10	-1.33094
98122752	chr9:98122752:T:C	2.20708e-19	-4.08243e-10	-1.32563
98122769	chr9:98122769:A:G	4.45368e-19	-4.08243e-10	-0.623571
98122860	chr9:98122860:C:T	4.13878e-19	0.498432	-1.19533
98123010	chr9:98123010:C:G	4.53323e-20	-1.80229	-1.10616
98123109	chr9:98123109:C:A	5.90801e-19	-4.08243e-10	-0.340993
98123501	chr9:98123501:T:G	4.24894e-20	-1.65956	-1.31366
98123562	chr9:98123562:G:A	2.59154e-19	-4.08243e-10	-1.16505
98123717	chr9:98123717:A:G	2.55506e-19	-4.08243e-10	-1.17922
98124100	chr9:98124100:G:A	2.40982e-19	-4.08243e-10	-1.23775
98124543	chr9:98124543:A:T	3.15427e-19	0.264337	-1.23288
98124638	chr9:98124638:C:T	3.99824e-18	1.57114	-3.35403e-10
98125969	chr9:98125969:T:C	2.32122e-19	-4.08243e-10	-1.27521
98126421	chr9:98126421:T:C	2.34208e-19	-4.08243e-10	-1.26626
98126835	chr9:98126835:G:A	2.22649e-19	-4.08243e-10	-1.31687
98126853	chr9:98126853:G:A	2.19087e-19	-4.08243e-10	-1.333
98127333	chr9:98127333:G:A	2.22418e-19	-4.08243e-10	-1.31791
98127484	chr9:98127484:G:A	4.07452e-20	-1.73604	-1.27909
98127485	chr9:98127485:G:A	6.18651e-20	-1.26845	-1.32907
98127548	chr9:98127548:G:A	2.39129e-19	-4.08243e-10	-1.24547
98127608	chr9:98127608:T:G	2.42667e-19	-4.08243e-10	-1.23078
98128121	chr9:98128121:C:T	2.41215e-19	-4.08243e-10	-1.23678
98128309	chr9:98128309:A:G	4.03809e-20	-2.19098	-0.83313
98128481	chr9:98128481:G:A	2.5023e-19	-4.08243e-10	-1.20009
98129300	chr9:98129300:T:C	3.91852e-19	-4.08243e-10	-0.751587
98129680	chr9:98129680:C:T	8.64082e-19	-4.08243e-10	0.0391967
98129708	chr9:98129708:G:A	2.46913e-19	-4.08243e-10	-1.21344
98130071	chr9:98130071:A:C	2.34699e-19	-4.08243e-10	-1.26417
98130081	chr9:98130081:T:C	2.19708e-19	-4.08243e-10	-1.33017
98130147	chr9:98130147:T:G	4.34735e-19	-4.08243e-10	-0.647734
98130369	chr9:98130369:G:A	2.20044e-19	-4.08243e-10	-1.32864
98131656	chr9:98131656:A:G	2.27256e-19	-4.08243e-10	-1.29639
98131885	chr9:98131885:G:T	2.37689e-19	-4.08243e-10	-1.25151
98131953	chr9:98131953:G:A	2.33748e-19	-4.08243e-10	-1.26823
98132018	chr9:98132018:C:G	2.26771e-19	-4.08243e-10	-1.29853
98132144	chr9:98132144:C:G	2.36031e-19	-4.08243e-10	-1.25851
98132170	chr9:98132170:G:A	2.56212e-19	-4.08243e-10	-1.17647
98132259	chr9:98132259:G:A	2.49176e-19	-4.08243e-10	-1.20431
98132337	chr9:98132337:G:C	2.48909e-19	-4.08243e-10	-1.20538
98132765	chr9:98132765:G:A	2.72842e-19	-4.08243e-10	-1.11358
98133277	chr9:98133277:T:C	2.34973e-19	-4.08243e-10	-1.263
98133388	chr9:98133388:T:G	5.74304e-20	-1.88245	-0.789449
98133766	chr9:98133766:T:C	5.04976e-20	-1.96177	-0.838775
98133904	chr9:98133904:T:G	3.05585e-19	-4.08243e-10	-1.00024
98133905	chr9:98133905:T:C	3.03311e-19	-4.08243e-10	-1.00771
98134097	chr9:98134097:G:A	2.93399e-19	-4.08243e-10	-1.04094
98134258	chr9:98134258:T:C	2.31637e-19	-4.08243e-10	-1.2773
98134306	chr9:98134306:A:G	3.0497e-19	-4.08243e-10	-1.00226
98134394	chr9:98134394:TC:T	3.00517e-19	-4.08243e-10	-1.01697
98134593	chr9:98134593:G:A	1.24366e-18	-4.08243e-10	0.403345
98135183	chr9:98135183:G:A	2.24904e-19	-4.08243e-10	-1.3068
98135200	chr9:98135200:C:T	2.89469e-19	-4.08243e-10	-1.05442
98135542	chr9:98135542:A:T	5.19002e-20	-1.87328	-0.899868
98135621	chr9:98135621:C:T	3.91457e-19	-4.08243e-10	-0.752596
98135774	chr9:98135774:A:C	3.91182e-19	-4.08243e-10	-0.753298
98137011	chr9:98137011:C:T	2.66954e-19	-4.08243e-10	-1.13539
98137829	chr9:98137829:TC:T	4.16587e-20	-2.01009	-0.982872
98138318	chr9:98138318:G:A	1.60747e-19	-1.64264	-3.35403e-10
98138500	chr9:98138500:A:G	7.37466e-20	-1.38408	-1.03776
98138839	chr9:98138839:G:C	1.40465e-19	-1.58658	-0.190936
98139279	chr9:98139279:T:TA	1.36719e-19	-1.80454	-3.35403e-10
98140168	chr9:98140168:C:T	3.8354e-19	-4.08243e-10	-0.773028
98140804	chr9:98140804:A:C	2.24985e-19	-4.08243e-10	-1.30644
98140886	chr9:98140886:A:T	2.58683e-20	-2.20067	-1.26878
98141437	chr9:98141437:C:T	2.3548e-19	-4.08243e-10	-1.26085
98141515	chr9:98141515:G:A	2.35313e-19	-4.08243e-10	-1.26156
98141897	chr9:98141897:C:T	3.6873e-20	-2.19935	-0.915644
98142085	chr9:98142085:A:G	1.36168e-19	-1.80858	-3.35403e-10
98142181	chr9:98142181:C:T	2.86926e-20	-2.16672	-1.19911
98143376	chr9:98143376:G:A	3.32473e-20	-1.88538	-1.33312
98143420	chr9:98143420:C:G	5.99203e-19	0.665738	-0.992609
98143706	chr9:98143706:T:C	3.24891e-20	-2.15947	-1.0821
98143774	chr9:98143774:T:G	3.38346e-20	-2.16181	-1.03917
98143891	chr9:98143891:C:T	5.13373e-18	-4.08243e-10	1.82112
98143923	chr9:98143923:C:G	2.90854e-20	-2.0189	-1.33333
98143930	chr9:98143930:G:A	2.20474e-19	-4.08243e-10	-1.32669
98144311	chr9:98144311:A:G	1.66496e-18	-4.08243e-10	0.695083
98144788	chr9:98144788:C:T	3.13951e-20	-2.08645	-1.18937
98144970	chr9:98144970:G:A	4.58519e-20	-1.89907	-0.997984
98145201	chr9:98145201:G:A	4.40106e-19	-4.08243e-10	-0.635455
98145686	chr9:98145686:T:C	2.19246e-19	-4.08243e-10	-1.33228
98145853	chr9:98145853:C:T	7.85619e-20	-1.54494	-0.81364
98145862	chr9:98145862:GCCAC:G	2.72494e-19	-4.08243e-10	-1.11485
98146332	chr9:98146332:G:T	2.29236e-19	-4.08243e-10	-1.28772
98147061	chr9:98147061:G:A	2.56683e-19	-4.08243e-10	-1.17463
98147511	chr9:98147511:A:G	3.802e-19	-4.08243e-10	-0.781773
98147609	chr9:98147609:C:T	5.97459e-20	-2.03783	-0.59454
98147649	chr9:98147649:A:G	3.80259e-20	-2.20074	-0.88346
98147714	chr9:98147714:T:G	5.87231e-20	-2.05435	-0.595293
98147768	chr9:98147768:A:T	2.91944e-19	-4.08243e-10	-1.04591
98147826	chr9:98147826:T:A	5.75948e-20	-1.97747	-0.691572
98147904	chr9:98147904:TTA:T	3.02789e-19	-4.08243e-10	-1.00943
98148134	chr9:98148134:T:C	8.65236e-20	-1.92896	-0.333091
98148374	chr9:98148374:G:A	9.20709e-20	-2.19991	-3.35403e-10
98148411	chr9:98148411:T:A	2.2886e-19	-4.08243e-10	-1.28936
98148455	chr9:98148455:C:T	2.76701e-18	-4.08243e-10	1.20305
98148902	chr9:98148902:C:T	2.3317e-19	-4.08243e-10	-1.2707
98148983	chr9:98148983:G:A	6.83462e-19	1.0935	-1.2888
98149091	chr9:98149091:T:C	5.28773e-20	-1.86775	-0.88675
98149140	chr9:98149140:C:T	2.62877e-19	-0.032895	-1.11789
98149214	chr9:98149214:AAG:A	2.27725e-19	-4.08243e-10	-1.29433
98149215	chr9:98149215:AG:A	5.73673e-19	-4.08243e-10	-0.370413
98149229	chr9:98149229:A:G	2.7707e-19	0.16019	-1.25839
98149890	chr9:98149890:T:C	2.46155e-19	-4.08243e-10	-1.21651
98150056	chr9:98150056:C:T	2.71967e-19	-4.08243e-10	-1.11679
98150183	chr9:98150183:G:A	2.30787e-19	-4.08243e-10	-1.28098
98150429	chr9:98150429:GGGAAT:G	3.60186e-19	-4.08243e-10	-0.835851
98150435	chr9:98150435:G:GCC	3.60186e-19	-4.08243e-10	-0.835851
98150607	chr9:98150607:T:C	8.21713e-19	0.809219	-0.820299
98150740	chr9:98150740:C:T	5.58657e-19	-4.08243e-10	-0.396936
98151081	chr9:98151081:C:A	2.52166e-19	-4.08243e-10	-1.19238
98151094	chr9:98151094:A:G	7.31698e-20	-2.19331	-0.236383
98151432	chr9:98151432:T:A	2.95375e-19	-4.08243e-10	-1.03422
98151700	chr9:98151700:T:C	3.07273e-19	-4.08243e-10	-0.994733
98151808	chr9:98151808:C:T	6.1813e-19	0.605401	-0.901174
98151870	chr9:98151870:A:G	3.00459e-19	-4.08243e-10	-1.01716
98151942	chr9:98151942:A:G	4.56939e-19	-4.08243e-10	-0.597921
98151955	chr9:98151955:C:T	3.09111e-19	-4.08243e-10	-0.988771
98152156	chr9:98152156:C:A	3.07884e-19	-4.08243e-10	-0.992749
98152219	chr9:98152219:T:C	8.20488e-20	-2.17515	-0.140012
98152741	chr9:98152741:C:T	7.78483e-19	-4.08243e-10	-0.0651239
98153440	chr9:98153440:T:C	4.74068e-20	-2.10447	-0.75924
98153534	chr9:98153534:A:G	6.38171e-20	-2.19227	-0.374179
98153620	chr9:98153620:G:A	2.92055e-19	-1.04553	-3.35403e-10
98153999	chr9:98153999:T:C	1.77882e-19	-1.11496	-0.426396
98154127	chr9:98154127:A:G	8.25854e-20	-2.1881	-0.120537
98154164	chr9:98154164:G:T	2.57913e-19	-0.429967	-0.739882
98154228	chr9:98154228:T:C	9.06145e-20	-2.11962	-0.0962418
98154812	chr9:98154812:G:A	4.59742e-19	-4.08243e-10	-0.591805
98154877	chr9:98154877:A:G	1.05414e-19	-2.16576	0.101185
98154975	chr9:98154975:G:T	5.16837e-19	-0.219841	-0.254902
98155016	chr9:98155016:G:A	2.81066e-19	-4.08243e-10	-1.08388
98155125	chr9:98155125:T:C	4.57567e-19	-4.08243e-10	-0.596547
98155243	chr9:98155243:T:C	2.61434e-19	-4.08243e-10	-1.15629
98155296	chr9:98155296:C:T	6.8395e-19	-4.08243e-10	-0.194586
98155320	chr9:98155320:T:G	8.0405e-19	-1.19758	1.16477
98155519	chr9:98155519:G:A	2.79668e-19	-4.08243e-10	-1.08887
98155694	chr9:98155694:T:C	3.2975e-19	-4.08243e-10	-0.924138
98155814	chr9:98155814:G:T	3.13144e-19	-4.08243e-10	-0.97581
98156475	chr9:98156475:A:G	7.99481e-19	-4.08243e-10	-0.038509
98157036	chr9:98157036:A:C	6.38183e-20	-1.27993	-1.2865
98158015	chr9:98158015:G:A	2.41721e-19	-4.08243e-10	-1.23469
98158150	chr9:98158150:C:A	1.20925e-19	-0.863361	-1.06394
98158647	chr9:98158647:C:T	3.01596e-19	-4.08243e-10	-1.01338
98158981	chr9:98158981:C:G	2.40083e-19	-4.08243e-10	-1.24148
98159500	chr9:98159500:C:T	2.76711e-19	-4.08243e-10	-1.0995
98160338	chr9:98160338:C:T	1.21384e-19	-1.07732	-0.846193
98160405	chr9:98160405:C:G	7.22325e-20	-1.35614	-1.08645
98160460	chr9:98160460:A:G	3.42027e-20	-2.06376	-1.1264
98160550	chr9:98160550:G:A	2.1951e-19	-4.08243e-10	-1.33107
98160592	chr9:98160592:G:A	1.94925e-19	-0.735795	-0.71406
98160667	chr9:98160667:C:G	2.1951e-19	-4.08243e-10	-1.33107
98160668	chr9:98160668:A:G	2.34397e-19	-4.08243e-10	-1.26546
98160670	chr9:98160670:G:T	2.1909e-19	-4.08243e-10	-1.33299
98160788	chr9:98160788:TCCAGGCCCCTTCCAGTCAGGCAGCCATAGCACACATCACTGCCTCCTATGACCCGTTAG:T	3.3204e-19	-4.08243e-10	-0.917215
98161120	chr9:98161120:T:A	2.35782e-19	-4.08243e-10	-1.25956
98161190	chr9:98161190:G:A	1.29948e-19	-0.588194	-1.26715
98161423	chr9:98161423:G:A	2.1905e-19	-4.08243e-10	-1.33317
98161426	chr9:98161426:C:T	3.15041e-19	-1.279	0.309235
98161469	chr9:98161469:A:G	2.76865e-19	0.108075	-1.20702
98161478	chr9:98161478:G:T	8.6998e-20	-0.923629	-1.33296
98161546	chr9:98161546:T:A	1.66561e-18	-4.08243e-10	0.695478
98161849	chr9:98161849:C:T	2.19046e-19	-4.08243e-10	-1.33319
98161939	chr9:98161939:A:T	3.75213e-20	-2.19958	-0.897981
98162080	chr9:98162080:G:C	4.39995e-20	-1.60538	-1.33291
98162814	chr9:98162814:C:T	2.11077e-19	-1.37025	-3.35403e-10
98162854	chr9:98162854:C:T	2.83963e-20	-2.13312	-1.24309
98162997	chr9:98162997:A:G	9.01669e-20	-1.27037	-0.950435
98163160	chr9:98163160:T:C	2.26027e-19	-4.08243e-10	-1.30182
98163188	chr9:98163188:A:C	2.21933e-19	-4.08243e-10	-1.32009
98163767	chr9:98163767:AG:A	2.1903e-19	-4.08243e-10	-1.33326
98164000	chr9:98164000:T:C	1.07666e-19	-2.04343	-3.35403e-10
98164013	chr9:98164013:C:T	2.394e-19	-1.24434	-3.35403e-10
98164193	chr9:98164193:T:C	2.74895e-20	-2.18135	-1.22732
98164251	chr9:98164251:T:C	1.32316e-19	-2.06228	0.224999
98164494	chr9:98164494:T:C	5.28772e-20	-2.19979	-0.554706
98164600	chr9:98164600:A:AT	3.4224e-19	-0.776327	-0.110633
98164879	chr9:98164879:C:T	2.59377e-20	-2.13397	-1.33281
98165066	chr9:98165066:T:C	9.91333e-20	-0.873956	-1.25205
98165122	chr9:98165122:G:A	6.30329e-20	-1.258	-1.32082
98165217	chr9:98165217:T:C	2.6934e-20	-2.10981	-1.31927
98165265	chr9:98165265:T:C	2.90582e-20	-2.1102	-1.24297
98165350	chr9:98165350:G:A	1.74002e-19	-0.50005	-1.06336
98165480	chr9:98165480:G:A	2.7064e-20	-2.19584	-1.22843
98165569	chr9:98165569:G:A	1.14085e-19	-2.14184	0.156313
98165604	chr9:98165604:T:C	1.89715e-19	-0.693214	-0.783734
98165961	chr9:98165961:T:C	5.67592e-20	-2.19737	-0.486286
98166169	chr9:98166169:A:G	4.45854e-20	-2.18559	-0.739472
98166533	chr9:98166533:G:C	3.68858e-20	-1.80221	-1.31243
98166700	chr9:98166700:A:G	4.14405e-20	-2.18819	-0.810026
98167047	chr9:98167047:T:C	4.34639e-20	-2.1879	-0.762638
98167052	chr9:98167052:T:C	9.88647e-20	-0.805793	-1.32293
98167418	chr9:98167418:T:C	1.69778e-19	-2.07566	0.487686
98167635	chr9:98167635:A:G	2.86229e-20	-2.18951	-1.17876
98167940	chr9:98167940:C:T	2.7785e-20	-2.20074	-1.19724
98167971	chr9:98167971:T:C	1.00394e-19	-0.922727	-1.19064
98168101	chr9:98168101:C:T	2.44832e-19	-4.08243e-10	-1.2219
98168133	chr9:98168133:T:C	3.47221e-20	-2.20075	-0.974346
98168206	chr9:98168206:T:A	1.30973e-19	-1.84748	-3.35403e-10
98168214	chr9:98168214:T:C	4.29532e-20	-1.7508	-1.21156
98168316	chr9:98168316:G:C	6.38961e-19	-4.08243e-10	-0.262629
98168377	chr9:98168377:C:A	9.47736e-20	-0.956003	-1.21498
98168398	chr9:98168398:G:C	9.04819e-20	-0.996439	-1.22088
98168665	chr9:98168665:G:A	5.86176e-20	-2.1985	-0.452935
98168831	chr9:98168831:C:T	1.41997e-19	-0.933225	-0.833441
98169617	chr9:98169617:C:T	9.48259e-20	-2.17043	-3.35403e-10
98169636	chr9:98169636:CCTT:C	2.19533e-19	-4.08243e-10	-1.33097
98169760	chr9:98169760:A:C	2.991e-19	-4.08243e-10	-1.02169
98170036	chr9:98170036:C:G	1.01192e-19	-2.11618	0.0107274
98170176	chr9:98170176:C:G	1.5731e-19	-1.66426	-3.35403e-10
98170536	chr9:98170536:G:T	4.33972e-19	-4.08243e-10	-0.649491
98170752	chr9:98170752:A:G	3.72834e-19	-4.08243e-10	-0.801337
98170918	chr9:98170918:G:A	3.71913e-19	-4.08243e-10	-0.803812
98171092	chr9:98171092:A:G	3.78655e-20	-1.9169	-1.17153
98171101	chr9:98171101:G:A	3.75189e-20	-1.91191	-1.18572
98171382	chr9:98171382:G:C	3.5582e-20	-2.07632	-1.07431
98171450	chr9:98171450:G:A	5.37288e-20	-2.18772	-0.550803
98171564	chr9:98171564:G:A	2.45885e-20	-2.20039	-1.3198
98171751	chr9:98171751:T:G	3.25844e-20	-2.19902	-1.03962
98172140	chr9:98172140:C:A	2.81596e-19	-4.08243e-10	-1.082
98172145	chr9:98172145:G:A	2.19669e-19	-4.08243e-10	-1.33035
98172634	chr9:98172634:T:A	3.84278e-19	-4.08243e-10	-0.771106
98172669	chr9:98172669:T:A	1.74204e-19	-0.52764	-1.0346
98172768	chr9:98172768:C:T	1.18018e-19	-1.14152	-0.810119
98172939	chr9:98172939:G:A	3.62163e-20	-2.17219	-0.960771
98173011	chr9:98173011:G:A	2.24937e-19	-4.08243e-10	-1.30665
98173199	chr9:98173199:G:A	1.04399e-19	-2.07425	-3.35403e-10
98173244	chr9:98173244:C:T	2.36788e-19	-4.08243e-10	-1.25531
98173391	chr9:98173391:G:A	2.22162e-19	-4.08243e-10	-1.31906
98173547	chr9:98173547:C:CT	5.30901e-20	-2.16533	-0.585148
98173585	chr9:98173585:A:G	1.40174e-18	-4.08243e-10	0.522999
98173831	chr9:98173831:T:C	7.33918e-20	-2.05981	-0.366852
98173946	chr9:98173946:G:A	3.41102e-20	-2.16058	-1.03229
98174030	chr9:98174030:C:T	6.12264e-20	-2.1869	-0.420989
98174439	chr9:98174439:T:C	2.32282e-19	-4.08243e-10	-1.27452
98174506	chr9:98174506:A:G	2.1905e-19	-4.08243e-10	-1.33317
98174523	chr9:98174523:C:T	2.75153e-19	-4.08243e-10	-1.10515
98174590	chr9:98174590:G:C	1.04992e-18	-4.08243e-10	0.233994
98174697	chr9:98174697:T:C	2.99656e-20	-2.19222	-1.1302
98174930	chr9:98174930:T:A	2.54675e-18	-4.08243e-10	1.1201
98174938	chr9:98174938:G:A	1.12269e-19	-2.00158	-3.35403e-10
98174997	chr9:98174997:A:G	3.51922e-20	-2.15236	-1.00929
98175419	chr9:98175419:C:A	2.19024e-19	-4.08243e-10	-1.33329
98175828	chr9:98175828:C:A	2.63748e-20	-2.15952	-1.29054
98176165	chr9:98176165:C:A	1.39592e-18	-4.08243e-10	0.518841
98176604	chr9:98176604:G:T	1.03626e-19	-2.15236	0.070677
98177208	chr9:98177208:C:A	1.42574e-18	-4.08243e-10	0.539978
98177777	chr9:98177777:ATTATC:A	1.80271e-18	-4.08243e-10	0.774573
98178057	chr9:98178057:T:C	2.56732e-19	-4.08243e-10	-1.17444
98178086	chr9:98178086:G:A	1.58891e-19	-1.74408	0.089827
98178182	chr9:98178182:G:A	1.23891e-19	-1.90307	-3.35403e-10
98178201	chr9:98178201:C:T	3.17562e-20	-2.13874	-1.12564
98178207	chr9:98178207:C:T	2.30956e-19	-4.08243e-10	-1.28024
98178478	chr9:98178478:A:T	1.25287e-19	-1.69877	-0.193097
98178705	chr9:98178705:C:T	3.38364e-20	-1.99612	-1.20481
98178800	chr9:98178800:A:G	2.90519e-19	0.171265	-1.22207
98179348	chr9:98179348:C:T	2.34814e-19	-4.08243e-10	-1.26368
98179624	chr9:98179624:G:A	2.35661e-19	-4.08243e-10	-1.26008
98179865	chr9:98179865:C:T	2.50521e-19	-4.08243e-10	-1.19893
98179934	chr9:98179934:C:T	2.61885e-19	-4.08243e-10	-1.15457
98179959	chr9:98179959:C:T	2.97513e-19	-4.08243e-10	-1.02701
98180213	chr9:98180213:C:T	1.39207e-18	-4.08243e-10	0.516078
98180384	chr9:98180384:C:T	9.22411e-20	-2.19807	-3.35403e-10
98180919	chr9:98180919:G:A	1.05109e-19	-2.11992	0.0524423
98181115	chr9:98181115:A:C	3.82404e-20	-1.90078	-1.17779
98181404	chr9:98181404:G:A	1.09317e-19	-2.09141	0.0631928
98181463	chr9:98181463:T:A	2.70697e-20	-2.18946	-1.2346
98181539	chr9:98181539:C:T	1.65159e-18	-4.08243e-10	0.687024
98181625	chr9:98181625:A:T	5.35778e-20	-2.19914	-0.542198
98181916	chr9:98181916:G:A	3.6208e-19	-4.08243e-10	-0.830607
98182037	chr9:98182037:C:T	5.99218e-19	-1.35062	1.02377
98182064	chr9:98182064:C:T	3.74886e-19	-1.35955	0.563704
98182125	chr9:98182125:T:C	2.81833e-20	-2.08834	-1.2954
98182216	chr9:98182216:G:A	1.6529e-19	-1.54539	-0.0693818
98182236	chr9:98182236:A:C	3.69351e-19	-4.08243e-10	-0.810725
98182404	chr9:98182404:C:A	2.59042e-19	-4.08243e-10	-1.16548
98182524	chr9:98182524:G:A	3.69421e-19	-4.08243e-10	-0.810536
98182864	chr9:98182864:C:T	2.80166e-20	-2.10174	-1.28793
98183076	chr9:98183076:T:A	2.30898e-19	-4.08243e-10	-1.2805
98183302	chr9:98183302:C:T	3.08795e-19	0.0641504	-1.05394
98183534	chr9:98183534:T:C	1.40366e-19	-1.93899	0.160771
98183789	chr9:98183789:A:C	2.19499e-19	-4.08243e-10	-1.33112
98183893	chr9:98183893:G:A	3.81962e-19	-4.08243e-10	-0.77715
98184317	chr9:98184317:A:G	7.03152e-20	-1.28577	-1.18371
98184441	chr9:98184441:A:G	3.92292e-20	-2.0833	-0.969755
98184461	chr9:98184461:T:C	8.09466e-20	-1.63582	-0.692858
98184527	chr9:98184527:C:G	7.91417e-20	-1.6552	-0.696036
98184556	chr9:98184556:G:A	2.53979e-19	-4.08243e-10	-1.18522
98184605	chr9:98184605:C:T	7.77642e-20	-1.64135	-0.727438
98184622	chr9:98184622:T:C	7.79661e-20	-1.64303	-0.723163
98184658	chr9:98184658:A:C	2.45191e-19	-4.08243e-10	-1.22043
98184762	chr9:98184762:T:C	2.80292e-19	0.00915551	-1.0958
98184768	chr9:98184768:G:A	3.57082e-20	-2.09404	-1.05306
98184770	chr9:98184770:T:A	8.06397e-20	-1.63953	-0.692949
98184914	chr9:98184914:C:T	3.6251e-19	-4.08243e-10	-0.829419
98184938	chr9:98184938:C:T	2.53285e-19	-0.0909311	-1.09702
98185037	chr9:98185037:G:A	1.88756e-19	-1.33267	-0.149344
98185158	chr9:98185158:C:T	3.78514e-19	-1.30125	0.515033
98185294	chr9:98185294:G:A	2.58663e-20	-2.1444	-1.32513
98185355	chr9:98185355:T:C	2.29999e-19	-1.38087	0.0964747
98185514	chr9:98185514:C:T	7.87497e-19	0.967215	-1.02083
98185531	chr9:98185531:A:G	2.45062e-19	-4.08243e-10	-1.22096
98185540	chr9:98185540:T:C	2.20317e-19	-4.08243e-10	-1.3274
98185611	chr9:98185611:G:A	2.38024e-19	-4.08243e-10	-1.2501
98185771	chr9:98185771:C:T	1.18462e-19	-1.94788	-3.35403e-10
98186952	chr9:98186952:C:T	4.02132e-20	-1.78335	-1.24492
98186996	chr9:98186996:T:C	5.19667e-20	-1.67702	-1.09485
98187097	chr9:98187097:G:A	5.67382e-19	-4.08243e-10	-0.381439
98187162	chr9:98187162:A:C	6.45617e-19	-4.08243e-10	-0.252265
98187520	chr9:98187520:A:G	3.74813e-20	-1.8265	-1.27213
98187605	chr9:98187605:C:G	1.23798e-19	-1.84784	-0.0559774
98187670	chr9:98187670:C:T	4.92594e-18	2.74104	-0.961239
98187927	chr9:98187927:T:C	5.93745e-20	-1.49279	-1.14582
98188217	chr9:98188217:C:T	1.24076e-19	-0.769561	-1.13201
98188407	chr9:98188407:G:T	1.18811e-19	-1.5485	-0.396436
98188470	chr9:98188470:A:T	1.15524e-19	-1.53323	-0.439765
98188494	chr9:98188494:T:G	2.81815e-20	-2.06501	-1.3188
98188788	chr9:98188788:C:A	2.20363e-19	-4.08243e-10	-1.32719
98189123	chr9:98189123:C:G	2.43302e-19	-1.22817	-3.35403e-10
98189246	chr9:98189246:A:C	2.03208e-19	-0.202941	-1.2053
98189556	chr9:98189556:G:T	3.76137e-20	-2.02289	-1.07222
98189586	chr9:98189586:C:T	1.13993e-19	-0.863236	-1.12309
98189658	chr9:98189658:G:A	2.63742e-19	-0.944511	-0.202988
98189705	chr9:98189705:G:GA	3.63972e-20	-2.0162	-1.11178
98189894	chr9:98189894:T:A	6.44482e-19	-0.148229	-0.105796
98189915	chr9:98189915:C:T	2.7273e-20	-2.13767	-1.27891
98190069	chr9:98190069:C:G	6.63968e-20	-1.60677	-0.920051
98190105	chr9:98190105:A:G	6.81417e-20	-1.57482	-0.926065
98190554	chr9:98190554:G:A	1.48277e-19	-1.72339	-3.35403e-10
98190862	chr9:98190862:C:T	3.72484e-20	-1.98782	-1.11704
98191105	chr9:98191105:G:C	2.20155e-19	-4.08243e-10	-1.32814
98191162	chr9:98191162:G:A	3.63274e-20	-2.01528	-1.11461
98191240	chr9:98191240:C:T	3.65204e-20	-2.00361	-1.12099
98191248	chr9:98191248:TCAGACGGTCC:T	3.70928e-20	-1.99514	-1.11391
98191261	chr9:98191261:AG:A	3.71599e-20	-1.99097	-1.11627
98191737	chr9:98191737:G:A	2.19017e-19	-4.08243e-10	-1.33332
98191773	chr9:98191773:G:A	3.62879e-20	-1.99863	-1.13235
98191795	chr9:98191795:C:G	4.42262e-20	-1.60529	-1.32787
98192147	chr9:98192147:G:A	4.29061e-20	-2.13031	-0.833146
98192300	chr9:98192300:G:A	1.09404e-19	-1.50421	-0.523216
98192446	chr9:98192446:C:G	3.01375e-19	-4.08243e-10	-1.01412
98192633	chr9:98192633:G:A	2.54839e-20	-2.15106	-1.33336
98192694	chr9:98192694:GC:G	2.89796e-19	-4.08243e-10	-1.05329
98192726	chr9:98192726:T:C	4.26379e-20	-1.63648	-1.33325
98192728	chr9:98192728:T:C	4.44376e-20	-1.59565	-1.33274
98192785	chr9:98192785:G:C	1.084e-19	-1.49051	-0.546135
98192853	chr9:98192853:G:A	4.85675e-20	-1.68347	-1.15605
98192962	chr9:98192962:C:T	6.58147e-20	-1.9814	-0.554231
98193348	chr9:98193348:G:C	2.84506e-19	-4.08243e-10	-1.07172
98193811	chr9:98193811:G:C	3.03854e-19	-4.08243e-10	-1.00592
98194013	chr9:98194013:C:T	3.37412e-20	-1.87066	-1.33309
98194237	chr9:98194237:G:A	3.27092e-20	-1.90148	-1.33333
98194240	chr9:98194240:A:T	2.30593e-19	-4.08243e-10	-1.28182
98194526	chr9:98194526:A:G	3.29361e-20	-1.89509	-1.33282
98194939	chr9:98194939:C:T	2.77841e-19	-4.08243e-10	-1.09542
98195033	chr9:98195033:T:C	2.36013e-19	-4.08243e-10	-1.25858
98195076	chr9:98195076:G:A	3.16176e-19	-4.08243e-10	-0.966174
98195120	chr9:98195120:T:C	2.46235e-19	-1.89647	0.680284
98195723	chr9:98195723:G:A	1.04103e-19	-1.46344	-0.613656
98195770	chr9:98195770:A:T	3.25641e-19	-4.08243e-10	-0.936675
98195992	chr9:98195992:C:G	9.85394e-20	-1.44531	-0.686706
98196227	chr9:98196227:G:A	2.55834e-20	-2.15796	-1.32257
98196369	chr9:98196369:T:C	2.11824e-19	-0.179426	-1.18729
98196514	chr9:98196514:C:A	2.23441e-19	-4.08243e-10	-1.31332
98196577	chr9:98196577:CAG:C	1.33198e-19	-1.83064	-3.35403e-10
98196630	chr9:98196630:C:A	5.99445e-20	-1.34016	-1.28889
98196642	chr9:98196642:A:G	7.68e-20	-1.15172	-1.22955
98196680	chr9:98196680:C:T	3.2234e-19	-4.08243e-10	-0.946865
98196716	chr9:98196716:T:C	2.76865e-20	-2.12312	-1.27841
98196746	chr9:98196746:A:G	1.09747e-19	-1.35486	-0.669436
98197133	chr9:98197133:A:G	2.21186e-19	-4.08243e-10	-1.32347
98197418	chr9:98197418:T:C	2.19008e-19	-4.08243e-10	-1.33336
98197500	chr9:98197500:G:T	1.04405e-19	-1.63568	-0.438516
98197559	chr9:98197559:C:T	1.78284e-19	-0.370342	-1.16875
98197724	chr9:98197724:A:G	3.11017e-20	-2.17633	-1.10888
98197782	chr9:98197782:G:A	1.96911e-19	-1.43972	-3.35403e-10
98197844	chr9:98197844:A:G	5.81441e-20	-1.37422	-1.28532
98197982	chr9:98197982:A:G	1.14297e-19	-1.35392	-0.62975
98198085	chr9:98198085:C:T	1.02062e-19	-2.09689	-3.35403e-10
98198265	chr9:98198265:G:T	3.5575e-19	-4.08243e-10	-0.848243
98198292	chr9:98198292:T:C	2.52531e-19	-4.08243e-10	-1.19094
98198811	chr9:98198811:C:T	2.51237e-19	-0.0651116	-1.13096
98198817	chr9:98198817:T:C	2.26983e-19	-4.08243e-10	-1.2976
98198974	chr9:98198974:G:A	2.57841e-19	0.0341051	-1.20423
98199071	chr9:98199071:C:T	2.28208e-19	-4.08243e-10	-1.29222
98199487	chr9:98199487:C:T	1.20594e-18	-4.08243e-10	0.372545
98199646	chr9:98199646:C:T	7.03759e-20	-1.14846	-1.32016
98199670	chr9:98199670:G:A	6.51319e-19	-4.08243e-10	-0.243473
98200222	chr9:98200222:G:C	5.72615e-19	0.345883	-0.71814
98200330	chr9:98200330:C:T	2.19959e-19	-4.08243e-10	-1.32903
98200485	chr9:98200485:G:A	7.05762e-19	-4.08243e-10	-0.163193
98200721	chr9:98200721:A:G	1.89862e-19	-1.97746	0.501288
98200742	chr9:98200742:A:G	2.87708e-20	-2.02976	-1.33335
98200807	chr9:98200807:G:T	2.34228e-19	-4.08243e-10	-1.26618
98201180	chr9:98201180:C:T	1.9557e-19	-1.9576	0.511044
98201371	chr9:98201371:T:C	2.90742e-20	-2.01957	-1.33305
98201677	chr9:98201677:G:A	9.94146e-19	-4.08243e-10	0.179413
98201695	chr9:98201695:C:T	3.7154e-20	-2.19223	-0.915168
98202039	chr9:98202039:T:C	4.9077e-19	-4.08243e-10	-0.526496
98202082	chr9:98202082:A:C	2.93891e-20	-2.01073	-1.33111
98202188	chr9:98202188:C:A	1.88817e-19	-0.265115	-1.21658
98202369	chr9:98202369:C:T	1.76922e-19	-0.213424	-1.33334
98202419	chr9:98202419:T:C	1.96848e-19	-0.107686	-1.33235
98202662	chr9:98202662:C:T	2.93556e-20	-2.0266	-1.31639
98202726	chr9:98202726:C:T	1.56915e-19	-0.387148	-1.27962
98202809	chr9:98202809:G:A	8.97531e-19	0.715229	-0.638052
98203141	chr9:98203141:T:G	2.31678e-19	-4.08243e-10	-1.27712
98203145	chr9:98203145:T:C	2.19337e-19	-4.08243e-10	-1.33186
98203169	chr9:98203169:G:A	8.77641e-19	0.689279	-0.634512
98203190	chr9:98203190:C:T	2.13143e-19	-0.108789	-1.25172
98203934	chr9:98203934:G:A	3.08368e-19	-4.08243e-10	-0.991179
98204008	chr9:98204008:T:C	1.91079e-19	-0.250864	-1.21892
98204170	chr9:98204170:TC:T	1.64311e-18	-4.08243e-10	0.681876
98204426	chr9:98204426:C:A	2.19012e-19	-4.08243e-10	-1.33335
98204559	chr9:98204559:G:A	8.91318e-19	0.629882	-0.559653
98204637	chr9:98204637:G:A	2.66885e-19	-4.08243e-10	-1.13565
98204704	chr9:98204704:A:G	2.99948e-19	-4.08243e-10	-1.01886
98205279	chr9:98205279:A:G	8.88941e-19	0.599657	-0.532097
98205515	chr9:98205515:T:G	8.61185e-19	0.563963	-0.528125
98205576	chr9:98205576:T:C	1.47382e-18	0.598739	-0.0255969
98205603	chr9:98205603:G:A	2.94314e-20	-2.17729	-1.16311
98205669	chr9:98205669:C:G	3.14826e-19	-4.08243e-10	-0.970452
98205722	chr9:98205722:T:C	1.31949e-18	-4.08243e-10	0.462529
98205944	chr9:98205944:A:G	1.0543e-19	-2.06442	-3.35403e-10
98206007	chr9:98206007:C:T	5.89961e-19	-0.2987	-0.0437147
98206208	chr9:98206208:A:G	1.12735e-19	-1.26084	-0.73659
98206316	chr9:98206316:T:C	1.79621e-19	-0.201867	-1.32976
98206321	chr9:98206321:A:G	1.10596e-19	-2.01658	-3.35403e-10
98206600	chr9:98206600:C:T	2.76484e-20	-2.18018	-1.22272
98207066	chr9:98207066:G:A	3.37808e-20	-2.16205	-1.04053
98207468	chr9:98207468:T:C	1.18714e-19	-1.94576	-3.35403e-10
98207743	chr9:98207743:C:T	2.74023e-19	-4.08243e-10	-1.10926
98207775	chr9:98207775:C:T	2.94618e-19	-4.08243e-10	-1.03679
98207811	chr9:98207811:C:T	3.05905e-19	-4.08243e-10	-0.999198
98208007	chr9:98208007:A:G	1.63241e-19	-1.95386	0.326616
98208025	chr9:98208025:G:A	4.75026e-19	-4.08243e-10	-0.559103
98208144	chr9:98208144:A:G	2.34915e-19	-4.08243e-10	-1.26325
98208278	chr9:98208278:C:T	2.70309e-20	-2.18292	-1.24257
98208324	chr9:98208324:G:A	3.24732e-20	-2.16713	-1.07493
98208443	chr9:98208443:G:A	4.8479e-19	-0.395378	-0.143379
98209066	chr9:98209066:T:C	2.22213e-19	-0.0209949	-1.29784
98209703	chr9:98209703:C:A	1.8596e-18	-4.08243e-10	0.805647
98209880	chr9:98209880:C:G	1.54943e-19	-0.433593	-1.24582
98209940	chr9:98209940:CACCT:C	2.85887e-20	-2.1697	-1.19976
98209950	chr9:98209950:TTCCGA:T	2.83456e-20	-2.16441	-1.21359
98209993	chr9:98209993:T:C	1.35514e-18	-4.08243e-10	0.48919
98209994	chr9:98209994:T:C	2.44519e-19	-4.08243e-10	-1.22318
98210106	chr9:98210106:A:G	4.42385e-19	0.49387	-1.12416
98210268	chr9:98210268:C:T	2.26087e-19	-4.08243e-10	-1.30155
98210754	chr9:98210754:G:C	2.19721e-19	-4.08243e-10	-1.33011
98211048	chr9:98211048:G:A	2.64622e-19	-4.08243e-10	-1.14417
98211376	chr9:98211376:C:T	6.27e-20	-1.48049	-1.10362
98211505	chr9:98211505:T:A	2.80469e-19	0.194171	-1.28018
98211550	chr9:98211550:T:C	1.63184e-19	-1.95278	0.325189
98212061	chr9:98212061:C:T	1.01509e-19	-1.60548	-0.496848
98212062	chr9:98212062:G:A	2.55434e-19	0.0907023	-1.27021
98212163	chr9:98212163:C:A	3.35089e-19	-4.08243e-10	-0.908076
98213072	chr9:98213072:G:T	3.95675e-19	-4.08243e-10	-0.741879
98213157	chr9:98213157:G:A	3.23918e-19	-4.08243e-10	-0.94198
98213412	chr9:98213412:G:A	9.04212e-20	-1.64866	-0.569332
98213555	chr9:98213555:A:G	9.44457e-20	-0.909697	-1.26475
98213582	chr9:98213582:C:A	3.29878e-19	0.132028	-1.05578
98213804	chr9:98213804:A:G	1.94172e-19	-0.261937	-1.19179
98213958	chr9:98213958:A:G	3.10027e-20	-2.19399	-1.09441
98214059	chr9:98214059:C:T	5.17286e-20	-1.50936	-1.2671
98214665	chr9:98214665:C:T	2.62533e-19	-4.08243e-10	-1.15209
98214838	chr9:98214838:G:T	9.41963e-20	-1.62717	-0.54992
98215110	chr9:98215110:C:T	1.75257e-19	-0.354757	-1.20146
98215175	chr9:98215175:T:C	1.92562e-19	-0.255688	-1.20636
98215484	chr9:98215484:T:A	9.32187e-20	-2.18752	-3.35403e-10
98215592	chr9:98215592:C:T	3.46054e-19	-4.08243e-10	-0.875877
98215801	chr9:98215801:T:C	2.65993e-20	-2.19995	-1.24164
98216172	chr9:98216172:G:T	1.34301e-19	-1.5371	-0.28528
98216260	chr9:98216260:G:A	2.94438e-19	0.0834492	-1.12085
98216261	chr9:98216261:T:A	2.68223e-19	-1.13065	-3.35403e-10
98216988	chr9:98216988:G:A	1.15368e-19	-0.80003	-1.17431
98217061	chr9:98217061:T:C	1.81777e-19	-0.321302	-1.19839
98217063	chr9:98217063:T:C	1.79742e-19	-0.330368	-1.20058
98217203	chr9:98217203:G:A	2.78866e-19	0.0270891	-1.11883
98217392	chr9:98217392:G:A	2.89186e-19	-4.08243e-10	-1.0554
98217480	chr9:98217480:G:A	2.58728e-20	-2.1976	-1.27168
98217774	chr9:98217774:G:A	1.88314e-19	-1.9058	0.421444
98218033	chr9:98218033:T:C	2.91952e-19	-4.08243e-10	-1.04588
98218484	chr9:98218484:G:A	1.77743e-18	-4.08243e-10	0.760453
98218562	chr9:98218562:G:A	1.29968e-19	-1.85518	-3.35403e-10
98219161	chr9:98219161:C:T	2.58184e-19	-4.08243e-10	-1.1688
98219475	chr9:98219475:T:G	4.70749e-20	-2.1317	-0.739032
98219587	chr9:98219587:A:T	2.26761e-19	-4.08243e-10	-1.29857
98219621	chr9:98219621:G:A	4.55054e-20	-1.59381	-1.31083
98219624	chr9:98219624:C:T	1.8515e-19	-1.58159	0.0802888
98220277	chr9:98220277:G:A	8.96897e-19	-4.08243e-10	0.0764695
98220576	chr9:98220576:T:C	1.84446e-17	3.22458	-0.124525
98220676	chr9:98220676:A:G	1.22359e-18	-4.08243e-10	0.387071
98220798	chr9:98220798:G:A	1.54443e-19	-1.68265	-3.35403e-10
98220933	chr9:98220933:A:G	2.72161e-19	-4.08243e-10	-1.11608
98220947	chr9:98220947:C:T	2.19214e-19	-4.08243e-10	-1.33242
98221047	chr9:98221047:G:A	3.72036e-19	-4.08243e-10	-0.80348
98221201	chr9:98221201:G:A	3.06991e-19	-4.08243e-10	-0.995652
98221284	chr9:98221284:C:G	1.64e-18	1.77648	-1.0965
98221909	chr9:98221909:T:G	4.14974e-20	-2.18643	-0.810412
98222573	chr9:98222573:C:T	3.822e-20	-2.14636	-0.93275
98222664	chr9:98222664:T:C	1.39866e-18	1.8506	-1.3298
98222942	chr9:98222942:TTC:T	2.71166e-19	-1.11974	-3.35403e-10
98223029	chr9:98223029:C:T	9.88278e-20	-2.134	0.00490575
98223030	chr9:98223030:G:A	7.08023e-18	3.45829	-1.3157
98223085	chr9:98223085:T:A	3.48978e-20	-2.19162	-0.978434
98223105	chr9:98223105:C:T	3.17464e-19	-4.08243e-10	-0.962106
98223106	chr9:98223106:A:G	3.3109e-20	-2.14413	-1.07854
98223304	chr9:98223304:A:G	9.684e-18	2.70483	-0.249071
98223445	chr9:98223445:T:G	2.45335e-18	2.3481	-1.26536
98223544	chr9:98223544:T:G	7.30673e-19	0.501659	-0.630165
98223608	chr9:98223608:A:G	3.51223e-19	-4.08243e-10	-0.86105
98223884	chr9:98223884:C:A	2.22144e-19	-4.08243e-10	-1.31915
98223974	chr9:98223974:C:T	3.00766e-19	-4.08243e-10	-1.01614
98224166	chr9:98224166:T:C	4.78216e-19	-4.08243e-10	-0.55241
98224207	chr9:98224207:A:G	4.10768e-18	2.92592	-1.32778
98224210	chr9:98224210:AG:A	6.3088e-18	3.24673	-1.2195
98224218	chr9:98224218:A:AAAG	3.38487e-19	-4.08243e-10	-0.897986
98224411	chr9:98224411:T:C	3.41464e-19	-4.08243e-10	-0.88923
98224908	chr9:98224908:C:A	3.67869e-19	-0.814744	-3.35403e-10
98225265	chr9:98225265:G:A	3.70267e-19	0.330113	-1.13836
98225444	chr9:98225444:T:C	2.86942e-19	-4.08243e-10	-1.06319
98225561	chr9:98225561:C:A	5.53104e-20	-2.11959	-0.589917
98225608	chr9:98225608:T:C	4.34449e-20	-2.19796	-0.753019
98225635	chr9:98225635:G:C	5.74919e-20	-1.496	-1.17483
98225882	chr9:98225882:C:T	2.60633e-20	-2.1483	-1.31364
98226195	chr9:98226195:G:A	1.40615e-18	1.58859	-1.06245
98226228	chr9:98226228:G:A	4.23388e-20	-2.09248	-0.884286
98226303	chr9:98226303:C:T	2.20125e-19	-4.08243e-10	-1.32828
98226308	chr9:98226308:C:T	1.30221e-18	-4.08243e-10	0.449345
98226393	chr9:98226393:G:A	2.21229e-19	-4.08243e-10	-1.32327
98226679	chr9:98226679:T:C	2.24953e-19	-4.08243e-10	-1.30658
98226877	chr9:98226877:T:C	4.92712e-19	-4.08243e-10	-0.522547
98226907	chr9:98226907:G:A	2.21056e-19	-4.08243e-10	-1.32405
98228012	chr9:98228012:G:A	2.21678e-19	-4.08243e-10	-1.32125
98228298	chr9:98228298:A:C	6.44231e-20	-1.85476	-0.702235
98228571	chr9:98228571:G:A	2.52632e-20	-2.17186	-1.32127
98228820	chr9:98228820:A:C	5.21025e-20	-1.4359	-1.33336
98229379	chr9:98229379:G:A	2.89427e-19	-4.08243e-10	-1.05457
98229654	chr9:98229654:G:A	2.70345e-19	-4.08243e-10	-1.12277
98229655	chr9:98229655:C:A	2.70345e-19	-4.08243e-10	-1.12277
98229944	chr9:98229944:C:T	2.54468e-20	-2.16879	-1.31709
98230247	chr9:98230247:GA:G	2.57342e-20	-2.15465	-1.32
98230413	chr9:98230413:C:T	5.62799e-20	-2.19095	-0.501186
98230612	chr9:98230612:C:T	5.38199e-20	-1.43076	-1.30607
98230963	chr9:98230963:C:T	6.21123e-20	-1.63607	-0.957454
98231178	chr9:98231178:C:T	3.21541e-20	-2.01805	-1.23388
98231391	chr9:98231391:T:C	5.10693e-20	-1.47294	-1.31635
98231707	chr9:98231707:T:C	4.57489e-20	-1.56765	-1.33165
98232441	chr9:98232441:T:C	3.90554e-20	-2.19537	-0.862123
98232490	chr9:98232490:T:A	6.95617e-20	-1.49731	-0.982943
98232521	chr9:98232521:T:C	2.5324e-20	-2.17258	-1.31814
98232614	chr9:98232614:A:G	6.42151e-20	-1.92796	-0.632276
98233169	chr9:98233169:A:G	2.99264e-19	-4.08243e-10	-1.02115
98233336	chr9:98233336:C:T	2.32196e-19	-4.08243e-10	-1.27489
98233367	chr9:98233367:C:T	3.15056e-19	-4.08243e-10	-0.969722
98233439	chr9:98233439:A:G	4.77482e-20	-2.18897	-0.667558
98233476	chr9:98233476:G:T	2.53668e-20	-2.17154	-1.31749
98233590	chr9:98233590:T:C	2.99198e-19	-4.08243e-10	-1.02137
98233717	chr9:98233717:T:C	3.06254e-19	-4.08243e-10	-0.998058
98233736	chr9:98233736:T:C	3.84731e-20	-2.15648	-0.916031
98233800	chr9:98233800:T:C	2.53598e-20	-2.1683	-1.32101
98233993	chr9:98233993:T:C	2.22874e-19	-4.08243e-10	-1.31586
98234155	chr9:98234155:G:A	2.53309e-20	-2.1695	-1.32094
98234578	chr9:98234578:C:T	6.47324e-20	-1.89623	-0.65598
98235125	chr9:98235125:C:T	2.22004e-19	-4.08243e-10	-1.31977
98235127	chr9:98235127:C:T	3.09834e-19	-4.08243e-10	-0.986434
98235154	chr9:98235154:G:A	3.21013e-19	-4.08243e-10	-0.950989
98235830	chr9:98235830:C:T	5.26711e-20	-1.49584	-1.26256
98235844	chr9:98235844:C:T	2.6451e-20	-2.19359	-1.25359
98235992	chr9:98235992:G:A	2.52394e-20	-2.17509	-1.31897
98236031	chr9:98236031:A:G	4.74471e-20	-2.19915	-0.663706
98236882	chr9:98236882:G:A	2.61033e-19	-4.08243e-10	-1.15783
98236899	chr9:98236899:G:A	2.25571e-19	-4.08243e-10	-1.30384
98237000	chr9:98237000:T:C	2.27802e-19	-4.08243e-10	-1.294
98237161	chr9:98237161:A:G	2.52063e-20	-2.17398	-1.32139
98237166	chr9:98237166:G:A	2.51268e-20	-2.1719	-1.32663
98237382	chr9:98237382:C:T	4.98042e-20	-2.19387	-0.620503
98237668	chr9:98237668:G:A	2.90834e-19	-0.405491	-0.644228
98237953	chr9:98237953:G:A	2.222e-19	-4.08243e-10	-1.31889
98238023	chr9:98238023:C:A	2.22826e-19	-4.08243e-10	-1.31608
98238037	chr9:98238037:A:G	5.64876e-20	-2.00331	-0.685141
98238041	chr9:98238041:T:C	4.49375e-20	-2.07246	-0.844741
98238048	chr9:98238048:A:C	4.76747e-20	-2.19165	-0.666418
98238049	chr9:98238049:A:C	4.34192e-20	-2.19364	-0.757935
98238053	chr9:98238053:G:A	9.35699e-20	-2.18376	-3.35403e-10
98238871	chr9:98238871:T:C	2.76479e-20	-2.08584	-1.31708
98238875	chr9:98238875:A:C	2.21986e-19	-4.08243e-10	-1.31986
98239016	chr9:98239016:C:T	2.63833e-19	-4.08243e-10	-1.14715
98239224	chr9:98239224:A:T	2.55054e-20	-2.17403	-1.30955
98239889	chr9:98239889:G:A	2.95929e-20	-2.17599	-1.15895
98240153	chr9:98240153:G:A	2.13083e-19	-1.36079	-3.35403e-10
98240257	chr9:98240257:G:C	7.27554e-20	-1.81963	-0.615735
98240280	chr9:98240280:C:T	2.65981e-20	-2.18391	-1.25772
98240352	chr9:98240352:T:A	6.42099e-20	-2.11663	-0.443688
98240586	chr9:98240586:T:C	5.55675e-20	-1.37365	-1.33123
98240829	chr9:98240829:C:A	2.19019e-19	-4.08243e-10	-1.33331
98241007	chr9:98241007:C:T	3.69796e-19	-4.08243e-10	-0.809521
98241104	chr9:98241104:T:C	2.02644e-18	1.49056	-0.598999
98241163	chr9:98241163:C:T	2.24239e-19	-4.08243e-10	-1.30976
98241778	chr9:98241778:C:A	2.20907e-19	-4.08243e-10	-1.32473
98241799	chr9:98241799:A:G	9.79504e-20	-2.13801	-3.35403e-10
98241900	chr9:98241900:C:T	9.02478e-20	-1.51455	-0.705366
98242180	chr9:98242180:G:A	2.74853e-20	-2.16838	-1.24044
98242189	chr9:98242189:C:T	1.9098e-18	-4.08243e-10	0.832283
98242269	chr9:98242269:A:G	4.92956e-20	-2.18264	-0.641992
98242297	chr9:98242297:C:T	2.20328e-19	-4.08243e-10	-1.32735
98242316	chr9:98242316:C:T	4.46201e-19	-4.08243e-10	-0.621703
98242370	chr9:98242370:A:G	6.88225e-20	-2.16377	-0.327167
98242745	chr9:98242745:G:A	1.02456e-19	-0.868123	-1.22491
98243008	chr9:98243008:G:A	2.98867e-20	-2.01124	-1.31382
98243161	chr9:98243161:C:A	2.57723e-20	-2.16779	-1.30538
98243210	chr9:98243210:G:C	8.81977e-20	-1.48346	-0.759431
98243250	chr9:98243250:A:G	2.57956e-20	-2.16069	-1.31158
98243260	chr9:98243260:C:A	3.12426e-19	-4.08243e-10	-0.978104
98243263	chr9:98243263:C:G	3.12654e-19	-4.08243e-10	-0.977375
98243265	chr9:98243265:C:G	3.12654e-19	-4.08243e-10	-0.977375
98243353	chr9:98243353:G:A	2.57693e-20	-2.17147	-1.30182
98243453	chr9:98243453:C:T	6.61487e-20	-1.39314	-1.13743
98243515	chr9:98243515:C:T	2.73629e-19	-4.08243e-10	-1.1107
98243733	chr9:98243733:C:T	1.29463e-18	1.59519	-1.15168
98243780	chr9:98243780:G:A	2.95756e-19	-0.500585	-0.532352
98243928	chr9:98243928:T:C	2.51233e-20	-2.16555	-1.33313
98244056	chr9:98244056:A:T	5.15909e-20	-1.50282	-1.27631
98244154	chr9:98244154:C:A	4.91494e-20	-2.1778	-0.64981
98244413	chr9:98244413:A:C	5.15912e-20	-2.18156	-0.597561
98244596	chr9:98244596:T:C	9.83938e-20	-2.13349	-3.35403e-10
98244695	chr9:98244695:A:G	2.21964e-19	-4.08243e-10	-1.31995
98244881	chr9:98244881:G:A	2.73942e-19	-4.08243e-10	-1.10956
98244992	chr9:98244992:G:C	5.79789e-20	-1.33007	-1.33232
98245163	chr9:98245163:C:A	2.74039e-19	-4.08243e-10	-1.1092
98245517	chr9:98245517:A:G	2.94625e-20	-2.16895	-1.1704
98245595	chr9:98245595:G:A	2.63148e-20	-2.14854	-1.3038
98246259	chr9:98246259:C:T	1.36821e-19	-0.694205	-1.10959
98246603	chr9:98246603:A:G	5.43586e-20	-2.17001	-0.55686
98246672	chr9:98246672:C:T	2.23871e-19	-4.08243e-10	-1.3114
98246769	chr9:98246769:C:T	5.89593e-20	-2.10661	-0.539014
98246794	chr9:98246794:T:C	1.44778e-19	-1.05205	-0.695222
98246814	chr9:98246814:G:A	3.6849e-20	-1.79959	-1.31606
98246990	chr9:98246990:C:T	2.50892e-19	-4.08243e-10	-1.19745
98247006	chr9:98247006:C:T	3.06803e-20	-1.97286	-1.32599
98247007	chr9:98247007:G:A	1.88886e-18	1.39351	-0.572255
98247144	chr9:98247144:G:A	9.89624e-20	-1.98746	-0.140271
98247187	chr9:98247187:C:T	3.30955e-19	-0.541218	-0.37927
98247536	chr9:98247536:A:G	2.51336e-20	-2.19628	-1.30198
98248068	chr9:98248068:G:A	7.29332e-20	-1.7269	-0.706022
98248260	chr9:98248260:C:T	3.36677e-20	-1.89089	-1.31504
98248524	chr9:98248524:C:T	3.21108e-18	1.41132	-0.0594325
98248847	chr9:98248847:T:G	5.9419e-20	-1.32959	-1.30826
98249270	chr9:98249270:C:T	2.13356e-19	-0.997107	-0.362402
98249350	chr9:98249350:C:T	6.86746e-19	-4.08243e-10	-0.190507
98249714	chr9:98249714:T:C	2.19554e-19	-4.08243e-10	-1.33087
98249743	chr9:98249743:T:C	9.8746e-20	-2.12992	-3.35403e-10
98250019	chr9:98250019:AATT:A	1.02429e-19	-2.0933	-3.35403e-10
98250312	chr9:98250312:A:G	6.97664e-20	-2.10494	-0.37238
98250326	chr9:98250326:AC:A	6.85172e-20	-2.08305	-0.41234
98250474	chr9:98250474:GC:G	3.42059e-20	-1.87648	-1.3136
98250542	chr9:98250542:G:A	3.11123e-20	-1.97033	-1.31454
98250896	chr9:98250896:T:G	1.22472e-19	-1.9613	0.0467134
98251106	chr9:98251106:G:A	4.69607e-20	-1.57966	-1.2935
98251121	chr9:98251121:C:T	1.73116e-19	-1.13726	-0.431244
98251145	chr9:98251145:C:T	3.11419e-19	-4.08243e-10	-0.981332
98251149	chr9:98251149:G:A	2.88449e-19	-4.08243e-10	-1.05795
98251156	chr9:98251156:G:A	2.23518e-19	-4.08243e-10	-1.31298
98251157	chr9:98251157:T:C	3.20627e-20	-1.93613	-1.31864
98251235	chr9:98251235:G:A	4.69586e-20	-1.57868	-1.29453
98251276	chr9:98251276:G:A	2.95404e-19	-4.08243e-10	-1.03413
98251560	chr9:98251560:C:G	2.85939e-20	-2.03856	-1.33072
98251712	chr9:98251712:T:C	5.49869e-19	-4.08243e-10	-0.412791
98252168	chr9:98252168:T:C	2.97785e-19	-4.08243e-10	-1.0261
98252169	chr9:98252169:C:T	1.56322e-19	-1.0501	-0.620456
98252227	chr9:98252227:A:G	2.50705e-19	-4.08243e-10	-1.1982
98252683	chr9:98252683:CCCATA:C	3.93661e-19	-4.08243e-10	-0.746981
98252770	chr9:98252770:C:A	2.47548e-19	-4.08243e-10	-1.21087
98252777	chr9:98252777:T:C	2.27628e-19	-4.08243e-10	-1.29476
98252838	chr9:98252838:G:A	1.53104e-19	-1.07139	-0.619966
98253151	chr9:98253151:T:C	4.59774e-20	-1.58853	-1.30579
98253237	chr9:98253237:G:A	4.12947e-20	-1.84426	-1.15748
98253322	chr9:98253322:C:T	4.56272e-20	-1.59401	-1.30796
98254170	chr9:98254170:G:C	2.30604e-19	-4.08243e-10	-1.28177
98254305	chr9:98254305:GT:G	1.48307e-19	-1.07419	-0.648992
98254580	chr9:98254580:CATG:C	6.15505e-19	-4.08243e-10	-0.300028
98254692	chr9:98254692:C:A	3.26758e-19	-4.08243e-10	-0.933251
98255089	chr9:98255089:C:T	3.39595e-20	-1.87157	-1.32573
98255395	chr9:98255395:A:G	4.50819e-19	-4.08243e-10	-0.611405
98255708	chr9:98255708:C:G	2.98516e-20	-1.99578	-1.33046
98255723	chr9:98255723:G:A	4.677e-20	-1.59554	-1.28169
98256252	chr9:98256252:G:T	4.69893e-20	-1.56269	-1.30986
98256253	chr9:98256253:C:T	4.69893e-20	-1.56269	-1.30986
98257257	chr9:98257257:A:G	2.06133e-18	-4.08243e-10	0.908633
98257663	chr9:98257663:C:T	2.25148e-19	-4.08243e-10	-1.30572
98258244	chr9:98258244:G:A	2.41177e-19	-4.08243e-10	-1.23694
98258535	chr9:98258535:G:C	2.27248e-19	-4.08243e-10	-1.29643
98258902	chr9:98258902:G:A	2.21726e-19	-4.08243e-10	-1.32103
98258952	chr9:98258952:A:C	1.74316e-19	-1.08433	-0.477273
98259344	chr9:98259344:G:A	1.43778e-19	-1.10108	-0.653118
98259711	chr9:98259711:C:T	2.21245e-19	-4.08243e-10	-1.3232
98259939	chr9:98259939:T:C	4.91118e-20	-2.08933	-0.739037
98259960	chr9:98259960:T:C	3.97982e-20	-1.88524	-1.15341
98260130	chr9:98260130:A:G	2.22157e-19	-4.08243e-10	-1.31909
98260376	chr9:98260376:A:G	4.48055e-20	-1.78794	-1.1322
98260581	chr9:98260581:C:T	1.6431e-18	-4.08243e-10	0.68187
98261313	chr9:98261313:G:A	2.92942e-19	-4.08243e-10	-1.0425
98261315	chr9:98261315:A:G	3.09953e-19	-4.08243e-10	-0.986051
98261596	chr9:98261596:T:G	7.14591e-20	-1.642	-0.811345
98262285	chr9:98262285:A:G	1.78713e-18	1.68636	-0.920466
98262314	chr9:98262314:C:T	2.69645e-20	-2.16881	-1.25914
98262439	chr9:98262439:A:G	9.17635e-20	-1.09219	-1.11107
98262605	chr9:98262605:A:G	3.67413e-20	-1.86487	-1.2537
98262728	chr9:98262728:G:A	1.50183e-19	-0.618178	-1.09244
98262779	chr9:98262779:C:T	3.37431e-20	-1.89246	-1.31123
98263760	chr9:98263760:C:T	8.88909e-20	-0.911569	-1.32349
98263839	chr9:98263839:C:T	2.73702e-20	-2.15097	-1.26204
98264074	chr9:98264074:A:C	3.30073e-20	-1.92929	-1.29645
98264103	chr9:98264103:T:C	3.32995e-20	-1.91582	-1.30111
98264361	chr9:98264361:T:G	3.23076e-20	-2.05883	-1.18834
98264366	chr9:98264366:GAAA:G	4.48711e-18	-4.08243e-10	1.68649
98264696	chr9:98264696:A:G	2.29612e-19	-4.08243e-10	-1.28608
98264725	chr9:98264725:T:G	3.29933e-20	-1.92128	-1.30489
98264819	chr9:98264819:C:T	2.79452e-19	-4.08243e-10	-1.08964
98264951	chr9:98264951:T:C	1.32396e-19	-0.936947	-0.899727
98264959	chr9:98264959:A:C	2.93039e-20	-2.10997	-1.23478
98265063	chr9:98265063:T:A	9.39e-20	-0.856383	-1.32386
98265500	chr9:98265500:G:A	3.79114e-20	-2.12258	-0.964643
98265684	chr9:98265684:T:C	3.61871e-20	-2.19827	-0.935494
98265813	chr9:98265813:C:T	3.54923e-20	-2.19553	-0.957622
98265909	chr9:98265909:A:G	3.48124e-20	-1.83998	-1.33251
98265978	chr9:98265978:T:C	1.30925e-19	-0.951286	-0.896558
98266115	chr9:98266115:ATTAT:A	3.64435e-20	-2.11587	-1.01084
98266271	chr9:98266271:G:A	7.07399e-20	-1.34056	-1.1229
98266422	chr9:98266422:G:A	2.82657e-19	-4.08243e-10	-1.07824
98267059	chr9:98267059:G:A	3.40049e-20	-2.05677	-1.1392
98267284	chr9:98267284:A:G	2.89971e-20	-2.11069	-1.24459
98267468	chr9:98267468:C:T	3.35615e-20	-1.90223	-1.30686
98267687	chr9:98267687:G:A	2.32065e-19	-4.08243e-10	-1.27545
98267690	chr9:98267690:C:T	3.83178e-20	-1.78391	-1.29265
98267857	chr9:98267857:A:G	3.11018e-20	-2.19875	-1.08646
98267982	chr9:98267982:G:A	3.83962e-20	-1.80109	-1.27342
98268067	chr9:98268067:G:A	3.68534e-20	-1.78777	-1.32775
98268157	chr9:98268157:G:C	7.44659e-20	-1.44562	-0.966511
98268167	chr9:98268167:C:T	2.19332e-19	-4.08243e-10	-1.33188
98268169	chr9:98268169:A:G	2.81427e-20	-2.07934	-1.30584
98268184	chr9:98268184:C:T	2.77968e-19	-4.08243e-10	-1.09497
98268304	chr9:98268304:C:T	2.52208e-20	-2.16493	-1.32987
98268403	chr9:98268403:A:G	4.09475e-20	-2.05131	-0.958869
98268422	chr9:98268422:C:T	1.0279e-19	-0.84726	-1.24252
98268544	chr9:98268544:A:G	5.63235e-20	-1.55708	-1.13428
98268595	chr9:98268595:G:A	8.45018e-20	-0.958507	-1.32719
98268621	chr9:98268621:G:A	3.0133e-19	-4.08243e-10	-1.01427
98268625	chr9:98268625:AG:A	8.86216e-19	-4.08243e-10	0.0644896
98268628	chr9:98268628:AGGGAGTAGAGGTGTCCTATACTTGTGGGCTAAGG:A	9.32126e-19	-4.08243e-10	0.114997
98268644	chr9:98268644:C:T	2.65195e-19	-4.08243e-10	-1.14201
98268657	chr9:98268657:C:T	2.6691e-19	-4.08243e-10	-1.13556
98268869	chr9:98268869:A:G	3.03957e-20	-1.98442	-1.32375
98268968	chr9:98268968:T:A	2.25515e-19	-4.08243e-10	-1.30408
98268987	chr9:98268987:A:G	3.8496e-20	-2.12721	-0.944704
98269058	chr9:98269058:C:T	2.22784e-19	-4.08243e-10	-1.31627
98269208	chr9:98269208:C:T	3.31599e-20	-1.89461	-1.32652
98269616	chr9:98269616:G:A	4.60372e-20	-2.07005	-0.822974
98269665	chr9:98269665:G:A	2.46783e-20	-2.18603	-1.33052
98269765	chr9:98269765:A:C	2.45306e-20	-2.19077	-1.33178
98269894	chr9:98269894:G:A	4.39944e-20	-1.74021	-1.19819
98270022	chr9:98270022:G:A	2.19294e-19	-4.08243e-10	-1.33206
98270383	chr9:98270383:A:G	3.57506e-20	-2.17426	-0.971648
98270454	chr9:98270454:TGTGGGTGAATGATCAAGGCAGGCGTCCCCGCAATTGACTTGCCACCAAGGGAATGTGGGTGAATGATCAAGGCAGGTGTCCCCGCAATTGACTC:T	2.26742e-19	-4.08243e-10	-1.29866
98270616	chr9:98270616:G:A	2.7301e-20	-2.18735	-1.22819
98270647	chr9:98270647:A:G	3.28049e-20	-1.90344	-1.32845
98270684	chr9:98270684:C:T	2.1942e-19	-4.08243e-10	-1.33148
98270691	chr9:98270691:G:A	2.65557e-20	-2.18722	-1.25601
98270699	chr9:98270699:A:G	6.1456e-19	-4.08243e-10	-0.301565
98270844	chr9:98270844:A:G	2.58301e-19	-4.08243e-10	-1.16835
98271079	chr9:98271079:T:C	2.84958e-20	-2.11883	-1.25388
98271094	chr9:98271094:AAG:A	8.21315e-18	-4.08243e-10	2.29102
98271126	chr9:98271126:C:T	3.10585e-20	-1.95431	-1.33229
98271177	chr9:98271177:C:T	3.06713e-20	-1.97014	-1.329
98271224	chr9:98271224:C:T	2.81574e-20	-2.11519	-1.26947
98271249	chr9:98271249:C:T	2.87238e-20	-2.11219	-1.25256
98271473	chr9:98271473:T:C	2.19405e-19	-4.08243e-10	-1.33155
98271736	chr9:98271736:A:C	2.88012e-20	-2.10178	-1.26027
98271856	chr9:98271856:C:G	2.88396e-20	-2.10166	-1.25907
98272137	chr9:98272137:T:G	4.98018e-19	-4.08243e-10	-0.511836
98272195	chr9:98272195:A:G	3.26982e-20	-1.90446	-1.33069
98272262	chr9:98272262:T:C	7.03667e-19	0.899344	-1.06551
98272330	chr9:98272330:A:G	2.19337e-19	-4.08243e-10	-1.33186
98272332	chr9:98272332:G:T	2.79455e-20	-2.13804	-1.25418
98272344	chr9:98272344:G:A	2.87895e-20	-2.09676	-1.2657
98272436	chr9:98272436:G:A	2.38019e-19	-4.08243e-10	-1.25012
98272630	chr9:98272630:C:T	2.83357e-19	-4.08243e-10	-1.07576
98272701	chr9:98272701:G:A	1.71421e-19	-1.57835	-3.35403e-10
98273062	chr9:98273062:C:T	9.53066e-20	-1.38848	-0.776896
98273115	chr9:98273115:C:T	9.09154e-20	-0.879339	-1.3332
98273339	chr9:98273339:C:A	1.61447e-19	-1.62295	-0.0153426
98273344	chr9:98273344:A:G	9.47137e-20	-0.838674	-1.33294
98273563	chr9:98273563:C:G	1.20592e-17	-4.08243e-10	2.67511
98273576	chr9:98273576:T:C	9.54554e-20	-0.831527	-1.33229
98273647	chr9:98273647:T:C	3.37979e-20	-1.89597	-1.3061
98273706	chr9:98273706:C:T	3.71829e-20	-2.13146	-0.975165
98273725	chr9:98273725:C:T	8.10338e-20	-1.0347	-1.2929
98273808	chr9:98273808:C:T	7.06706e-20	-1.57019	-0.894253
98273845	chr9:98273845:A:G	2.19117e-19	-4.08243e-10	-1.33286
98273896	chr9:98273896:G:A	4.14136e-20	-1.80666	-1.19221
98274110	chr9:98274110:T:C	2.92297e-20	-2.05569	-1.2916
98274638	chr9:98274638:A:G	9.10376e-20	-0.878326	-1.33287
98274672	chr9:98274672:C:T	9.84231e-20	-0.800161	-1.33304
98274673	chr9:98274673:G:A	1.53188e-19	-1.6908	-3.35403e-10
98274930	chr9:98274930:C:A	3.73563e-20	-2.12681	-0.975165
98274984	chr9:98274984:C:T	3.24808e-20	-1.93511	-1.30671
98275021	chr9:98275021:A:G	3.21189e-20	-1.93851	-1.31452
98275027	chr9:98275027:G:A	3.85139e-20	-2.12051	-0.950945
98275303	chr9:98275303:A:T	3.73342e-20	-2.12585	-0.976709
98275443	chr9:98275443:G:GA	7.93354e-18	-4.08243e-10	2.25638
98275499	chr9:98275499:A:G	9.1477e-20	-1.41948	-0.786907
98275505	chr9:98275505:A:G	3.7892e-20	-2.11335	-0.974383
98275509	chr9:98275509:A:G	3.66682e-20	-2.11569	-1.00487
98275595	chr9:98275595:A:G	9.02465e-20	-0.887028	-1.3329
98275700	chr9:98275700:A:G	5.28647e-19	-4.08243e-10	-0.45215
98275708	chr9:98275708:C:A	9.6684e-20	-1.22777	-0.923254
98275967	chr9:98275967:G:T	2.2035e-19	-4.08243e-10	-1.32726
98276117	chr9:98276117:T:C	2.23138e-19	-4.08243e-10	-1.31468
98276241	chr9:98276241:T:C	3.68335e-20	-2.12172	-0.99434
98276420	chr9:98276420:G:A	6.83804e-19	0.871788	-1.06659
98277069	chr9:98277069:T:C	9.24955e-20	-0.862041	-1.33327
98277084	chr9:98277084:C:A	7.2769e-19	-0.132596	-3.35403e-10
98277336	chr9:98277336:A:G	3.25883e-20	-1.98993	-1.24859
98277506	chr9:98277506:T:A	5.08316e-20	-1.66149	-1.13246
98277537	chr9:98277537:A:C	9.80926e-20	-1.17119	-0.96537
98277606	chr9:98277606:C:T	6.86861e-20	-2.03665	-0.456276
98277682	chr9:98277682:A:G	9.44371e-20	-2.17454	-3.35403e-10
98278492	chr9:98278492:T:G	7.78025e-20	-1.06109	-1.30721
98278633	chr9:98278633:A:G	3.85493e-20	-1.97343	-1.09711
98278645	chr9:98278645:C:T	3.7553e-20	-2.121	-0.975719
98279043	chr9:98279043:C:A	3.66479e-20	-2.06961	-1.05151
98279558	chr9:98279558:G:T	5.46254e-20	-1.40124	-1.32073
98279616	chr9:98279616:T:C	9.66671e-20	-1.59775	-0.553453
98280059	chr9:98280059:C:T	2.2121e-19	-4.08243e-10	-1.32336
98280378	chr9:98280378:T:C	1.66233e-19	-0.934179	-0.674904
98280433	chr9:98280433:G:A	3.73953e-20	-2.10753	-0.993393
98280507	chr9:98280507:C:A	2.43135e-20	-2.20059	-1.33085
98280781	chr9:98280781:C:T	1.94845e-19	-1.45027	-3.35403e-10
98280830	chr9:98280830:G:A	2.19801e-19	-4.08243e-10	-1.32975
98281301	chr9:98281301:TCTCA:T	2.29196e-19	-1.28789	-3.35403e-10
98281326	chr9:98281326:T:C	1.51412e-19	-0.938603	-0.763863
98281575	chr9:98281575:C:G	3.65097e-20	-1.86631	-1.25858
98281816	chr9:98281816:C:G	3.88929e-20	-2.07268	-0.988979
98281917	chr9:98281917:A:G	3.53592e-20	-1.89457	-1.26234
98281937	chr9:98281937:C:G	5.36296e-19	-4.08243e-10	-0.437786
98281967	chr9:98281967:A:G	3.48995e-20	-1.9187	-1.2513
98282125	chr9:98282125:T:C	2.27949e-19	-4.08243e-10	-1.29335
98282278	chr9:98282278:A:G	3.80424e-20	-1.77125	-1.31253
98282464	chr9:98282464:TATC:T	1.03978e-19	-1.75019	-0.328097
98282521	chr9:98282521:CAT:C	3.7474e-20	-2.16882	-0.93
98282542	chr9:98282542:A:G	3.42346e-20	-1.89559	-1.29365
98282566	chr9:98282566:A:G	9.78442e-20	-2.1391	-3.35403e-10
98282852	chr9:98282852:C:T	3.62964e-20	-1.8151	-1.31565
98282853	chr9:98282853:G:A	4.48976e-20	-2.19463	-0.723458
98282989	chr9:98282989:T:C	3.21839e-19	-4.08243e-10	-0.94842
98283150	chr9:98283150:G:C	1.75987e-19	-1.55206	-3.35403e-10
98283181	chr9:98283181:T:G	3.95951e-20	-2.07562	-0.968149
98283310	chr9:98283310:T:A	3.88063e-20	-1.7517	-1.31219
98283494	chr9:98283494:C:T	2.8749e-20	-2.19285	-1.17102
98283498	chr9:98283498:T:C	3.8845e-19	-4.08243e-10	-0.760308
98283533	chr9:98283533:T:C	3.14512e-18	1.33114	-3.35403e-10
98283652	chr9:98283652:C:T	9.85446e-20	-1.49903	-0.632935
98283883	chr9:98283883:G:A	3.8802e-19	-4.08243e-10	-0.761415
98283923	chr9:98283923:T:C	6.29124e-20	-1.32839	-1.25233
98283981	chr9:98283981:C:T	8.61395e-20	-1.93907	-0.327435
98284159	chr9:98284159:T:C	3.7508e-20	-2.13274	-0.965178
98284415	chr9:98284415:G:A	3.94993e-20	-2.12773	-0.918458
98284704	chr9:98284704:A:G	2.19153e-19	-4.08243e-10	-1.3327
98284729	chr9:98284729:T:C	3.58181e-20	-2.07634	-1.06767
98284937	chr9:98284937:C:T	1.03432e-19	-1.50194	-0.581615
98285132	chr9:98285132:T:TGACA	2.20244e-19	-4.08243e-10	-1.32774
98285474	chr9:98285474:C:G	3.50021e-20	-2.07633	-1.09074
98285759	chr9:98285759:G:T	3.30003e-20	-2.06845	-1.1575
98285806	chr9:98285806:T:C	4.03613e-20	-1.76507	-1.25953
98286235	chr9:98286235:T:C	2.77752e-20	-2.14949	-1.24883
98286653	chr9:98286653:C:T	2.55018e-19	-4.08243e-10	-1.18114
98286970	chr9:98286970:G:A	2.44339e-20	-2.19462	-1.33188
98287222	chr9:98287222:G:A	3.32999e-19	-4.08243e-10	-0.914333
98287481	chr9:98287481:A:C	4.0448e-20	-1.75979	-1.26266
98288431	chr9:98288431:G:T	1.4393e-19	-1.75314	-3.35403e-10
98289027	chr9:98289027:A:G	4.13381e-20	-2.00258	-0.998104
98289559	chr9:98289559:C:G	3.65322e-19	-4.08243e-10	-0.821692
98289597	chr9:98289597:G:A	1.60154e-19	-0.323084	-1.32325
98290576	chr9:98290576:T:C	3.18699e-20	-2.16946	-1.09135
98290769	chr9:98290769:G:A	3.58587e-19	-0.840301	-3.35403e-10
98290805	chr9:98290805:A:G	2.72246e-20	-2.17014	-1.24822
98290841	chr9:98290841:G:A	2.89443e-20	-2.06087	-1.29623
98291305	chr9:98291305:T:G	7.73768e-20	-1.17758	-1.1962
98291525	chr9:98291525:A:G	4.44516e-20	-1.69465	-1.23342
98291853	chr9:98291853:G:A	2.26091e-19	-4.08243e-10	-1.30153
98292175	chr9:98292175:T:C	3.1417e-20	-2.20019	-1.07493
98292227	chr9:98292227:C:T	5.69244e-19	-4.08243e-10	-0.378162
98292354	chr9:98292354:C:T	3.23351e-20	-2.14233	-1.10398
98292369	chr9:98292369:C:T	3.22132e-19	-0.94751	-3.35403e-10
98292402	chr9:98292402:C:T	5.92412e-20	-1.80859	-0.83226
98292550	chr9:98292550:G:A	2.53826e-19	-4.08243e-10	-1.18582
98292669	chr9:98292669:G:A	2.80511e-19	-1.08586	-3.35403e-10
98292872	chr9:98292872:G:A	5.81692e-20	-1.77402	-0.885099
98292922	chr9:98292922:T:C	3.14518e-19	-4.08243e-10	-0.97143
98293309	chr9:98293309:G:A	2.27579e-19	-4.08243e-10	-1.29497
98293681	chr9:98293681:G:A	2.19287e-19	-4.08243e-10	-1.33209
98293826	chr9:98293826:T:C	3.15257e-19	-4.08243e-10	-0.969082
98294143	chr9:98294143:G:A	2.2088e-19	-4.08243e-10	-1.32485
98294430	chr9:98294430:G:A	1.01175e-19	-2.10561	-3.35403e-10
98294622	chr9:98294622:G:A	1.58446e-19	-1.65706	-3.35403e-10
98294945	chr9:98294945:G:A	2.48342e-19	-4.08243e-10	-1.20766
98295549	chr9:98295549:C:T	8.01186e-19	-4.08243e-10	-0.0363787
98295783	chr9:98295783:C:T	2.26337e-19	-4.08243e-10	-1.30045
98295815	chr9:98295815:T:C	2.70205e-19	-4.08243e-10	-1.12329
98295920	chr9:98295920:T:C	2.56262e-19	-4.08243e-10	-1.17627
98295982	chr9:98295982:G:A	3.52181e-19	-4.08243e-10	-0.858327
98296013	chr9:98296013:G:T	2.61131e-19	-4.08243e-10	-1.15745
98296191	chr9:98296191:T:C	2.28565e-18	-4.08243e-10	1.01193
98296296	chr9:98296296:C:T	1.22656e-19	-1.91308	-3.35403e-10
98296427	chr9:98296427:CAG:C	2.57647e-19	-4.08243e-10	-1.17088
98296920	chr9:98296920:G:A	2.79253e-20	-2.06048	-1.33246
98297118	chr9:98297118:C:A	2.63425e-19	-4.08243e-10	-1.1487
98297224	chr9:98297224:T:C	2.05303e-19	-0.0814882	-1.31649
98297567	chr9:98297567:C:T	4.78518e-20	-1.81334	-1.04102
98297633	chr9:98297633:A:C	2.62703e-20	-2.16283	-1.2912
98297639	chr9:98297639:AATAAAGATTTTTCATT:A	2.61821e-20	-2.18359	-1.2738
98297672	chr9:98297672:A:G	4.05375e-20	-2.17295	-0.84729
98297725	chr9:98297725:CA:C	2.55368e-19	-4.08243e-10	-1.17977
98298183	chr9:98298183:A:G	2.44358e-20	-2.19655	-1.32987
98298191	chr9:98298191:A:G	3.12303e-19	-4.08243e-10	-0.978498
98298320	chr9:98298320:CTTAA:C	2.21842e-19	-4.08243e-10	-1.3205
98298458	chr9:98298458:T:C	4.24731e-20	-2.03438	-0.93922
98298651	chr9:98298651:C:T	2.91673e-20	-2.19807	-1.15135
98299357	chr9:98299357:C:G	2.73066e-20	-2.14135	-1.27399
98299383	chr9:98299383:G:C	6.13459e-20	-1.84736	-0.758583
98299523	chr9:98299523:G:A	2.2097e-19	-4.08243e-10	-1.32444
98299654	chr9:98299654:A:C	3.24438e-20	-1.92379	-1.31918
98299669	chr9:98299669:A:C	2.55737e-20	-2.17046	-1.31045
98299901	chr9:98299901:C:T	2.24713e-19	-4.08243e-10	-1.30765
98299950	chr9:98299950:T:C	2.41384e-19	-4.08243e-10	-1.23608
98300052	chr9:98300052:T:TG	2.37342e-19	-4.08243e-10	-1.25297
98300388	chr9:98300388:T:G	2.85233e-20	-2.14234	-1.22941
98300401	chr9:98300401:T:C	2.19298e-19	-4.08243e-10	-1.33204
98300472	chr9:98300472:G:A	2.19056e-19	-4.08243e-10	-1.33315
98300546	chr9:98300546:C:T	1.60134e-19	-1.64646	-3.35403e-10
98300603	chr9:98300603:A:G	2.40689e-19	-4.08243e-10	-1.23896
98300621	chr9:98300621:C:G	2.22984e-19	-4.08243e-10	-1.31537
98300665	chr9:98300665:T:C	3.41099e-20	-2.00145	-1.19144
98300669	chr9:98300669:C:T	2.23004e-19	-4.08243e-10	-1.31528
98300788	chr9:98300788:A:G	3.34583e-20	-1.87943	-1.33274
98300877	chr9:98300877:A:G	2.35289e-19	-4.08243e-10	-1.26166
98300882	chr9:98300882:T:C	2.34919e-19	-4.08243e-10	-1.26323
98300911	chr9:98300911:G:A	2.30997e-19	-4.08243e-10	-1.28007
98301137	chr9:98301137:A:G	2.21971e-19	-4.08243e-10	-1.31992
98301398	chr9:98301398:C:T	9.97421e-20	-2.11988	-3.35403e-10
98301512	chr9:98301512:T:A	1.19893e-19	-1.93588	-3.35403e-10
98301711	chr9:98301711:C:G	2.7471e-19	-4.08243e-10	-1.10676
98301790	chr9:98301790:T:C	2.90012e-19	-4.08243e-10	-1.05255
98301864	chr9:98301864:A:G	2.94232e-19	-4.08243e-10	-1.0381
98302188	chr9:98302188:C:T	2.88857e-20	-2.17957	-1.17956
98302289	chr9:98302289:T:C	2.95314e-20	-2.04491	-1.2921
98302470	chr9:98302470:A:G	1.12059e-18	-4.08243e-10	0.299139
98302652	chr9:98302652:A:C	2.91961e-19	-4.08243e-10	-1.04585
98302930	chr9:98302930:T:G	2.81356e-20	-2.07675	-1.30869
98303037	chr9:98303037:G:A	2.83506e-19	-4.08243e-10	-1.07524
98303222	chr9:98303222:C:T	6.24757e-20	-1.50563	-1.08206
98303525	chr9:98303525:T:C	2.4494e-20	-2.20007	-1.32398
98303585	chr9:98303585:T:C	2.25707e-19	-4.08243e-10	-1.30323
98303592	chr9:98303592:C:T	2.19032e-19	-4.08243e-10	-1.33325
98303620	chr9:98303620:C:T	2.71188e-20	-2.18367	-1.23858
98303775	chr9:98303775:G:A	2.19165e-19	-4.08243e-10	-1.33265
98303854	chr9:98303854:C:T	3.66041e-20	-1.86402	-1.25829
98303890	chr9:98303890:T:C	2.2173e-19	-4.08243e-10	-1.32101
98304125	chr9:98304125:C:T	2.75407e-19	-4.08243e-10	-1.10422
98304256	chr9:98304256:A:G	2.45429e-20	-2.19632	-1.32573
98304631	chr9:98304631:T:C	3.38869e-20	-2.00953	-1.18991
98304708	chr9:98304708:A:G	2.51627e-20	-2.1986	-1.29851
98305054	chr9:98305054:C:T	2.89214e-19	-4.08243e-10	-1.05531
98305116	chr9:98305116:A:G	2.70032e-20	-2.14039	-1.28612
98305452	chr9:98305452:G:A	3.04307e-20	-1.97571	-1.33131
98305584	chr9:98305584:G:A	2.90787e-20	-2.0663	-1.28617
98305626	chr9:98305626:G:A	2.19123e-19	-4.08243e-10	-1.33284
98305676	chr9:98305676:G:A	3.01292e-19	-4.08243e-10	-1.01439
98305710	chr9:98305710:T:A	3.20412e-20	-1.93404	-1.3214
98305896	chr9:98305896:A:G	1.47161e-18	-4.08243e-10	0.571641
98305979	chr9:98305979:C:T	1.19978e-19	-1.93517	-3.35403e-10
98306298	chr9:98306298:G:A	2.8932e-20	-2.0256	-1.33192
98306367	chr9:98306367:G:A	2.92889e-20	-2.0119	-1.33336
98306750	chr9:98306750:T:G	2.19308e-19	-4.08243e-10	-1.332
98306796	chr9:98306796:C:T	3.24935e-20	-1.90996	-1.33147
98306850	chr9:98306850:C:T	2.19053e-19	-4.08243e-10	-1.33316
98307051	chr9:98307051:C:T	3.13713e-20	-1.94973	-1.32685
98307266	chr9:98307266:G:C	2.87973e-19	-4.08243e-10	-1.05961
98307505	chr9:98307505:G:A	2.2235e-19	-4.08243e-10	-1.31822
98308205	chr9:98308205:T:C	2.80826e-20	-2.08346	-1.30386
98308478	chr9:98308478:C:T	9.99929e-20	-2.11737	-3.35403e-10
98308588	chr9:98308588:C:T	4.36654e-18	-4.08243e-10	1.65926
98308595	chr9:98308595:A:G	2.63205e-20	-2.18759	-1.26453
98308647	chr9:98308647:A:G	2.54089e-20	-2.15501	-1.33236
98308808	chr9:98308808:T:C	3.24607e-20	-2.07219	-1.17025
98308814	chr9:98308814:T:C	2.26033e-19	-4.08243e-10	-1.30179
98309240	chr9:98309240:T:C	2.96193e-20	-2.00341	-1.33063
98309342	chr9:98309342:A:C	1.57576e-18	-4.08243e-10	0.640021
98309453	chr9:98309453:G:A	3.328e-20	-1.95276	-1.26475
98309726	chr9:98309726:T:C	2.46073e-20	-2.19545	-1.32398
98310309	chr9:98310309:C:T	2.27031e-19	-4.08243e-10	-1.29738
98310372	chr9:98310372:CA:C	2.19082e-19	-4.08243e-10	-1.33302
98310409	chr9:98310409:C:T	1.06428e-19	-2.055	-3.35403e-10
98310561	chr9:98310561:C:T	3.48199e-20	-2.00211	-1.17017
98310569	chr9:98310569:G:A	2.20404e-19	-4.08243e-10	-1.32701
98310580	chr9:98310580:A:G	1.55165e-18	-4.08243e-10	0.624601
98310669	chr9:98310669:A:T	3.39618e-20	-1.93299	-1.26425
98310750	chr9:98310750:G:A	2.19169e-19	-4.08243e-10	-1.33263
98311055	chr9:98311055:A:T	2.67464e-19	-4.08243e-10	-1.13349
98311543	chr9:98311543:A:G	3.57002e-19	-4.08243e-10	-0.844729
98311595	chr9:98311595:C:T	2.57199e-19	-4.08243e-10	-1.17262
98311857	chr9:98311857:G:A	2.27091e-19	-4.08243e-10	-1.29712
98311928	chr9:98311928:A:C	1.81769e-19	-1.03875	-0.480985
98311958	chr9:98311958:A:T	2.26427e-19	-4.08243e-10	-1.30005
98312350	chr9:98312350:G:A	2.2626e-19	-4.08243e-10	-1.30078
98312357	chr9:98312357:C:T	2.50556e-20	-2.17524	-1.32613
98312419	chr9:98312419:C:A	3.14022e-20	-2.06671	-1.20889
98312590	chr9:98312590:T:C	2.46759e-20	-2.19758	-1.31907
98312899	chr9:98312899:G:A	2.23023e-19	-4.08243e-10	-1.3152
98312953	chr9:98312953:C:T	2.80442e-20	-2.19957	-1.18911
98313028	chr9:98313028:G:A	1.28011e-19	-1.87035	-3.35403e-10
98313470	chr9:98313470:T:C	2.70235e-20	-2.09568	-1.33008
98313496	chr9:98313496:C:T	1.46786e-18	-4.08243e-10	0.569086
98313765	chr9:98313765:A:AGG	2.96192e-20	-2.15725	-1.1768
98313806	chr9:98313806:A:C	4.24797e-20	-1.78431	-1.18914
98314015	chr9:98314015:C:T	2.63265e-19	-4.08243e-10	-1.14931
98314345	chr9:98314345:G:A	2.8304e-20	-2.08821	-1.29126
98314424	chr9:98314424:G:A	3.29848e-19	-4.08243e-10	-0.923838
98314678	chr9:98314678:G:T	2.23172e-19	-4.08243e-10	-1.31453
98315130	chr9:98315130:C:T	2.63438e-19	-4.08243e-10	-1.14865
98315162	chr9:98315162:T:C	2.39945e-19	-4.08243e-10	-1.24206
98315168	chr9:98315168:T:A	3.27336e-18	-4.08243e-10	1.3711
98315209	chr9:98315209:G:A	1.17336e-18	-4.08243e-10	0.345151
98315371	chr9:98315371:A:G	5.1553e-20	-2.18679	-0.593076
98315608	chr9:98315608:G:T	2.81172e-19	-1.08351	-3.35403e-10
98315875	chr9:98315875:G:A	3.42978e-20	-2.18669	-1.0007
98315938	chr9:98315938:T:C	2.72209e-20	-2.09064	-1.32784
98316169	chr9:98316169:G:A	4.33297e-20	-1.74145	-1.21218
98316447	chr9:98316447:C:T	7.11001e-19	-4.08243e-10	-0.155798
98316456	chr9:98316456:TTG:T	3.86377e-20	-2.13244	-0.935799
98316751	chr9:98316751:C:T	3.56586e-20	-2.14605	-1.00243
98316793	chr9:98316793:A:G	2.38907e-19	-4.08243e-10	-1.2464
98316794	chr9:98316794:C:T	2.66433e-19	-4.08243e-10	-1.13735
98316922	chr9:98316922:C:T	2.47041e-20	-2.19435	-1.32115
98317056	chr9:98317056:G:A	4.48038e-20	-2.19984	-0.720335
98317074	chr9:98317074:G:A	2.32012e-19	-4.08243e-10	-1.27568
98317087	chr9:98317087:C:T	2.42241e-19	-4.08243e-10	-1.23254
98317132	chr9:98317132:G:A	8.75019e-19	-4.08243e-10	0.0517743
98317187	chr9:98317187:G:C	4.46322e-19	-4.08243e-10	-0.621431
98317324	chr9:98317324:C:T	1.15704e-19	-1.56463	-0.406807
98317452	chr9:98317452:A:G	1.25052e-18	-4.08243e-10	0.408847
98317660	chr9:98317660:C:T	2.78966e-20	-2.10395	-1.29001
98317725	chr9:98317725:C:T	4.4862e-19	-4.08243e-10	-0.616296
98317955	chr9:98317955:T:C	4.74212e-19	-4.08243e-10	-0.560817
98318038	chr9:98318038:A:C	3.71337e-19	-4.08243e-10	-0.805363
98318413	chr9:98318413:G:A	2.34028e-19	-4.08243e-10	-1.26703
98318759	chr9:98318759:G:A	4.33862e-19	-1.41778	0.768038
98318814	chr9:98318814:T:A	2.24309e-19	-4.08243e-10	-1.30945
98319036	chr9:98319036:C:T	1.00238e-19	-1.57665	-0.53827
98319389	chr9:98319389:T:C	5.31001e-20	-1.42857	-1.32172
98319545	chr9:98319545:T:C	7.42246e-19	-4.08243e-10	-0.11279
98319679	chr9:98319679:G:A	1.04707e-19	-1.2465	-0.824811
98319753	chr9:98319753:C:T	2.3971e-19	-4.08243e-10	-1.24304
98319754	chr9:98319754:G:A	2.2326e-19	-4.08243e-10	-1.31414
98320147	chr9:98320147:C:A	2.22627e-19	-4.08243e-10	-1.31697
98320483	chr9:98320483:T:C	2.73545e-19	-4.08243e-10	-1.111
98320603	chr9:98320603:G:A	2.23451e-19	-4.08243e-10	-1.31328
98320699	chr9:98320699:G:A	3.13416e-20	-2.08094	-1.19658
98320902	chr9:98320902:A:G	2.99991e-19	-4.08243e-10	-1.01872
98321137	chr9:98321137:T:C	3.87911e-20	-1.74924	-1.31504
98321403	chr9:98321403:C:T	2.28485e-19	-4.08243e-10	-1.291
98321525	chr9:98321525:G:C	2.49225e-20	-2.19291	-1.31379
98321760	chr9:98321760:A:G	2.47234e-20	-2.20052	-1.3142
98321805	chr9:98321805:G:A	5.14333e-20	-1.72566	-1.05652
98321986	chr9:98321986:A:G	2.34967e-19	-4.08243e-10	-1.26303
98322061	chr9:98322061:T:C	2.23413e-19	-4.08243e-10	-1.31345
98322363	chr9:98322363:A:G	2.45527e-20	-2.19993	-1.32172
98322371	chr9:98322371:G:A	4.28837e-20	-2.08586	-0.878117
98322519	chr9:98322519:G:C	2.65691e-19	-1.65531	0.515167
98322575	chr9:98322575:T:C	2.21189e-19	-4.08243e-10	-1.32345
98322691	chr9:98322691:A:G	2.18244e-18	-4.08243e-10	0.965729
98323016	chr9:98323016:C:T	9.54964e-20	-2.10995	-0.0534367
98323330	chr9:98323330:G:A	2.23744e-19	-4.08243e-10	-1.31197
98323684	chr9:98323684:C:T	7.59805e-19	-4.08243e-10	-0.0894093
98324026	chr9:98324026:T:C	1.93141e-19	-1.45905	-3.35403e-10
98324082	chr9:98324082:T:C	2.8959e-20	-2.07275	-1.28384
98324330	chr9:98324330:C:T	2.87315e-20	-2.05759	-1.30689
98324659	chr9:98324659:C:T	3.88396e-20	-2.12177	-0.941263
98325004	chr9:98325004:G:A	3.63806e-20	-2.16171	-0.966724
98325005	chr9:98325005:C:T	2.91922e-19	-4.08243e-10	-1.04598
98325045	chr9:98325045:A:T	4.23315e-19	-4.08243e-10	-0.674355
98325075	chr9:98325075:C:T	4.17318e-19	-4.08243e-10	-0.688623
98325124	chr9:98325124:A:C	2.90735e-20	-2.06657	-1.28607
98325457	chr9:98325457:G:A	2.21869e-19	-4.08243e-10	-1.32038
98325584	chr9:98325584:A:G	2.51991e-20	-2.20065	-1.29501
98325624	chr9:98325624:T:C	2.75217e-19	-4.08243e-10	-1.10491
98325638	chr9:98325638:C:T	2.36059e-19	-4.08243e-10	-1.25839
98325667	chr9:98325667:T:C	2.24162e-19	-4.08243e-10	-1.3101
98325765	chr9:98325765:G:A	1.52148e-19	-1.96981	0.272185
98325859	chr9:98325859:T:C	2.59642e-20	-2.18939	-1.27637
98325917	chr9:98325917:C:T	2.26222e-19	-4.08243e-10	-1.30095
98326013	chr9:98326013:G:T	3.78575e-20	-1.7553	-1.33334
98326080	chr9:98326080:T:C	2.01325e-19	-1.41755	-3.35403e-10
98326277	chr9:98326277:T:C	2.63412e-20	-2.18342	-1.26792
98326354	chr9:98326354:A:C	5.06357e-20	-2.19044	-0.607371
98326391	chr9:98326391:G:C	1.44335e-19	-1.93884	0.188509
98326548	chr9:98326548:T:G	3.98118e-19	-4.08243e-10	-0.735724
98326572	chr9:98326572:T:C	5.71368e-19	-4.08243e-10	-0.374437
98327444	chr9:98327444:A:G	5.35352e-19	-4.08243e-10	-0.439547
98327457	chr9:98327457:G:A	2.65192e-20	-2.17539	-1.26921
98327707	chr9:98327707:A:G	5.2607e-19	-4.08243e-10	-0.457037
98327770	chr9:98327770:A:G	1.81677e-19	-0.286217	-1.23403
98327906	chr9:98327906:T:C	3.0164e-19	-4.08243e-10	-1.01324
98327937	chr9:98327937:A:G	2.55818e-19	-4.08243e-10	-1.17801
98327955	chr9:98327955:G:A	3.82356e-20	-1.96609	-1.11262
98328034	chr9:98328034:T:C	4.98591e-19	-4.08243e-10	-0.510685
98328426	chr9:98328426:G:A	9.82437e-20	-2.13502	-3.35403e-10
98328468	chr9:98328468:A:G	2.19008e-19	-4.08243e-10	-1.33336
98329092	chr9:98329092:C:T	3.60503e-20	-2.02631	-1.11124
98329182	chr9:98329182:G:A	1.90347e-19	-1.47362	-3.35403e-10
98329483	chr9:98329483:A:G	6.07823e-19	0.125785	-0.438372
98329556	chr9:98329556:C:T	3.95273e-20	-1.91429	-1.13119
98329566	chr9:98329566:C:T	2.37796e-19	-4.08243e-10	-1.25106
98329589	chr9:98329589:C:T	9.40364e-20	-1.96444	-0.214354
98329736	chr9:98329736:C:A	2.62313e-20	-2.14766	-1.30786
98330006	chr9:98330006:G:A	3.36422e-20	-2.1757	-1.03099
98330034	chr9:98330034:G:A	3.50059e-20	-2.01432	-1.15264
98330317	chr9:98330317:AATGC:A	9.28899e-19	-4.08243e-10	0.111529
98331293	chr9:98331293:C:G	2.59315e-19	-4.08243e-10	-1.16443
98332184	chr9:98332184:C:T	2.72529e-19	-4.08243e-10	-1.11473
98332264	chr9:98332264:C:T	2.56213e-20	-2.20019	-1.27886
98332390	chr9:98332390:T:C	3.84404e-20	-2.11608	-0.95728
98332528	chr9:98332528:C:T	2.96461e-19	-4.08243e-10	-1.03056
98332618	chr9:98332618:G:A	2.26237e-19	-4.08243e-10	-1.30089
98332643	chr9:98332643:T:C	2.28263e-19	-4.08243e-10	-1.29197
98332717	chr9:98332717:C:T	2.63124e-20	-2.19757	-1.25486
98332987	chr9:98332987:G:A	2.25044e-19	-4.08243e-10	-1.30618
98333337	chr9:98333337:T:C	2.65873e-19	-4.08243e-10	-1.13945
98333338	chr9:98333338:A:G	2.25187e-19	-4.08243e-10	-1.30554
98333423	chr9:98333423:G:A	2.68354e-19	-4.08243e-10	-1.13017
98333586	chr9:98333586:C:T	2.29227e-19	-4.08243e-10	-1.28776
98333671	chr9:98333671:C:T	5.12465e-20	-2.1994	-0.586422
98333752	chr9:98333752:A:G	2.709e-19	-4.08243e-10	-1.12072
98333756	chr9:98333756:C:T	2.69882e-19	-4.08243e-10	-1.12449
98333768	chr9:98333768:T:C	1.62443e-19	-0.325527	-1.30662
98333820	chr9:98333820:T:G	3.77016e-20	-1.80169	-1.29108
98333840	chr9:98333840:G:A	2.68354e-19	-4.08243e-10	-1.13017
98334084	chr9:98334084:T:C	2.53874e-19	-4.08243e-10	-1.18563
98334838	chr9:98334838:C:A	5.4295e-20	-1.88856	-0.839477
98335455	chr9:98335455:C:T	2.85839e-20	-2.03627	-1.33336
98335486	chr9:98335486:C:T	2.89053e-20	-2.19842	-1.16003
98335587	chr9:98335587:C:T	2.66445e-20	-2.10802	-1.33187
98335617	chr9:98335617:A:C	4.56536e-19	-4.08243e-10	-0.598803
98335627	chr9:98335627:A:G	2.82172e-20	-2.1961	-1.18644
98335906	chr9:98335906:T:C	2.70781e-20	-2.19984	-1.22391
98335988	chr9:98335988:G:A	2.80572e-20	-2.19962	-1.18861
98335997	chr9:98335997:T:G	2.45158e-19	-4.08243e-10	-1.22057
98336266	chr9:98336266:G:A	2.67785e-20	-2.2002	-1.23467
98336403	chr9:98336403:G:A	1.00988e-19	-2.10747	-3.35403e-10
98336610	chr9:98336610:C:T	2.82965e-20	-2.19628	-1.18345
98336669	chr9:98336669:AC:A	2.79017e-20	-2.19922	-1.19457
98336842	chr9:98336842:C:T	3.62045e-20	-2.1947	-0.938591
98336962	chr9:98336962:ACT:A	2.63491e-20	-2.18162	-1.26942
98337074	chr9:98337074:A:G	3.05905e-20	-2.1744	-1.12738
98337169	chr9:98337169:G:A	3.40676e-20	-2.19087	-1.00325
98337176	chr9:98337176:G:C	4.63298e-20	-1.88987	-0.996818
98337213	chr9:98337213:G:A	2.79882e-19	-4.08243e-10	-1.0881
98337300	chr9:98337300:A:G	3.48568e-20	-2.18385	-0.987376
98337363	chr9:98337363:C:T	1.36164e-18	-4.08243e-10	0.493975
98337487	chr9:98337487:G:A	1.98858e-19	-0.239701	-1.19018
98337532	chr9:98337532:A:G	3.02464e-20	-2.18886	-1.12423
98337553	chr9:98337553:A:G	3.43133e-20	-1.85571	-1.33122
98337649	chr9:98337649:A:T	6.16032e-19	-4.08243e-10	-0.299172
98337693	chr9:98337693:C:T	3.50093e-20	-2.18302	-0.983839
98338016	chr9:98338016:C:T	2.76651e-19	-4.08243e-10	-1.09971
98338021	chr9:98338021:C:T	3.11196e-20	-2.19672	-1.08791
98338022	chr9:98338022:G:A	1.45606e-19	-1.74156	-3.35403e-10
98338056	chr9:98338056:G:A	2.4971e-19	-4.08243e-10	-1.20217
98338094	chr9:98338094:T:C	3.15153e-20	-2.20053	-1.07147
98338178	chr9:98338178:G:A	3.76988e-20	-2.07966	-1.01319
98338322	chr9:98338322:A:G	2.49495e-19	-4.08243e-10	-1.20303
98338498	chr9:98338498:A:G	2.49134e-19	-4.08243e-10	-1.20448
98338507	chr9:98338507:A:G	3.97491e-20	-1.91299	-1.12689
98338657	chr9:98338657:G:A	9.20802e-20	-2.19981	-3.35403e-10
98338728	chr9:98338728:T:C	4.84571e-19	-4.08243e-10	-0.539207
98338788	chr9:98338788:C:G	5.74197e-20	-1.91471	-0.757369
98338840	chr9:98338840:C:T	7.21699e-20	-2.20051	-0.242939
98338890	chr9:98338890:G:T	3.3427e-20	-2.15299	-1.06012
98338901	chr9:98338901:T:C	1.56664e-19	-0.347467	-1.3209
98339095	chr9:98339095:A:G	2.19756e-19	-4.08243e-10	-1.32995
98339606	chr9:98339606:A:G	3.64836e-20	-1.91614	-1.20947
98339688	chr9:98339688:G:A	3.77095e-20	-2.15561	-0.936946
98339726	chr9:98339726:T:G	2.62629e-19	-4.08243e-10	-1.15173
98339779	chr9:98339779:T:G	4.92935e-19	-4.08243e-10	-0.522094
98339809	chr9:98339809:A:G	2.45126e-20	-2.19825	-1.32503
98339960	chr9:98339960:T:C	9.47269e-20	-2.17147	-3.35403e-10
98340004	chr9:98340004:A:T	2.49891e-19	-4.08243e-10	-1.20145
98340040	chr9:98340040:A:G	2.43963e-20	-2.20046	-1.32758
98340090	chr9:98340090:T:G	2.42626e-20	-2.20052	-1.33302
98340552	chr9:98340552:G:A	4.8662e-19	-4.08243e-10	-0.534988
98340627	chr9:98340627:T:C	4.8937e-20	-1.96123	-0.870704
98340634	chr9:98340634:A:G	1.45993e-19	-0.419556	-1.31936
98340831	chr9:98340831:A:G	2.90485e-20	-2.11844	-1.23506
98341044	chr9:98341044:C:T	3.13273e-19	-4.08243e-10	-0.975397
98341213	chr9:98341213:G:A	2.3966e-19	-1.66771	0.424455
98341309	chr9:98341309:G:A	3.47441e-20	-1.8562	-1.31826
98341408	chr9:98341408:G:A	2.24726e-19	-4.08243e-10	-1.30759
98341494	chr9:98341494:C:T	9.30164e-20	-1.08603	-1.10366
98341663	chr9:98341663:C:T	2.51627e-19	-4.08243e-10	-1.19453
98342081	chr9:98342081:A:G	3.15506e-20	-2.01645	-1.25443
98342283	chr9:98342283:C:T	2.77923e-19	-4.08243e-10	-1.09513
98343420	chr9:98343420:G:A	3.82135e-20	-2.11414	-0.965146
98343598	chr9:98343598:A:G	9.32052e-20	-2.19013	0.00246197
98343790	chr9:98343790:G:A	6.35769e-20	-2.11804	-0.452179
98343795	chr9:98343795:T:C	3.24147e-19	-4.08243e-10	-0.941274
98343889	chr9:98343889:A:G	2.67775e-19	-4.08243e-10	-1.13232
98344158	chr9:98344158:C:T	6.22331e-20	-2.13188	-0.459706
98345186	chr9:98345186:T:C	4.28505e-20	-2.16075	-0.804003
98345497	chr9:98345497:C:A	3.47794e-20	-1.84017	-1.33327
98345626	chr9:98345626:TAAG:T	2.37189e-19	-4.08243e-10	-1.25361
98345641	chr9:98345641:C:T	7.64426e-20	-1.95801	-0.427919
98346081	chr9:98346081:G:T	3.82472e-20	-2.17703	-0.901376
98346152	chr9:98346152:G:A	2.52658e-19	-4.08243e-10	-1.19043
98346189	chr9:98346189:T:C	1.14556e-19	-2.1693	0.187885
98346267	chr9:98346267:C:G	1.8265e-19	-1.5149	-3.35403e-10
98346397	chr9:98346397:A:G	2.05216e-19	-1.82861	0.430207
98346645	chr9:98346645:G:A	6.22446e-20	-2.18018	-0.411224
98346985	chr9:98346985:A:G	1.05213e-19	-1.39722	-0.669258
98347175	chr9:98347175:T:C	7.47901e-19	-2.0429	1.9377
98347227	chr9:98347227:C:A	2.44066e-19	-4.08243e-10	-1.22503
98347495	chr9:98347495:C:A	2.15198e-19	-1.96994	0.619025
98347664	chr9:98347664:G:A	5.30661e-19	-2.04377	1.59542
98347737	chr9:98347737:G:A	1.14836e-19	-1.97896	-3.35403e-10
98348289	chr9:98348289:T:C	3.59689e-19	-4.08243e-10	-0.837232
98348403	chr9:98348403:C:G	1.84061e-19	-1.5072	-3.35403e-10
98348797	chr9:98348797:T:C	9.74431e-20	-2.1432	-3.35403e-10
98348870	chr9:98348870:A:C	2.00302e-19	-1.95975	0.537105
98349237	chr9:98349237:C:T	6.36429e-20	-2.08455	-0.484629
98349244	chr9:98349244:C:T	2.30685e-19	-4.08243e-10	-1.28142
98349246	chr9:98349246:T:C	2.81304e-19	-4.08243e-10	-1.08303
98349438	chr9:98349438:C:T	7.38656e-19	-1.48107	1.36343
98349649	chr9:98349649:C:T	2.7297e-19	-4.08243e-10	-1.11311
98349728	chr9:98349728:C:T	1.92433e-18	-1.91305	2.75291
98350010	chr9:98350010:CT:C	1.88273e-19	-0.630503	-0.854077
98350028	chr9:98350028:G:A	2.36336e-19	-4.08243e-10	-1.25722
98350264	chr9:98350264:T:C	1.03996e-19	-2.11995	0.0418248
98350603	chr9:98350603:A:G	2.5116e-19	-4.08243e-10	-1.19638
98350665	chr9:98350665:C:G	2.16733e-18	-4.08243e-10	0.95878
98350702	chr9:98350702:C:T	2.78833e-19	-4.08243e-10	-1.09186
98350867	chr9:98350867:A:G	1.63874e-18	-1.7963	2.47551
98350959	chr9:98350959:T:G	1.59924e-18	-1.84053	2.49534
98350983	chr9:98350983:T:A	3.32457e-19	-4.08243e-10	-0.915962
98351025	chr9:98351025:A:G	2.54939e-19	-4.08243e-10	-1.18145
98351132	chr9:98351132:G:A	1.84001e-19	-0.607695	-0.899837
98351396	chr9:98351396:C:T	1.10194e-19	-2.20071	0.180485
98351418	chr9:98351418:G:GTT	1.77085e-18	-1.86891	2.62566
98351427	chr9:98351427:T:C	1.03898e-19	-1.23306	-0.846004
98351621	chr9:98351621:A:T	3.11777e-19	-1.61615	0.63596
98351846	chr9:98351846:T:C	2.17678e-18	-1.85782	2.82095
98351981	chr9:98351981:A:T	2.84319e-19	-4.08243e-10	-1.07237
98352345	chr9:98352345:T:A	7.59076e-19	-1.47233	1.38196
98352681	chr9:98352681:G:C	3.15017e-19	-4.08243e-10	-0.969845
98352798	chr9:98352798:C:T	4.56237e-19	-4.08243e-10	-0.599459
98353614	chr9:98353614:T:C	5.60989e-20	-2.0967	-0.598651
98354024	chr9:98354024:T:C	2.41749e-19	-4.08243e-10	-1.23457
98354047	chr9:98354047:A:G	4.66019e-20	-2.1454	-0.735433
98354491	chr9:98354491:T:C	2.99219e-20	-1.996	-1.32788
98354632	chr9:98354632:T:C	2.68316e-19	-4.08243e-10	-1.13031
98354849	chr9:98354849:G:T	2.40005e-19	-4.08243e-10	-1.24181
98355035	chr9:98355035:T:C	2.21273e-19	-4.08243e-10	-1.32307
98355103	chr9:98355103:A:G	1.4183e-18	-1.4879	2.02265
98355350	chr9:98355350:A:G	4.95252e-19	-4.08243e-10	-0.517405
98355895	chr9:98355895:A:C	1.08105e-19	-2.03937	-3.35403e-10
98356367	chr9:98356367:T:A	8.07697e-20	-1.68302	-0.647846
98356379	chr9:98356379:T:C	5.77445e-19	-2.11683	1.75297
98356455	chr9:98356455:A:C	5.84518e-19	-2.13329	1.78161
98356625	chr9:98356625:C:T	4.92154e-19	-1.95363	1.42995
98356894	chr9:98356894:A:G	2.69827e-19	-1.83736	0.71267
98357012	chr9:98357012:G:T	4.67023e-20	-1.66206	-1.21662
98357157	chr9:98357157:A:G	5.99776e-20	-1.81264	-0.815863
98357457	chr9:98357457:A:T	5.27583e-19	-2.1027	1.64853
98357584	chr9:98357584:G:A	2.44583e-19	-4.08243e-10	-1.22292
98357596	chr9:98357596:C:A	2.66849e-19	-2.09385	0.958062
98357620	chr9:98357620:T:C	7.63467e-20	-1.71888	-0.668303
98358070	chr9:98358070:C:T	1.18775e-19	-1.94524	-3.35403e-10
98358421	chr9:98358421:T:C	1.78283e-19	-1.96129	0.422188
98358487	chr9:98358487:G:A	3.1084e-19	-4.08243e-10	-0.983194
98358547	chr9:98358547:G:C	2.20653e-19	-4.08243e-10	-1.32588
98358796	chr9:98358796:A:G	5.20197e-20	-1.90368	-0.867168
98358882	chr9:98358882:G:A	8.426e-20	-1.92375	-0.364818
98359114	chr9:98359114:G:A	1.33827e-19	-2.03634	0.210417
98359193	chr9:98359193:T:C	3.30877e-20	-1.90192	-1.32139
98359209	chr9:98359209:A:C	5.40648e-20	-2.15076	-0.581525
98359373	chr9:98359373:C:T	4.93281e-19	-4.08243e-10	-0.521392
98359459	chr9:98359459:G:A	8.02705e-20	-2.08812	-0.248947
98359673	chr9:98359673:C:T	2.49599e-20	-2.19928	-1.30592
98359702	chr9:98359702:T:G	9.5131e-20	-2.16722	-3.35403e-10
98359996	chr9:98359996:C:T	3.15603e-20	-2.17478	-1.09579
98360032	chr9:98360032:C:T	3.29278e-20	-2.20055	-1.0276
98360081	chr9:98360081:C:T	3.11032e-19	-4.08243e-10	-0.982576
98360173	chr9:98360173:G:T	9.2007e-20	-2.20061	-3.35403e-10
98360315	chr9:98360315:C:T	2.2988e-19	-4.08243e-10	-1.28491
98360445	chr9:98360445:G:T	1.17023e-19	-1.9601	-3.35403e-10
98360698	chr9:98360698:G:A	2.61042e-19	-4.08243e-10	-1.15779
98360745	chr9:98360745:A:G	2.5449e-19	-4.08243e-10	-1.18321
98360847	chr9:98360847:T:C	6.17521e-20	-1.95893	-0.640409
98360946	chr9:98360946:C:T	2.72411e-19	-4.08243e-10	-1.11516
98361043	chr9:98361043:T:C	3.95896e-19	-4.08243e-10	-0.74132
98361054	chr9:98361054:T:C	3.15792e-20	-2.17453	-1.09545
98361251	chr9:98361251:C:T	5.13877e-19	-4.08243e-10	-0.480488
98361263	chr9:98361263:A:G	4.47851e-20	-1.99981	-0.920789
98361329	chr9:98361329:G:A	1.7858e-19	-2.00328	0.465844
98361342	chr9:98361342:T:C	1.91688e-18	-4.08243e-10	0.835981
98361405	chr9:98361405:C:T	8.98299e-20	-2.00925	-0.2153
98361608	chr9:98361608:C:T	3.38996e-19	-4.08243e-10	-0.896484
98361680	chr9:98361680:G:A	3.3179e-19	-4.08243e-10	-0.917971
98361901	chr9:98361901:A:G	3.53721e-20	-1.95573	-1.20082
98362042	chr9:98362042:C:G	3.68619e-20	-1.94679	-1.16851
98362298	chr9:98362298:A:G	4.99186e-19	-0.451659	-0.0578346
98362367	chr9:98362367:A:C	4.8701e-19	-0.453476	-0.0807104
98362465	chr9:98362465:C:T	7.48649e-20	-1.96118	-0.445607
98362479	chr9:98362479:C:CTT	5.23352e-19	-0.381507	-0.0807104
98362574	chr9:98362574:A:G	2.63412e-19	-4.08243e-10	-1.14875
98362866	chr9:98362866:C:T	2.42877e-20	-2.19941	-1.33309
98363096	chr9:98363096:G:A	2.38389e-18	0.761106	0.29291
98363151	chr9:98363151:T:C	5.68498e-19	-0.46192	0.0824461
98363594	chr9:98363594:C:T	1.33223e-19	-2.08088	0.250434
98363834	chr9:98363834:G:A	2.21719e-18	-4.08243e-10	0.981524
98363892	chr9:98363892:C:A	9.56629e-20	-2.16164	-3.35403e-10
98364126	chr9:98364126:C:T	5.93176e-20	-2.05129	-0.588276
98364127	chr9:98364127:C:T	6.74944e-20	-2.1673	-0.343131
98364151	chr9:98364151:G:A	2.54806e-19	-4.08243e-10	-1.18197
98364436	chr9:98364436:T:C	1.48579e-19	-1.24861	-0.472742
98364853	chr9:98364853:G:A	8.04602e-20	-2.19769	-0.137021
98365097	chr9:98365097:G:A	3.56797e-20	-2.04998	-1.09791
98365155	chr9:98365155:C:T	3.80605e-20	-2.03016	-1.05314
98365156	chr9:98365156:G:A	1.16692e-19	-1.39246	-0.570471
98365724	chr9:98365724:T:C	2.66432e-19	-4.08243e-10	-1.13735
98365832	chr9:98365832:AG:A	1.19736e-19	-2.1986	0.261416
98366178	chr9:98366178:A:T	4.51337e-20	-1.6899	-1.22295
98366312	chr9:98366312:A:T	1.72926e-19	-2.18002	0.610407
98366327	chr9:98366327:T:C	5.92361e-20	-2.09354	-0.547402
98366436	chr9:98366436:A:G	8.02117e-19	-4.08243e-10	-0.0352174
98366576	chr9:98366576:C:T	1.44861e-19	-2.20029	0.453595
98366634	chr9:98366634:C:T	5.66728e-20	-2.1391	-0.54608
98366669	chr9:98366669:A:C	9.28958e-20	-1.40596	-0.785038
98367385	chr9:98367385:A:AT	2.30387e-19	-4.08243e-10	-1.28271
98367447	chr9:98367447:G:A	8.98219e-20	-1.37245	-0.852192
98367972	chr9:98367972:C:A	8.42677e-19	-2.10819	2.1223
98368188	chr9:98368188:C:T	1.22883e-19	-1.3264	-0.584841
98368731	chr9:98368731:C:T	1.28237e-19	-1.31303	-0.555562
98369453	chr9:98369453:G:A	3.03626e-20	-2.12367	-1.18559
98370159	chr9:98370159:T:C	1.11096e-19	-1.98025	-0.0318283
98370321	chr9:98370321:G:C	5.75449e-19	-2.14661	1.77929
98370486	chr9:98370486:T:C	5.63065e-20	-2.16099	-0.530673
98370776	chr9:98370776:T:A	3.2232e-20	-2.02618	-1.22333
98371071	chr9:98371071:C:T	2.21854e-19	-4.08243e-10	-1.32045
98371096	chr9:98371096:C:T	2.44937e-20	-2.19102	-1.33304
98371123	chr9:98371123:T:C	9.24085e-20	-2.19625	-3.35403e-10
98371649	chr9:98371649:G:A	7.24674e-20	-2.07783	-0.361501
98371864	chr9:98371864:CTGCTGAGA:C	7.21852e-20	-2.09913	-0.344106
98371905	chr9:98371905:C:T	7.61838e-20	-2.08278	-0.306544
98372046	chr9:98372046:G:T	1.23991e-19	-2.13401	0.231749
98372057	chr9:98372057:G:A	5.18406e-19	-4.08243e-10	-0.471713
98372250	chr9:98372250:C:T	5.6356e-20	-2.082	-0.608786
98372373	chr9:98372373:C:T	8.65027e-19	-4.08243e-10	0.0402891
98372456	chr9:98372456:T:C	7.41103e-19	-4.08243e-10	-0.114332
98372793	chr9:98372793:G:A	2.98481e-20	-2.00049	-1.32586
98372884	chr9:98372884:G:A	1.78466e-18	-4.08243e-10	0.764509
98372919	chr9:98372919:T:C	5.65871e-20	-2.02213	-0.664555
98373105	chr9:98373105:G:C	2.03453e-19	-2.10484	0.697809
98373143	chr9:98373143:A:G	1.13804e-19	-1.98799	-3.35403e-10
98373687	chr9:98373687:T:G	1.47877e-18	-4.08243e-10	0.576498
98373693	chr9:98373693:C:T	5.87211e-20	-2.06237	-0.587299
98373713	chr9:98373713:A:G	2.94291e-19	-4.08243e-10	-1.0379
98373839	chr9:98373839:T:A	2.10744e-18	-4.08243e-10	0.930756
98374047	chr9:98374047:C:T	2.43122e-20	-2.19958	-1.33191
98374365	chr9:98374365:T:A	5.54405e-20	-1.85286	-0.854296
98374641	chr9:98374641:T:G	1.53657e-18	-4.08243e-10	0.614836
98374782	chr9:98374782:T:A	1.5647e-18	-4.08243e-10	0.632979
98375151	chr9:98375151:C:T	7.3365e-19	-4.08243e-10	-0.124439
98375153	chr9:98375153:C:T	6.95271e-19	-4.08243e-10	-0.178169
98375273	chr9:98375273:C:T	2.91525e-19	-1.80642	0.759072
98375560	chr9:98375560:C:A	3.79498e-20	-1.86578	-1.22042
98375577	chr9:98375577:T:G	1.93734e-19	-1.45598	-3.35403e-10
98375710	chr9:98375710:T:C	6.46005e-20	-2.04414	-0.510104
98375897	chr9:98375897:T:G	4.58809e-20	-2.19575	-0.700668
98375963	chr9:98375963:T:G	2.40714e-19	-4.08243e-10	-1.23886
98375982	chr9:98375982:G:A	2.78216e-19	-4.08243e-10	-1.09407
98376205	chr9:98376205:C:T	8.25882e-19	-0.0060196	-3.35403e-10
98376326	chr9:98376326:C:G	4.42104e-19	0.178501	-0.809427
98376400	chr9:98376400:A:G	2.6962e-20	-2.10083	-1.32721
98376483	chr9:98376483:C:T	5.37429e-20	-2.19702	-0.541244
98376616	chr9:98376616:A:G	8.94473e-20	-0.902729	-1.32609
98376754	chr9:98376754:G:A	9.39806e-20	-2.17938	-3.35403e-10
98376757	chr9:98376757:C:T	2.83294e-20	-2.05318	-1.32539
98376821	chr9:98376821:A:G	2.57647e-19	-4.08243e-10	-1.17088
98376838	chr9:98376838:C:T	2.43833e-19	-4.08243e-10	-1.22599
98377004	chr9:98377004:C:T	2.94838e-20	-2.02842	-1.31021
98377018	chr9:98377018:G:A	2.20354e-19	-4.08243e-10	-1.32724
98377306	chr9:98377306:G:A	2.56626e-19	-4.08243e-10	-1.17485
98377741	chr9:98377741:G:C	2.47806e-19	-4.08243e-10	-1.20983
98377809	chr9:98377809:A:G	2.35962e-19	-4.08243e-10	-1.2588
98377916	chr9:98377916:C:G	2.39871e-19	-4.08243e-10	-1.24237
98378031	chr9:98378031:T:C	2.45341e-20	-2.20065	-1.32175
98378103	chr9:98378103:A:G	2.44195e-20	-2.20072	-1.32637
98378337	chr9:98378337:C:T	3.11772e-20	-2.08016	-1.20263
98378639	chr9:98378639:C:T	3.84764e-19	-4.08243e-10	-0.769842
98378976	chr9:98378976:G:A	2.36139e-19	-4.08243e-10	-1.25805
98379014	chr9:98379014:G:C	2.58422e-19	-1.16788	-3.35403e-10
98379264	chr9:98379264:C:A	3.85241e-19	0.0491388	-0.817741
98379425	chr9:98379425:T:C	8.73295e-20	-0.929829	-1.32295
98380169	chr9:98380169:G:T	2.36786e-19	-4.08243e-10	-1.25531
98380310	chr9:98380310:C:T	3.60385e-20	-2.20032	-0.937563
98380319	chr9:98380319:C:T	3.53635e-20	-1.92912	-1.22767
98380370	chr9:98380370:C:T	2.2059e-19	-4.08243e-10	-1.32617
98380487	chr9:98380487:G:A	3.33019e-20	-1.97177	-1.24509
98380708	chr9:98380708:G:T	2.51115e-19	-4.08243e-10	-1.19656
98380746	chr9:98380746:A:G	5.62572e-20	-2.04117	-0.651365
98380801	chr9:98380801:C:T	3.40265e-20	-2.19391	-1.00142
98381238	chr9:98381238:A:G	2.51557e-19	-4.08243e-10	-1.1948
98381406	chr9:98381406:G:A	2.51557e-19	-4.08243e-10	-1.1948
98381682	chr9:98381682:C:T	6.03212e-19	-0.320203	-3.35403e-10
98381709	chr9:98381709:T:C	2.13955e-18	-4.08243e-10	0.945879
98382235	chr9:98382235:C:T	4.79536e-20	-1.73281	-1.11943
98382376	chr9:98382376:C:T	2.48511e-19	-4.08243e-10	-1.20698
98382401	chr9:98382401:C:T	2.4353e-20	-2.20003	-1.32979
98382566	chr9:98382566:C:T	3.57824e-20	-1.96399	-1.18103
98382610	chr9:98382610:C:T	3.69503e-20	-2.1848	-0.928102
98382645	chr9:98382645:C:T	2.99741e-19	-0.21282	-0.806732
98383220	chr9:98383220:T:C	3.32947e-20	-1.98608	-1.231
98383297	chr9:98383297:T:C	2.45201e-19	-4.08243e-10	-1.22039
98383332	chr9:98383332:GCA:G	3.0548e-19	-1.00059	-3.35403e-10
98383683	chr9:98383683:A:G	3.39087e-20	-1.98633	-1.21247
98383723	chr9:98383723:C:T	1.0799e-19	-2.04044	-3.35403e-10
98384032	chr9:98384032:T:G	3.01805e-19	-0.268942	-0.743748
98384041	chr9:98384041:C:T	2.25486e-19	-4.08243e-10	-1.30421
98384076	chr9:98384076:CT:C	3.6544e-20	-2.18431	-0.939645
98384325	chr9:98384325:T:C	5.06777e-20	-2.20047	-0.596514
98384419	chr9:98384419:C:T	9.5146e-19	-4.08243e-10	0.135526
98384521	chr9:98384521:C:T	9.7763e-20	-2.13993	-3.35403e-10
98384889	chr9:98384889:A:T	8.53296e-20	-1.37897	-0.896979
98385108	chr9:98385108:C:T	2.52798e-19	-4.08243e-10	-1.18988
98385221	chr9:98385221:C:T	3.30905e-20	-2.00476	-1.21847
98385325	chr9:98385325:C:T	2.45222e-18	-4.08243e-10	1.08228
98385505	chr9:98385505:A:AG	3.34144e-20	-2.01441	-1.19908
98385529	chr9:98385529:G:C	7.43046e-20	-1.52555	-0.888753
98385580	chr9:98385580:G:A	3.92573e-20	-1.86997	-1.18237
98385903	chr9:98385903:C:T	5.9993e-20	-1.45	-1.17825
98386091	chr9:98386091:C:T	2.55816e-19	-4.08243e-10	-1.17801
98386594	chr9:98386594:T:C	6.54688e-20	-1.62173	-0.919165
98386645	chr9:98386645:C:T	2.43923e-18	-4.08243e-10	1.07697
98386747	chr9:98386747:T:C	3.42297e-19	-4.08243e-10	-0.886794
98386798	chr9:98386798:C:T	2.71789e-19	-4.08243e-10	-1.11745
98386925	chr9:98386925:A:G	1.04953e-19	-2.11908	0.0501229
98386931	chr9:98386931:T:C	3.55647e-19	-4.08243e-10	-0.848533
98387253	chr9:98387253:A:G	3.66967e-20	-1.84562	-1.27417
98387368	chr9:98387368:T:C	2.31941e-19	-4.08243e-10	-1.27599
98387629	chr9:98387629:A:G	3.13314e-20	-2.09014	-1.18771
98387797	chr9:98387797:T:C	2.41072e-19	-4.08243e-10	-1.23737
98387909	chr9:98387909:T:G	3.05184e-20	-2.09385	-1.2103
98388024	chr9:98388024:G:A	9.16943e-19	-4.08243e-10	0.0985735
98388115	chr9:98388115:T:C	3.08441e-20	-2.11491	-1.17862
98388208	chr9:98388208:C:T	2.272e-19	-4.08243e-10	-1.29664
98388323	chr9:98388323:G:A	2.49737e-18	-4.08243e-10	1.10052
98388677	chr9:98388677:A:G	4.98581e-20	-2.183	-0.630289
98388717	chr9:98388717:C:T	2.33028e-19	-4.08243e-10	-1.27131
98388760	chr9:98388760:C:T	3.93708e-20	-1.901	-1.14844
98389025	chr9:98389025:A:T	2.92593e-20	-2.02422	-1.32205
98389100	chr9:98389100:C:T	5.0126e-20	-2.00206	-0.805866
98389851	chr9:98389851:G:A	1.22368e-18	-4.08243e-10	0.387143
98389857	chr9:98389857:T:C	1.51856e-19	-1.69954	-3.35403e-10
98390221	chr9:98390221:G:A	2.86735e-20	-2.04031	-1.32619
98390446	chr9:98390446:T:C	2.77772e-19	-4.08243e-10	-1.09567
98390518	chr9:98390518:T:G	2.91625e-18	-4.08243e-10	1.25558
98390643	chr9:98390643:C:G	2.81336e-20	-2.0939	-1.2916
98390661	chr9:98390661:A:G	5.58781e-20	-1.99169	-0.707614
98390887	chr9:98390887:T:C	2.33545e-19	-4.08243e-10	-1.26909
98391019	chr9:98391019:A:G	5.44204e-20	-1.99488	-0.730849
98391262	chr9:98391262:G:A	2.31428e-19	-4.08243e-10	-1.2782
98391346	chr9:98391346:A:G	2.88089e-20	-2.04532	-1.31646
98391470	chr9:98391470:G:T	2.26753e-19	-4.08243e-10	-1.29861
98391929	chr9:98391929:T:A	5.77945e-20	-2.04116	-0.624422
98391972	chr9:98391972:C:T	3.38646e-19	-4.08243e-10	-0.897517
98392276	chr9:98392276:A:G	6.54752e-20	-2.0099	-0.530899
98392437	chr9:98392437:T:C	4.89268e-20	-2.17924	-0.652908
98392532	chr9:98392532:A:G	7.12749e-20	-1.77768	-0.678247
98392763	chr9:98392763:T:C	3.608e-20	-1.9935	-1.14324
98393720	chr9:98393720:C:T	9.41826e-20	-2.17724	-3.35403e-10
98393746	chr9:98393746:G:A	2.52457e-19	-4.08243e-10	-1.19123
98394084	chr9:98394084:G:A	3.64826e-20	-2.00611	-1.11952
98394117	chr9:98394117:G:A	5.95576e-20	-1.76	-0.875523
98394404	chr9:98394404:A:T	1.34346e-18	-4.08243e-10	0.48053
98394518	chr9:98394518:A:G	3.58882e-19	-4.08243e-10	-0.839478
98394820	chr9:98394820:A:G	7.80647e-20	-1.94135	-0.423584
98394843	chr9:98394843:A:G	7.27031e-20	-1.95442	-0.481671
98395021	chr9:98395021:T:G	3.36569e-19	-4.08243e-10	-0.903668
98395063	chr9:98395063:G:A	2.68548e-19	-4.08243e-10	-1.12944
98395360	chr9:98395360:T:C	1.01632e-19	-2.10111	-3.35403e-10
98395846	chr9:98395846:G:C	3.22066e-19	-4.08243e-10	-0.947716
98395883	chr9:98395883:G:A	2.22544e-19	-4.08243e-10	-1.31735
98396106	chr9:98396106:C:T	1.30069e-19	-1.85441	-3.35403e-10
98396252	chr9:98396252:G:A	2.25539e-19	-4.08243e-10	-1.30398
98396665	chr9:98396665:A:G	2.19088e-19	-0.857844	-0.475154
98396932	chr9:98396932:C:T	2.33007e-19	-4.08243e-10	-1.2714
98397215	chr9:98397215:C:T	2.20282e-19	-4.08243e-10	-1.32756
98397252	chr9:98397252:T:C	2.19516e-19	-4.08243e-10	-1.33105
98398077	chr9:98398077:T:C	2.19605e-19	-4.08243e-10	-1.33064
98398273	chr9:98398273:T:C	1.25422e-19	-1.89079	-3.35403e-10
98398883	chr9:98398883:C:T	1.12845e-19	-1.99646	-3.35403e-10
98398979	chr9:98398979:G:A	2.43629e-19	-4.08243e-10	-1.22682
98399284	chr9:98399284:G:A	4.45993e-20	-1.76115	-1.1636
98399299	chr9:98399299:C:T	3.3403e-19	-0.911241	-3.35403e-10
98399316	chr9:98399316:T:C	5.93912e-20	-1.55964	-1.07869
98399539	chr9:98399539:C:T	3.32609e-19	-4.08243e-10	-0.915504
98399731	chr9:98399731:G:GCT	2.41762e-19	-1.23452	-3.35403e-10
98399733	chr9:98399733:C:CTGG	2.51465e-20	-2.19995	-1.2978
98399901	chr9:98399901:C:T	2.77006e-19	-4.08243e-10	-1.09843
98400532	chr9:98400532:C:A	2.44236e-20	-2.20043	-1.3265
98400624	chr9:98400624:C:T	2.35947e-19	-4.08243e-10	-1.25887
98400914	chr9:98400914:G:GA	6.03987e-20	-1.36189	-1.25961
98400981	chr9:98400981:C:T	6.55516e-20	-2.06827	-0.471366
98401063	chr9:98401063:GA:G	6.49983e-20	-2.04764	-0.500469
98401083	chr9:98401083:A:C	3.44618e-20	-1.9132	-1.26942
98401196	chr9:98401196:T:C	2.3478e-19	-4.08243e-10	-1.26382
98401540	chr9:98401540:C:T	2.2215e-19	-4.08243e-10	-1.31912
98402490	chr9:98402490:G:A	1.51841e-19	-1.63109	-0.0685481
98402796	chr9:98402796:G:A	2.55502e-19	-4.08243e-10	-1.17924
98402965	chr9:98402965:G:A	1.69264e-19	-1.59101	-3.35403e-10
98403074	chr9:98403074:C:T	4.59084e-19	-4.08243e-10	-0.593239
98403167	chr9:98403167:G:A	3.02692e-20	-2.04345	-1.26889
98403243	chr9:98403243:G:A	2.45619e-19	-4.08243e-10	-1.21869
98403929	chr9:98403929:A:G	2.21814e-19	-4.08243e-10	-1.32063
98404569	chr9:98404569:C:T	2.66801e-19	-4.08243e-10	-1.13597
98404933	chr9:98404933:C:T	1.20544e-18	-4.08243e-10	0.372128
98405018	chr9:98405018:C:T	2.19607e-19	-4.08243e-10	-1.33063
98405066	chr9:98405066:T:G	2.4083e-19	-4.08243e-10	-1.23838
98405557	chr9:98405557:A:G	4.12332e-20	-1.70486	-1.29836
98405621	chr9:98405621:A:G	2.19039e-19	-4.08243e-10	-1.33322
98405971	chr9:98405971:T:C	8.83983e-19	-4.08243e-10	0.0619667
98406295	chr9:98406295:A:G	2.952e-19	-1.47459	0.439771
98406355	chr9:98406355:A:G	3.1491e-20	-2.16991	-1.10286
98406378	chr9:98406378:T:C	2.28498e-19	-4.08243e-10	-1.29094
98406905	chr9:98406905:G:A	9.41679e-20	-2.17739	-3.35403e-10
98407093	chr9:98407093:G:A	1.54962e-19	-1.83657	0.157277
98407110	chr9:98407110:C:T	2.58221e-19	-4.08243e-10	-1.16866
98408334	chr9:98408334:T:C	2.43796e-19	-4.08243e-10	-1.22614
98408381	chr9:98408381:A:G	4.26264e-20	-1.79692	-1.17308
98408991	chr9:98408991:C:T	2.25343e-19	-4.08243e-10	-1.30485
98409052	chr9:98409052:C:G	2.38524e-19	-4.08243e-10	-1.248
98409160	chr9:98409160:C:T	2.60038e-20	-2.2006	-1.26363
98409161	chr9:98409161:G:A	1.06234e-19	-2.05683	-3.35403e-10
98409400	chr9:98409400:A:G	2.68693e-20	-2.19573	-1.23576
98409431	chr9:98409431:ACT:A	7.22414e-20	-2.19912	-0.243336
98409505	chr9:98409505:G:A	2.28889e-19	-4.08243e-10	-1.28923
98409787	chr9:98409787:G:A	4.51285e-19	-4.08243e-10	-0.610373
98410320	chr9:98410320:G:A	6.33189e-19	-0.271703	-3.35403e-10
98410412	chr9:98410412:T:C	5.7443e-20	-1.82867	-0.843011
98410495	chr9:98410495:G:T	2.31297e-19	-4.08243e-10	-1.27877
98410598	chr9:98410598:T:C	2.51315e-19	-4.08243e-10	-1.19576
98410882	chr9:98410882:A:G	5.97522e-20	-1.79837	-0.833897
98410889	chr9:98410889:A:G	4.96632e-20	-1.49176	-1.32544
98411093	chr9:98411093:T:A	2.29592e-19	-4.08243e-10	-1.28617
98411392	chr9:98411392:G:A	4.89021e-20	-2.08108	-0.751572
98411499	chr9:98411499:A:T	2.51585e-20	-2.18858	-1.30869
98411616	chr9:98411616:T:C	2.31867e-19	-4.08243e-10	-1.27631
98411906	chr9:98411906:T:C	4.58112e-20	-2.09957	-0.798369
98412054	chr9:98412054:A:C	2.79743e-19	-4.08243e-10	-1.0886
98412377	chr9:98412377:C:G	2.22797e-19	-4.08243e-10	-1.31621
98412804	chr9:98412804:G:C	4.15973e-19	-4.08243e-10	-0.69185
98413263	chr9:98413263:C:T	6.23734e-20	-1.99129	-0.598043
98413313	chr9:98413313:A:G	5.24703e-19	-4.08243e-10	-0.459639
98413624	chr9:98413624:A:G	5.20743e-20	-1.71503	-1.05477
98413658	chr9:98413658:C:T	2.31719e-19	-4.08243e-10	-1.27695
98413661	chr9:98413661:C:T	1.20319e-19	-1.93232	-3.35403e-10
98413778	chr9:98413778:G:A	2.80622e-20	-2.11078	-1.27727
98414359	chr9:98414359:T:C	4.63233e-19	-0.584241	-3.35403e-10
98414430	chr9:98414430:A:C	1.36557e-18	-4.08243e-10	0.496854
98414504	chr9:98414504:T:G	4.53087e-20	-2.20074	-0.708231
98415110	chr9:98415110:T:C	1.3635e-18	-4.08243e-10	0.495335
98415318	chr9:98415318:C:CA	9.44533e-20	-2.17437	-3.35403e-10
98415404	chr9:98415404:ATTAAT:A	4.28101e-19	-4.08243e-10	-0.663112
98415533	chr9:98415533:G:C	5.0073e-20	-2.03294	-0.776051
98415570	chr9:98415570:C:T	2.79958e-20	-2.098	-1.29242
98416092	chr9:98416092:C:T	1.0702e-19	-2.20002	0.150569
98416684	chr9:98416684:A:T	1.32334e-19	-1.83714	-3.35403e-10
98417163	chr9:98417163:C:T	1.16303e-18	-2.15894	2.49526
98417190	chr9:98417190:G:T	2.91589e-19	-2.07026	1.02313
98417279	chr9:98417279:C:T	2.92825e-19	-4.08243e-10	-1.0429
98417580	chr9:98417580:T:C	4.68926e-20	-2.12724	-0.747366
98417650	chr9:98417650:C:T	1.1047e-18	-4.08243e-10	0.284856
98417747	chr9:98417747:C:CTA	4.66926e-20	-2.12469	-0.754197
98418441	chr9:98418441:G:A	1.41133e-19	-1.77277	-3.35403e-10
98418574	chr9:98418574:A:G	1.13031e-18	-4.08243e-10	0.307779
98418731	chr9:98418731:G:A	2.77517e-19	-4.08243e-10	-1.09659
98418962	chr9:98418962:G:A	4.38325e-20	-1.68539	-1.25671
98419835	chr9:98419835:A:G	8.61055e-19	-4.08243e-10	0.0356865
98420104	chr9:98420104:G:A	1.11542e-19	-2.00807	-3.35403e-10
98420311	chr9:98420311:C:T	1.02895e-18	-2.03196	2.24578
98420334	chr9:98420334:A:C	1.10925e-19	-2.01362	-3.35403e-10
98420416	chr9:98420416:A:C	2.1766e-19	-0.370124	-0.969412
98420902	chr9:98420902:G:A	1.28048e-19	-1.87006	-3.35403e-10
98421002	chr9:98421002:C:A	1.38065e-19	-1.79474	-3.35403e-10
98421062	chr9:98421062:C:T	3.00498e-20	-2.08489	-1.23473
98421282	chr9:98421282:G:A	4.36207e-19	-4.08243e-10	-0.644355
98421305	chr9:98421305:ATAAAAATCGACGAGGAACAGGAAACAATGTG:A	1.33004e-18	-4.08243e-10	0.470496
98421351	chr9:98421351:G:A	3.41036e-20	-2.0521	-1.14097
98421607	chr9:98421607:G:A	1.94366e-19	-0.122745	-1.32998
98421661	chr9:98421661:C:T	2.20434e-19	-4.08243e-10	-1.32688
98421831	chr9:98421831:T:C	3.03955e-20	-1.97705	-1.33113
98421903	chr9:98421903:T:C	1.0565e-19	-2.06234	-3.35403e-10
98421987	chr9:98421987:A:C	2.20552e-19	-4.08243e-10	-1.32634
98422145	chr9:98422145:TG:T	1.66084e-19	-0.284775	-1.3252
98422439	chr9:98422439:T:C	2.26862e-19	-4.08243e-10	-1.29813
98422854	chr9:98422854:A:T	6.02274e-19	-1.87191	1.55015
98423295	chr9:98423295:C:T	2.9564e-19	0.188055	-1.22138
98423430	chr9:98423430:A:T	2.20674e-19	-4.08243e-10	-1.32579
98423665	chr9:98423665:C:T	1.61918e-19	-0.302097	-1.33329
98423981	chr9:98423981:T:A	2.7027e-20	-2.14194	-1.2837
98424032	chr9:98424032:T:C	3.96388e-20	-1.837	-1.20566
98424179	chr9:98424179:C:T	1.18767e-19	-1.94531	-3.35403e-10
98424308	chr9:98424308:A:G	2.22065e-19	-4.08243e-10	-1.3195
98424586	chr9:98424586:T:C	1.62171e-18	-1.31795	1.98672
98424596	chr9:98424596:C:T	2.60541e-19	-0.0619438	-1.09777
98424819	chr9:98424819:A:C	4.26439e-19	-4.08243e-10	-0.667002
98424996	chr9:98424996:T:C	2.84056e-19	-1.35657	0.283269
98425428	chr9:98425428:T:C	9.20948e-20	-2.19965	-3.35403e-10
98425478	chr9:98425478:T:G	4.91989e-20	-2.00331	-0.823291
98425573	chr9:98425573:A:G	4.33053e-19	-4.08243e-10	-0.651612
98425768	chr9:98425768:G:A	1.83891e-18	-4.08243e-10	0.794456
98426119	chr9:98426119:C:T	6.1813e-20	-2.19713	-0.401228
98426130	chr9:98426130:A:G	2.01369e-19	-0.188165	-1.22917
98426629	chr9:98426629:G:A	2.87995e-20	-2.15144	-1.21068
98426794	chr9:98426794:G:A	1.13367e-19	-1.99184	-3.35403e-10
98426820	chr9:98426820:G:A	2.01045e-19	-0.202656	-1.21629
98427041	chr9:98427041:A:T	2.70253e-19	-4.08243e-10	-1.12311
98427087	chr9:98427087:G:A	2.19412e-19	-4.08243e-10	-1.33152
98427121	chr9:98427121:G:A	2.89272e-19	0.135075	-1.19018
98427238	chr9:98427238:A:C	1.42709e-17	-4.08243e-10	2.84351
98427609	chr9:98427609:G:A	6.45516e-19	-4.08243e-10	-0.252421
98427917	chr9:98427917:T:C	2.21291e-19	-4.08243e-10	-1.32299
98428179	chr9:98428179:G:A	2.14565e-19	-1.74145	0.387587
98428472	chr9:98428472:C:T	2.85015e-20	-2.14556	-1.22696
98428571	chr9:98428571:C:T	2.0098e-19	-1.76117	0.341903
98428981	chr9:98428981:T:G	1.02372e-18	-4.08243e-10	0.208726
98429031	chr9:98429031:A:G	1.78994e-19	-0.32765	-1.20747
98429076	chr9:98429076:G:C	7.17165e-20	-2.07643	-0.373321
98429176	chr9:98429176:G:A	3.23626e-19	-4.08243e-10	-0.942883
98429256	chr9:98429256:T:C	1.04002e-19	-2.07806	-3.35403e-10
98429911	chr9:98429911:A:G	2.1937e-19	-4.08243e-10	-1.33171
98430013	chr9:98430013:G:A	9.60572e-19	-4.08243e-10	0.145057
98430214	chr9:98430214:C:T	6.20783e-19	-4.08243e-10	-0.29149
98430699	chr9:98430699:G:A	2.8396e-20	-2.16517	-1.21105
98430708	chr9:98430708:C:T	1.7284e-19	-1.85986	0.289761
98430728	chr9:98430728:T:C	1.73239e-19	-1.61235	0.0445511
98430888	chr9:98430888:G:T	1.93191e-19	-0.129292	-1.3295
98430946	chr9:98430946:T:C	2.38947e-19	-4.08243e-10	-1.24623
98431032	chr9:98431032:A:G	2.05561e-19	-0.0774144	-1.31931
98431105	chr9:98431105:G:A	3.52887e-20	-1.83527	-1.32364
98431115	chr9:98431115:C:G	2.21136e-19	0.0060108	-1.3297
98431207	chr9:98431207:A:C	7.34239e-20	-2.16464	-0.261583
98431405	chr9:98431405:C:A	2.43385e-19	-4.08243e-10	-1.22783
98431684	chr9:98431684:T:G	1.0716e-19	-2.04815	-3.35403e-10
98432191	chr9:98432191:C:T	2.66078e-19	-4.08243e-10	-1.13868
98432204	chr9:98432204:G:A	2.19194e-19	-4.08243e-10	-1.33251
98432434	chr9:98432434:G:C	2.38328e-19	0.0836549	-1.33248
98432902	chr9:98432902:G:C	9.31635e-19	-4.08243e-10	0.11447
98432914	chr9:98432914:C:T	1.99203e-19	-0.133057	-1.29509
98433172	chr9:98433172:C:A	4.80158e-20	-2.17914	-0.671805
98433315	chr9:98433315:T:C	1.30353e-19	-1.85223	-3.35403e-10
98433549	chr9:98433549:C:G	1.28052e-19	-1.87004	-3.35403e-10
98433617	chr9:98433617:T:A	3.20814e-20	-2.0151	-1.2391
98433742	chr9:98433742:C:G	6.19431e-20	-1.37084	-1.22542
98433783	chr9:98433783:G:T	2.85143e-19	-4.08243e-10	-1.06948
98434128	chr9:98434128:C:A	2.709e-20	-2.09303	-1.33027
98434301	chr9:98434301:T:C	2.69362e-20	-2.09776	-1.33124
98434360	chr9:98434360:C:A	1.71227e-19	-0.246247	-1.33324
98434795	chr9:98434795:A:G	3.20156e-19	-4.08243e-10	-0.953662
98435394	chr9:98435394:G:A	5.85576e-19	-4.08243e-10	-0.349875
98435911	chr9:98435911:C:T	1.83389e-19	-1.51086	-3.35403e-10
98435987	chr9:98435987:T:C	9.27226e-20	-1.83316	-0.359702
98436063	chr9:98436063:C:T	4.25878e-20	-2.17705	-0.793849
98436603	chr9:98436603:A:G	3.52285e-19	-4.08243e-10	-0.85803
98437110	chr9:98437110:C:T	2.32646e-19	0.0590151	-1.33197
98437637	chr9:98437637:C:CCCAT	1.16775e-19	-1.24882	-0.713402
98437639	chr9:98437639:T:C	1.08255e-19	-2.03798	-3.35403e-10
98437916	chr9:98437916:A:G	3.57816e-20	-2.1996	-0.945442
98437973	chr9:98437973:C:A	6.15141e-20	-1.52515	-1.07805
98438072	chr9:98438072:C:T	1.10176e-19	-2.02039	-3.35403e-10
98438147	chr9:98438147:AT:A	6.59186e-19	-4.08243e-10	-0.231466
98438361	chr9:98438361:C:T	3.2834e-19	-4.08243e-10	-0.928422
98438417	chr9:98438417:A:C	4.18383e-20	-2.18252	-0.806141
98438500	chr9:98438500:A:T	1.75179e-19	-0.223319	-1.33335
98438552	chr9:98438552:TAGA:T	2.59686e-19	-4.08243e-10	-1.163
98438553	chr9:98438553:A:G	2.62187e-19	-4.08243e-10	-1.15342
98438738	chr9:98438738:A:C	4.29057e-20	-2.18773	-0.775735
98439282	chr9:98439282:G:C	4.10517e-20	-2.1894	-0.818236
98439431	chr9:98439431:T:C	3.64211e-20	-2.16359	-0.963728
98439651	chr9:98439651:C:T	6.10694e-18	-4.08243e-10	1.99471
98440521	chr9:98440521:T:C	2.61408e-20	-2.14349	-1.31549
98440711	chr9:98440711:C:T	2.90638e-19	-4.08243e-10	-1.05039
98440797	chr9:98440797:C:A	2.21073e-19	-4.08243e-10	-1.32398
98440835	chr9:98440835:G:A	2.23669e-19	-2.18897	0.876666
98440852	chr9:98440852:G:C	2.07982e-19	-1.38502	-3.35403e-10
98440932	chr9:98440932:A:T	4.15171e-20	-1.66937	-1.327
98441294	chr9:98441294:TAAATA:T	7.03582e-20	-1.24442	-1.22445
98441402	chr9:98441402:C:T	9.76006e-20	-2.14159	-3.35403e-10
98441590	chr9:98441590:C:T	1.15777e-19	-1.9708	-3.35403e-10
98441699	chr9:98441699:T:C	4.59253e-20	-2.09601	-0.799449
98441786	chr9:98441786:TAAA:T	2.99253e-19	-4.08243e-10	-1.02118
98442013	chr9:98442013:C:T	7.12846e-19	-0.153206	-3.35403e-10
98442014	chr9:98442014:G:A	2.36755e-19	-4.08243e-10	-1.25545
98442070	chr9:98442070:A:G	7.00414e-20	-1.22018	-1.2532
98442841	chr9:98442841:A:C	3.6011e-19	-4.08243e-10	-0.836063
98442880	chr9:98442880:C:T	2.56125e-20	-2.14662	-1.33278
98443694	chr9:98443694:T:A	9.34925e-20	-1.84337	-0.341221
98444461	chr9:98444461:T:C	5.12758e-20	-2.04814	-0.737116
98444574	chr9:98444574:A:G	7.99495e-20	-2.06232	-0.278755
98444673	chr9:98444673:A:AT	3.46144e-20	-1.87079	-1.30741
98444854	chr9:98444854:CATGCAT:C	2.39754e-18	-4.08243e-10	1.05973
98445108	chr9:98445108:A:C	2.63371e-20	-2.19735	-1.25414
98445143	chr9:98445143:A:G	1.10084e-19	-1.95535	-0.0658729
98445212	chr9:98445212:T:C	1.32068e-19	-1.94078	0.101623
98445669	chr9:98445669:A:T	2.53425e-20	-2.1982	-1.29179
98446228	chr9:98446228:C:A	1.06159e-19	-1.97547	-0.0820581
98446254	chr9:98446254:AT:A	3.99349e-20	-2.15009	-0.885126
98446273	chr9:98446273:T:C	3.49816e-20	-2.20039	-0.967263
98446331	chr9:98446331:G:A	2.44012e-20	-2.20029	-1.32755
98446567	chr9:98446567:G:T	3.85807e-20	-1.78586	-1.28386
98446629	chr9:98446629:G:C	1.1065e-19	-2.20025	0.184154
98446639	chr9:98446639:G:A	2.02394e-19	-0.0879377	-1.32432
98446772	chr9:98446772:C:T	1.04463e-19	-2.07364	-3.35403e-10
98446774	chr9:98446774:C:T	3.11661e-19	-4.08243e-10	-0.980556
98447732	chr9:98447732:C:T	3.13841e-20	-2.17861	-1.09756
98448327	chr9:98448327:T:C	2.7636e-19	-0.811982	-0.288787
98448436	chr9:98448436:A:T	3.75396e-19	-4.08243e-10	-0.794491
98448477	chr9:98448477:G:GA	2.58348e-19	-4.08243e-10	-1.16816
98448618	chr9:98448618:A:G	2.97097e-20	-2.18825	-1.14274
98449101	chr9:98449101:C:T	2.8502e-19	-4.08243e-10	-1.06991
98449485	chr9:98449485:A:G	1.33619e-19	-1.97744	0.149964
98449677	chr9:98449677:C:T	6.99934e-19	-4.08243e-10	-0.171485
98449919	chr9:98449919:T:G	2.20126e-19	-4.08243e-10	-1.32827
98449924	chr9:98449924:A:G	1.12724e-19	-1.99753	-3.35403e-10
98450004	chr9:98450004:T:C	3.35602e-19	-4.08243e-10	-0.906547
98450315	chr9:98450315:T:C	9.60477e-19	-0.908401	1.05336
98450937	chr9:98450937:T:C	2.38119e-19	-0.103691	-1.14601
98451300	chr9:98451300:G:A	3.04596e-20	-2.19409	-1.11198
98451547	chr9:98451547:GTC:G	8.36513e-20	-1.66168	-0.634135
98451635	chr9:98451635:TGGGCCCATGTG:T	2.23188e-19	-4.08243e-10	-1.31446
98451712	chr9:98451712:G:A	8.83081e-19	-4.08243e-10	0.0609459
98451739	chr9:98451739:A:G	7.75445e-20	-1.62126	-0.75036
98451915	chr9:98451915:T:C	1.42127e-18	-0.966941	1.50377
98452685	chr9:98452685:T:C	9.4669e-20	-2.17208	-3.35403e-10
98452800	chr9:98452800:T:C	1.47576e-18	-0.865588	1.44005
98453051	chr9:98453051:A:G	3.32556e-19	-4.08243e-10	-0.915662
98453104	chr9:98453104:G:A	4.1506e-19	-4.08243e-10	-0.694049
```
