## Supplementary material for "Characterization of shared and ancestry-specific signals driving complex traits using multi-ancestry fine-mapping": susiex_nc3.cs80.cs

```
CS_ID	SNP	BP	REF_ALLELE	ALT_ALLELE	REF_FRQ	BETA	SE	-LOG10P	CS_PIP	OVRL_PIP
1	chr9:97929115:C:T	97929115	T,T	C,C	1,1	-inf,-inf	inf,inf	18.5491,1.98355	0.109099	0.109099
1	chr9:97929618:T:TG	97929618	TG,TG	T,T	1,1	-inf,-inf	inf,inf	18.5006,2.0368	0.108237	0.108237
1	chr9:97928886:G:A	97928886	A,A	G,G	1,1	-inf,-inf	inf,inf	18.5218,1.9701	0.100056	0.100056
1	chr9:97929955:T:TA	97929955	TA,TA	T,T	1,1	-inf,-inf	inf,inf	18.4468,2.02266	0.0933353	0.0933353
1	chr9:97935005:A:G	97935005	G,G	A,A	1,1	-inf,-inf	inf,inf	18.4646,1.92325	0.0804901	0.0804901
1	chr9:97933921:T:C	97933921	C,C	T,T	1,1	-inf,-inf	inf,inf	18.4536,1.92116	0.0781917	0.0781917
1	chr9:97933494:T:C	97933494	C,C	T,T	1,1	-inf,-inf	inf,inf	18.3492,1.94061	0.0641374	0.0641374
1	chr9:97926229:C:T	97926229	T,T	C,C	1,1	-inf,-inf	inf,inf	18.5366,1.70882	0.0632844	0.0632844
1	chr9:97925127:T:C	97925127	C,C	T,T	1,1	-inf,-inf	inf,inf	18.5016,1.6592	0.0533261	0.0533261
1	chr9:97922105:T:C	97922105	C,C	T,T	1,1	-inf,-inf	inf,inf	18.4402,1.73215	0.0532095	0.0532095
```
