## Supplementary material for "Characterization of shared and ancestry-specific signals driving complex traits using multi-ancestry fine-mapping": susiex_nc3.cs80.snp

```
BP	SNP	PIP(CS1)	LogBF(CS1,Pop1)	LogBF(CS1,Pop2)
97429903	chr9:97429903:T:C	1.57143e-19	-0.623523	-0.979127
97429957	chr9:97429957:C:T	2.1706e-19	-4.08243e-10	-1.27963
97430074	chr9:97430074:T:C	2.09987e-19	-4.08243e-10	-1.31276
97430264	chr9:97430264:G:A	1.69614e-19	-1.15032	-0.375967
97430704	chr9:97430704:T:C	3.91667e-19	0.536208	-1.2256
97430719	chr9:97430719:A:G	1.17807e-19	-0.986403	-0.904359
97430831	chr9:97430831:T:C	2.22018e-19	0.0300117	-1.28706
97431895	chr9:97431895:A:G	5.86755e-19	-4.08243e-10	-0.285199
97432124	chr9:97432124:T:C	1.50374e-19	-0.675386	-0.971293
97432252	chr9:97432252:G:A	2.2579e-19	-1.2402	-3.35403e-10
97432371	chr9:97432371:A:G	2.14894e-19	-4.08243e-10	-1.28966
97432543	chr9:97432543:G:A	1.38058e-19	-1.68786	-0.0442711
97432714	chr9:97432714:G:A	2.77486e-19	-4.08243e-10	-1.03404
97433502	chr9:97433502:G:A	2.30005e-19	0.0642352	-1.28594
97433816	chr9:97433816:T:C	1.55526e-19	-0.597018	-1.01597
97433833	chr9:97433833:G:A	3.32795e-20	-1.8269	-1.32796
97434113	chr9:97434113:T:C	1.0815e-19	-1.97629	-3.35403e-10
97434873	chr9:97434873:G:A	2.19638e-19	-4.08243e-10	-1.26783
97435161	chr9:97435161:A:C	2.20615e-19	-4.08243e-10	-1.26339
97435235	chr9:97435235:AT:A	1.7411e-19	-0.447535	-1.05259
97435496	chr9:97435496:C:T	6.55996e-19	-4.08243e-10	-0.173652
97435499	chr9:97435499:G:A	1.36056e-19	-0.754673	-0.992071
97435910	chr9:97435910:C:G	2.17686e-19	-4.08243e-10	-1.27676
97436263	chr9:97436263:T:C	8.50086e-19	-4.08243e-10	0.0855307
97436615	chr9:97436615:G:C	2.05774e-19	-4.08243e-10	-1.33303
97436867	chr9:97436867:T:C	3.46521e-20	-1.85369	-1.26076
97437238	chr9:97437238:C:T	4.5602e-19	-1.02629	0.489015
97437291	chr9:97437291:A:G	1.50333e-19	-0.657981	-0.988976
97438570	chr9:97438570:A:T	2.56502e-19	-4.08243e-10	-1.11267
97439078	chr9:97439078:A:G	3.60839e-19	0.535418	-1.30679
97439269	chr9:97439269:A:G	1.4836e-19	-1.63592	-0.0242402
97439382	chr9:97439382:G:A	5.39448e-20	-1.74498	-0.926871
97439803	chr9:97439803:G:T	2.31972e-19	-4.08243e-10	-1.21319
97439960	chr9:97439960:C:T	1.44943e-19	-1.71299	0.0295169
97440307	chr9:97440307:C:T	5.9091e-19	-4.08243e-10	-0.278143
97440541	chr9:97440541:A:G	2.17018e-19	-4.08243e-10	-1.27983
97440602	chr9:97440602:C:T	1.35838e-19	-1.68916	-0.0591856
97441347	chr9:97441347:ATAATT:A	9.30793e-20	-2.12635	-3.35403e-10
97441426	chr9:97441426:G:T	3.07593e-19	0.390223	-1.32125
97441920	chr9:97441920:C:G	5.07743e-20	-1.40216	-1.33025
97442436	chr9:97442436:T:G	2.79106e-19	-4.08243e-10	-1.02821
97442604	chr9:97442604:C:T	3.84127e-19	-1.84179	1.13295
97442827	chr9:97442827:CT:C	3.93103e-19	-1.83293	1.14719
97442830	chr9:97442830:T:C	3.66793e-19	-1.83379	1.07878
97443119	chr9:97443119:C:T	3.27185e-19	-1.84303	0.973751
97443141	chr9:97443141:T:C	3.51498e-19	-1.86887	1.07126
97443153	chr9:97443153:G:C	1.07547e-18	-4.08243e-10	0.320702
97443847	chr9:97443847:T:C	3.31164e-19	0.382831	-1.24003
97444320	chr9:97444320:C:G	2.35366e-20	-2.17891	-1.32234
97445285	chr9:97445285:TTTGAC:T	2.45367e-19	-0.246102	-0.910952
97446536	chr9:97446536:G:A	2.77899e-19	-4.08243e-10	-1.03255
97447460	chr9:97447460:G:A	9.89379e-19	-4.08243e-10	0.237271
97447887	chr9:97447887:C:A	5.88237e-19	-4.08243e-10	-0.282676
97448098	chr9:97448098:T:C	2.11883e-19	-4.08243e-10	-1.30377
97448192	chr9:97448192:A:G	9.10422e-20	-2.14848	-3.35403e-10
97448306	chr9:97448306:A:G	8.66434e-20	-2.19801	-3.35403e-10
97448543	chr9:97448543:T:C	3.64911e-19	0.127947	-0.888101
97448699	chr9:97448699:A:G	1.14725e-19	-1.91727	-3.35403e-10
97448772	chr9:97448772:T:C	9.10935e-20	-2.14792	-3.35403e-10
97449258	chr9:97449258:G:A	2.30532e-18	1.08317	-3.35403e-10
97449412	chr9:97449412:C:T	5.18018e-20	-1.64734	-1.06504
97449526	chr9:97449526:C:T	1.00976e-19	-2.04493	-3.35403e-10
97449587	chr9:97449587:T:C	2.48471e-20	-2.19789	-1.24917
97449656	chr9:97449656:G:A	1.15618e-19	-1.90952	-3.35403e-10
97450121	chr9:97450121:C:G	2.51874e-20	-2.19906	-1.23441
97450908	chr9:97450908:T:C	5.82163e-19	-4.08243e-10	-0.293055
97450995	chr9:97450995:AT:A	2.63837e-19	-4.08243e-10	-1.08447
97451536	chr9:97451536:C:A	2.88878e-19	-4.08243e-10	-0.993802
97452565	chr9:97452565:G:A	1.74999e-19	-0.388353	-1.10667
97452678	chr9:97452678:G:A	1.00853e-18	-4.08243e-10	0.256442
97453139	chr9:97453139:G:A	3.84861e-19	0.522672	-1.2296
97453145	chr9:97453145:G:A	9.52539e-19	-4.08243e-10	0.199324
97453173	chr9:97453173:C:T	1.93624e-19	-0.507091	-0.886795
97453459	chr9:97453459:T:G	2.09081e-19	-4.08243e-10	-1.31709
97453676	chr9:97453676:T:C	3.22821e-19	0.401471	-1.28418
97454749	chr9:97454749:G:A	3.35548e-19	0.318455	-1.1625
97455209	chr9:97455209:G:A	6.01309e-19	-4.08243e-10	-0.260698
97455519	chr9:97455519:C:T	6.13934e-19	-4.08243e-10	-0.239919
97456076	chr9:97456076:C:T	3.90939e-20	-2.19477	-0.799071
97456357	chr9:97456357:T:A	2.73979e-20	-2.02548	-1.32386
97456693	chr9:97456693:A:T	2.33701e-19	-4.08243e-10	-1.20576
97456709	chr9:97456709:C:T	8.64373e-20	-2.20039	-3.35403e-10
97456864	chr9:97456864:C:T	2.42531e-19	-4.08243e-10	-1.16868
97457452	chr9:97457452:C:T	1.95075e-19	-0.526331	-0.860089
97457776	chr9:97457776:G:A	2.40604e-19	0.130587	-1.30724
97457928	chr9:97457928:A:G	2.44552e-20	-2.17662	-1.28634
97458341	chr9:97458341:G:A	2.62222e-19	-1.09061	-3.35403e-10
97458524	chr9:97458524:G:A	2.69811e-20	-2.03217	-1.3325
97458849	chr9:97458849:G:A	2.18694e-19	-0.315313	-0.956822
97460234	chr9:97460234:G:A	2.3171e-19	-4.08243e-10	-1.21432
97461048	chr9:97461048:A:G	1.57701e-19	-1.15763	-0.441481
97461363	chr9:97461363:A:C	4.15393e-19	-1.1084	0.477822
97461479	chr9:97461479:CCAAAGGTGCTCTATTTATTTGAGT:C	2.81564e-19	0.170827	-1.19027
97463975	chr9:97463975:T:C	8.9934e-20	-2.16073	-3.35403e-10
97464349	chr9:97464349:G:A	1.57036e-19	-0.646269	-0.957064
97464700	chr9:97464700:G:A	1.09111e-19	-0.908873	-1.05857
97464729	chr9:97464729:T:C	1.72575e-19	-0.569204	-0.939769
97464735	chr9:97464735:T:C	5.3713e-19	-4.08243e-10	-0.373566
97465141	chr9:97465141:G:A	2.35049e-19	-0.0407438	-1.15927
97465213	chr9:97465213:G:A	8.74264e-20	-2.18901	-3.35403e-10
97465370	chr9:97465370:G:A	1.49907e-19	-1.20263	-0.447159
97466159	chr9:97466159:G:A	2.64019e-19	-4.08243e-10	-1.08378
97466621	chr9:97466621:A:G	9.73289e-19	0.220874	-3.35403e-10
97466990	chr9:97466990:A:G	2.66588e-20	-2.1596	-1.21708
97467108	chr9:97467108:A:G	2.77497e-19	-4.08243e-10	-1.03399
97467115	chr9:97467115:T:C	6.08432e-19	-4.08243e-10	-0.248922
97467293	chr9:97467293:C:A	1.89976e-19	-0.399066	-1.01384
97468124	chr9:97468124:G:T	3.24306e-19	-4.08243e-10	-0.87812
97468264	chr9:97468264:G:A	2.89738e-20	-2.19031	-1.1031
97468412	chr9:97468412:T:C	1.4449e-19	-1.22384	-0.462759
97469862	chr9:97469862:T:G	1.73053e-19	-0.57983	-0.926378
97470035	chr9:97470035:G:A	5.96276e-19	-4.08243e-10	-0.269103
97470864	chr9:97470864:T:C	7.27395e-19	-4.08243e-10	-0.0703375
97470907	chr9:97470907:C:T	4.36933e-19	0.552654	-1.13268
97470991	chr9:97470991:T:C	2.13295e-19	-4.08243e-10	-1.29713
97471040	chr9:97471040:T:G	2.19223e-19	-0.291806	-0.977911
97471080	chr9:97471080:A:G	1.57784e-19	-1.14649	-0.452092
97471113	chr9:97471113:A:G	1.04411e-18	-4.08243e-10	0.291117
97471241	chr9:97471241:C:T	2.3883e-19	-0.196316	-0.987737
97472119	chr9:97472119:T:G	2.85731e-19	0.187302	-1.19206
97472263	chr9:97472263:G:A	1.19052e-19	-1.18016	-0.700089
97472420	chr9:97472420:A:G	5.50975e-19	-4.08243e-10	-0.348117
97472474	chr9:97472474:G:A	7.66619e-20	-1.49165	-0.828753
97473445	chr9:97473445:T:G	9.82288e-20	-2.07251	-3.35403e-10
97474523	chr9:97474523:G:A	6.54687e-20	-1.47309	-1.00515
97475023	chr9:97475023:A:G	2.1998e-19	-4.08243e-10	-1.26627
97475244	chr9:97475244:T:C	4.42373e-19	-4.08243e-10	-0.567653
97475337	chr9:97475337:C:T	2.58711e-19	-4.08243e-10	-1.10409
97475858	chr9:97475858:G:A	1.87162e-19	-0.529104	-0.89873
97476236	chr9:97476236:C:A	2.55621e-19	-4.08243e-10	-1.11611
97476352	chr9:97476352:G:A	2.97062e-19	-0.965867	-3.35403e-10
97476384	chr9:97476384:TA:T	2.06204e-19	-4.08243e-10	-1.33094
97476806	chr9:97476806:C:T	2.39616e-19	-4.08243e-10	-1.18077
97477368	chr9:97477368:C:T	1.02895e-19	-0.881871	-1.14423
97477712	chr9:97477712:TTA:T	2.1492e-19	-4.08243e-10	-1.28954
97478997	chr9:97478997:A:G	6.12767e-19	-4.08243e-10	-0.241823
97481889	chr9:97481889:G:A	2.30561e-20	-2.20045	-1.32143
97482176	chr9:97482176:A:G	1.05019e-19	-2.00566	-3.35403e-10
97482519	chr9:97482519:C:T	1.65055e-18	-1.17842	1.92748
97484604	chr9:97484604:A:G	2.72625e-19	-4.08243e-10	-1.05171
97487641	chr9:97487641:G:A	3.06002e-19	-0.192905	-0.743311
97487877	chr9:97487877:A:T	3.21365e-19	-0.204806	-0.682424
97488329	chr9:97488329:A:G	1.05104e-19	-2.00486	-3.35403e-10
97488602	chr9:97488602:G:A	2.61172e-19	-4.08243e-10	-1.09463
97489173	chr9:97489173:G:A	2.68271e-18	1.23478	-3.35403e-10
97489506	chr9:97489506:C:T	2.14339e-19	-4.08243e-10	-1.29225
97490439	chr9:97490439:T:C	6.251e-19	0.603323	-0.825217
97490576	chr9:97490576:G:A	5.30395e-19	-4.08243e-10	-0.386184
97491139	chr9:97491139:A:G	1.11206e-19	-1.94842	-3.35403e-10
97491445	chr9:97491445:T:C	2.37056e-19	-4.08243e-10	-1.19151
97491539	chr9:97491539:G:A	2.21163e-19	-4.08243e-10	-1.26091
97492312	chr9:97492312:C:T	9.93498e-20	-2.06116	-3.35403e-10
97492568	chr9:97492568:A:C	1.05729e-18	0.30366	-3.35403e-10
97493140	chr9:97493140:C:T	2.32668e-19	-4.08243e-10	-1.2102
97493272	chr9:97493272:C:T	2.10039e-19	-4.08243e-10	-1.31251
97493334	chr9:97493334:G:A	4.6454e-18	-1.68543	3.46926
97493393	chr9:97493393:G:A	1.08314e-19	-1.97477	-3.35403e-10
97493571	chr9:97493571:C:T	8.4186e-20	-1.87788	-0.348902
97493916	chr9:97493916:A:G	2.70253e-19	-4.08243e-10	-1.06045
97493944	chr9:97493944:G:T	1.29749e-19	-1.79421	-3.35403e-10
97494002	chr9:97494002:C:T	2.29336e-19	-4.08243e-10	-1.22462
97494392	chr9:97494392:C:T	1.23669e-19	-1.84219	-3.35403e-10
97494781	chr9:97494781:G:A	6.47178e-19	-4.08243e-10	-0.187185
97494923	chr9:97494923:C:T	6.98356e-19	-0.111077	-3.35403e-10
97495130	chr9:97495130:T:C	3.03492e-19	-4.08243e-10	-0.944452
97495209	chr9:97495209:G:A	8.6611e-20	-2.19838	-3.35403e-10
97496524	chr9:97496524:C:T	2.45322e-19	-4.08243e-10	-1.15724
97497131	chr9:97497131:A:G	3.77836e-18	-1.7453	3.32254
97497520	chr9:97497520:G:A	2.95841e-19	-4.08243e-10	-0.969985
97497610	chr9:97497610:G:GT	5.87102e-20	-1.28011	-1.30708
97497660	chr9:97497660:T:TA	2.91003e-18	-1.73627	3.05238
97498103	chr9:97498103:T:G	2.42622e-19	-0.289976	-0.878324
97498467	chr9:97498467:T:C	2.54088e-19	-4.08243e-10	-1.12213
97498686	chr9:97498686:C:G	3.463e-19	-4.08243e-10	-0.812503
97499506	chr9:97499506:T:C	2.67594e-19	-4.08243e-10	-1.07033
97499653	chr9:97499653:G:A	1.67269e-19	-1.5402	-3.35403e-10
97500397	chr9:97500397:C:T	3.84627e-20	-1.84307	-1.16704
97501006	chr9:97501006:T:C	2.65941e-19	-4.08243e-10	-1.07653
97501708	chr9:97501708:G:A	1.85688e-19	-1.43574	-3.35403e-10
97502231	chr9:97502231:C:T	2.07033e-19	-4.08243e-10	-1.32693
97502409	chr9:97502409:G:A	4.59923e-20	-1.74514	-1.08619
97502797	chr9:97502797:G:A	2.59148e-19	-4.08243e-10	-1.10241
97503429	chr9:97503429:TAC:T	2.09941e-19	-4.08243e-10	-1.31298
97503449	chr9:97503449:G:A	1.00551e-19	-2.04914	-3.35403e-10
97504127	chr9:97504127:G:C	3.69684e-19	0.437879	-1.18504
97504372	chr9:97504372:A:G	3.97297e-19	-4.08243e-10	-0.675124
97504810	chr9:97504810:C:G	3.54972e-19	-1.83961	1.05184
97505484	chr9:97505484:A:G	2.17943e-19	-2.10773	0.832161
97505744	chr9:97505744:C:T	6.36024e-19	0.303286	-0.507857
97506088	chr9:97506088:TC:T	5.8608e-19	0.201086	-0.487436
97506171	chr9:97506171:C:T	2.43584e-19	-4.08243e-10	-1.16434
97507009	chr9:97507009:C:T	3.24124e-19	-2.16132	1.28264
97507370	chr9:97507370:C:T	1.22667e-18	-4.08243e-10	0.452256
97508006	chr9:97508006:G:A	9.62469e-20	-1.44866	-0.64423
97508442	chr9:97508442:G:A	2.19914e-19	-4.08243e-10	-1.26657
97508479	chr9:97508479:C:T	2.52509e-19	-4.08243e-10	-1.12836
97508481	chr9:97508481:T:C	2.40317e-20	-2.19537	-1.28507
97508564	chr9:97508564:A:G	5.41083e-19	0.816236	-1.18247
97508604	chr9:97508604:G:A	3.10388e-20	-2.10647	-1.1181
97508948	chr9:97508948:G:T	2.83426e-19	-4.08243e-10	-1.01286
97509115	chr9:97509115:G:A	3.81764e-20	-2.0209	-0.996693
97509611	chr9:97509611:C:T	2.83082e-19	-4.08243e-10	-1.01407
97510016	chr9:97510016:T:A	2.31185e-19	-4.08243e-10	-1.21659
97510720	chr9:97510720:G:A	4.21138e-20	-1.86001	-1.05942
97511065	chr9:97511065:C:T	8.84404e-19	0.833242	-0.708135
97511099	chr9:97511099:C:CAG	3.95641e-20	-1.85765	-1.12424
97511215	chr9:97511215:G:A	9.77259e-20	-2.07764	-3.35403e-10
97511375	chr9:97511375:C:T	2.79439e-19	-4.08243e-10	-1.02702
97511562	chr9:97511562:C:T	1.26108e-19	-1.82267	-3.35403e-10
97511596	chr9:97511596:T:C	2.48202e-19	-4.08243e-10	-1.14556
97511892	chr9:97511892:A:G	6.69423e-20	-1.14226	-1.31372
97512173	chr9:97512173:A:G	1.06712e-19	-1.13952	-0.850151
97512283	chr9:97512283:T:A	1.03915e-17	3.07691	-0.487976
97512462	chr9:97512462:A:T	2.07387e-19	-4.08243e-10	-1.32522
97512665	chr9:97512665:C:A	6.42191e-19	-4.08243e-10	-0.194921
97512928	chr9:97512928:T:G	2.26964e-18	1.74035	-0.672783
97513142	chr9:97513142:C:T	1.2089e-17	3.22635	-0.4861
97513603	chr9:97513603:G:A	9.56328e-19	-4.08243e-10	0.203295
97514028	chr9:97514028:A:G	1.08989e-17	3.48922	-0.852609
97514302	chr9:97514302:A:G	6.2933e-20	-1.46981	-1.04792
97514494	chr9:97514494:C:T	3.92216e-18	1.70588	-0.0912905
97514680	chr9:97514680:T:C	2.78329e-19	-4.08243e-10	-1.031
97514999	chr9:97514999:T:C	3.23399e-18	1.85416	-0.432498
97515594	chr9:97515594:T:C	2.57482e-19	-4.08243e-10	-1.10886
97515671	chr9:97515671:C:T	3.90959e-19	-4.08243e-10	-0.691204
97515886	chr9:97515886:A:G	2.79579e-19	-4.08243e-10	-1.02652
97515925	chr9:97515925:C:T	2.44159e-19	-4.08243e-10	-1.16199
97516727	chr9:97516727:A:G	2.90293e-18	2.4	-1.08633
97516770	chr9:97516770:G:A	2.54901e-19	-4.08243e-10	-1.11893
97516958	chr9:97516958:C:T	1.86924e-18	-4.08243e-10	0.873479
97517016	chr9:97517016:G:A	1.06397e-19	-1.99263	-3.35403e-10
97517059	chr9:97517059:A:T	4.79602e-19	-4.08243e-10	-0.486851
97517122	chr9:97517122:G:A	2.89687e-19	-4.08243e-10	-0.991005
97517127	chr9:97517127:G:T	2.12818e-18	-4.08243e-10	1.00321
97517334	chr9:97517334:G:A	1.22621e-19	-0.661158	-1.18955
97517427	chr9:97517427:C:T	7.27845e-19	0.716968	-0.786686
97517729	chr9:97517729:G:A	6.7334e-19	-0.599861	0.452304
97519558	chr9:97519558:C:T	1.38107e-19	-1.73178	-3.35403e-10
97519590	chr9:97519590:C:T	8.69594e-20	-0.913062	-1.2813
97520031	chr9:97520031:A:G	1.99349e-19	-0.652548	-0.712203
97520201	chr9:97520201:A:G	2.11773e-19	-4.08243e-10	-1.30429
97520384	chr9:97520384:A:G	3.02759e-19	-4.08243e-10	-0.946869
97520763	chr9:97520763:T:C	2.10443e-19	-4.08243e-10	-1.31059
97521031	chr9:97521031:A:T	7.48904e-20	-1.77867	-0.565113
97521865	chr9:97521865:G:A	4.34897e-20	-1.86209	-1.02519
97522436	chr9:97522436:T:C	2.49947e-19	-4.08243e-10	-1.13856
97522580	chr9:97522580:G:A	6.30474e-20	-1.63867	-0.877247
97522676	chr9:97522676:C:T	1.35302e-19	-1.7523	-3.35403e-10
97522761	chr9:97522761:C:T	1.84887e-19	-1.44006	-3.35403e-10
97523015	chr9:97523015:G:A	2.81134e-19	0.311815	-1.33279
97523371	chr9:97523371:C:T	1.34004e-19	-1.22541	-0.536521
97523771	chr9:97523771:C:T	4.67334e-19	-4.08243e-10	-0.512762
97524149	chr9:97524149:C:A	1.62046e-19	-1.11597	-0.455955
97524687	chr9:97524687:G:A	2.06124e-19	-4.08243e-10	-1.33133
97524734	chr9:97524734:T:G	2.13321e-19	-4.08243e-10	-1.29701
97524795	chr9:97524795:C:T	2.11573e-19	-4.08243e-10	-1.30524
97524872	chr9:97524872:CA:C	4.0449e-19	0.670854	-1.32803
97525956	chr9:97525956:A:T	1.75051e-19	-0.364386	-1.13035
97526343	chr9:97526343:GT:G	4.28159e-19	-4.08243e-10	-0.600312
97526346	chr9:97526346:A:C	4.23425e-19	-4.08243e-10	-0.611431
97526627	chr9:97526627:A:G	2.24531e-19	-4.08243e-10	-1.24579
97526776	chr9:97526776:G:A	2.90695e-20	-2.00637	-1.28375
97526899	chr9:97526899:T:C	2.57799e-19	-4.08243e-10	-1.10763
97528088	chr9:97528088:G:A	4.2906e-19	-4.08243e-10	-0.598211
97528455	chr9:97528455:G:C	1.85577e-19	-1.11606	-0.320278
97528955	chr9:97528955:C:G	9.58375e-20	-1.0886	-1.00855
97529656	chr9:97529656:C:T	2.15425e-19	-4.08243e-10	-1.2872
97530100	chr9:97530100:C:G	1.00013e-19	-0.848138	-1.20637
97530142	chr9:97530142:A:G	2.45439e-19	-4.08243e-10	-1.15676
97530633	chr9:97530633:G:A	2.05971e-19	-4.08243e-10	-1.33207
97530769	chr9:97530769:G:A	2.11413e-19	-4.08243e-10	-1.30599
97531160	chr9:97531160:T:C	3.27485e-19	-4.08243e-10	-0.868364
97532863	chr9:97532863:G:T	1.3478e-19	-0.950513	-0.80565
97533310	chr9:97533310:G:T	2.71723e-19	-1.05502	-3.35403e-10
97533639	chr9:97533639:A:G	5.90094e-20	-1.34087	-1.24124
97533937	chr9:97533937:C:T	5.45327e-20	-2.17858	-0.482429
97533981	chr9:97533981:T:C	3.63414e-19	-4.08243e-10	-0.764265
97534198	chr9:97534198:C:G	3.9238e-20	-1.8126	-1.17756
97534694	chr9:97534694:T:C	5.99992e-20	-1.34615	-1.21933
97534864	chr9:97534864:T:A	2.12401e-19	-4.08243e-10	-1.30133
97535413	chr9:97535413:C:T	3.2084e-20	-1.87045	-1.321
97536425	chr9:97536425:T:A	2.39165e-19	-4.08243e-10	-1.18265
97536705	chr9:97536705:A:G	5.76345e-20	-1.27301	-1.33268
97537087	chr9:97537087:C:T	1.06883e-18	0.83889	-0.524381
97537217	chr9:97537217:G:A	6.01169e-20	-1.30286	-1.26065
97537493	chr9:97537493:T:C	2.58423e-20	-2.18694	-1.22085
97537733	chr9:97537733:A:C	2.74353e-18	-4.08243e-10	1.25719
97537791	chr9:97537791:T:C	3.16117e-19	-4.08243e-10	-0.903695
97538138	chr9:97538138:A:C	3.86947e-20	-1.69959	-1.30451
97538182	chr9:97538182:A:G	9.11401e-20	-2.14741	-3.35403e-10
97538209	chr9:97538209:C:T	8.75267e-20	-2.18786	-3.35403e-10
97538526	chr9:97538526:T:A	5.15077e-19	-4.08243e-10	-0.415489
97538717	chr9:97538717:C:T	2.84098e-19	-4.08243e-10	-1.01049
97538782	chr9:97538782:A:G	1.04696e-19	-0.773381	-1.23536
97538927	chr9:97538927:C:T	2.05986e-19	-4.08243e-10	-1.332
97538969	chr9:97538969:C:T	7.89647e-20	-1.46006	-0.830746
97539029	chr9:97539029:A:C	2.20515e-19	-4.08243e-10	-1.26384
97539166	chr9:97539166:A:T	7.74777e-20	-1.39946	-0.910359
97539479	chr9:97539479:C:T	1.16459e-19	-1.90227	-3.35403e-10
97539742	chr9:97539742:G:A	5.66591e-19	-4.08243e-10	-0.320169
97540333	chr9:97540333:C:G	9.41427e-20	-2.115	-3.35403e-10
97540482	chr9:97540482:C:T	2.64588e-19	-4.08243e-10	-1.08163
97540586	chr9:97540586:C:T	2.05973e-19	-4.08243e-10	-1.33206
97540661	chr9:97540661:C:T	2.63446e-19	-4.08243e-10	-1.08596
97541477	chr9:97541477:C:G	3.97956e-20	-1.64946	-1.32659
97541574	chr9:97541574:G:A	1.75487e-19	-1.27564	-0.216598
97541597	chr9:97541597:C:A	2.05996e-19	-4.08243e-10	-1.33195
97542177	chr9:97542177:T:G	2.58541e-19	-4.08243e-10	-1.10475
97542249	chr9:97542249:A:G	6.81266e-20	-2.09914	-0.339296
97542579	chr9:97542579:A:G	6.34769e-20	-2.03628	-0.472851
97542785	chr9:97542785:A:G	2.67606e-20	-2.15349	-1.21938
97542800	chr9:97542800:A:G	7.82165e-20	-1.82082	-0.479511
97542930	chr9:97542930:A:G	2.15023e-19	-4.08243e-10	-1.28906
97543154	chr9:97543154:A:G	2.72832e-19	-4.08243e-10	-1.05095
97543416	chr9:97543416:A:G	7.66352e-20	-1.43247	-0.888279
97543922	chr9:97543922:G:C	3.57855e-20	-1.92583	-1.15643
97543985	chr9:97543985:G:T	3.90515e-20	-2.18833	-0.806599
97544460	chr9:97544460:C:T	5.26724e-20	-1.4798	-1.21591
97544467	chr9:97544467:T:C	1.07976e-19	-0.706084	-1.27181
97544522	chr9:97544522:A:G	5.14391e-20	-1.53805	-1.18136
97545120	chr9:97545120:T:C	1.00107e-19	-0.807595	-1.24597
97545211	chr9:97545211:G:A	1.65435e-19	-1.67681	0.125578
97545242	chr9:97545242:A:G	2.96507e-19	-4.08243e-10	-0.967736
97545246	chr9:97545246:T:A	5.32564e-20	-1.52909	-1.1556
97545507	chr9:97545507:C:T	1.28706e-19	-1.78172	-0.0205562
97545560	chr9:97545560:G:A	1.40025e-18	-4.08243e-10	0.584597
97545607	chr9:97545607:A:G	2.96155e-19	-4.08243e-10	-0.968924
97545620	chr9:97545620:C:T	2.82199e-19	-4.08243e-10	-1.01719
97545734	chr9:97545734:T:C	9.81039e-20	-0.833201	-1.24058
97545949	chr9:97545949:A:G	5.14426e-20	-1.58751	-1.13183
97546776	chr9:97546776:A:G	1.26313e-19	-1.52229	-0.298755
97546839	chr9:97546839:A:G	1.13686e-19	-1.64914	-0.277224
97546923	chr9:97546923:C:T	5.40487e-20	-1.51918	-1.15074
97547106	chr9:97547106:C:T	2.05708e-19	-4.08243e-10	-1.33335
97548061	chr9:97548061:G:A	1.27039e-18	-4.08243e-10	0.48727
97548252	chr9:97548252:A:G	1.34193e-19	-0.501394	-1.25913
97548384	chr9:97548384:C:T	1.56101e-19	-0.321903	-1.2874
97548568	chr9:97548568:C:T	4.10725e-19	-4.08243e-10	-0.641882
97548831	chr9:97548831:G:A	1.2415e-19	-1.83832	-3.35403e-10
97549197	chr9:97549197:T:C	2.07599e-19	-4.08243e-10	-1.3242
97549551	chr9:97549551:T:C	3.9255e-19	-4.08243e-10	-0.687143
97550002	chr9:97550002:T:C	2.72695e-20	-2.02176	-1.33228
97550031	chr9:97550031:T:C	7.7641e-19	-4.08243e-10	-0.005126
97550436	chr9:97550436:G:T	4.47777e-19	-4.08243e-10	-0.555511
97550703	chr9:97550703:A:G	3.01296e-19	-4.08243e-10	-0.951712
97551170	chr9:97551170:C:T	2.61863e-20	-2.15913	-1.23544
97551181	chr9:97551181:G:A	2.69751e-19	-4.08243e-10	-1.06231
97551279	chr9:97551279:C:T	3.63527e-20	-1.89415	-1.17238
97551366	chr9:97551366:G:A	2.38895e-20	-2.1659	-1.32047
97551443	chr9:97551443:C:T	3.86501e-20	-1.69996	-1.3053
97551619	chr9:97551619:A:G	2.45747e-19	-4.08243e-10	-1.1555
97551621	chr9:97551621:A:G	8.58576e-20	-0.986895	-1.22022
97552127	chr9:97552127:A:G	8.66919e-20	-2.19745	-3.35403e-10
97552331	chr9:97552331:ACTAGC:A	2.4818e-20	-2.14963	-1.29861
97552458	chr9:97552458:T:C	3.44162e-20	-1.99696	-1.12432
97553101	chr9:97553101:G:A	2.69981e-19	-4.08243e-10	-1.06145
97553493	chr9:97553493:C:T	2.33088e-19	-4.08243e-10	-1.20839
97553948	chr9:97553948:C:T	1.41303e-19	-0.504267	-1.20464
97554045	chr9:97554045:A:G	2.64332e-19	-4.08243e-10	-1.0826
97554311	chr9:97554311:G:C	3.39986e-20	-1.80542	-1.32807
97554422	chr9:97554422:T:C	1.06513e-19	-1.99154	-3.35403e-10
97554481	chr9:97554481:G:A	1.18901e-19	-1.88151	-3.35403e-10
97555203	chr9:97555203:T:C	3.10371e-19	-4.08243e-10	-0.922038
97555291	chr9:97555291:G:C	3.70826e-20	-1.88256	-1.1641
97555993	chr9:97555993:G:A	1.09775e-19	-0.799773	-1.1616
97556176	chr9:97556176:A:G	5.01158e-20	-1.5152	-1.23027
97556269	chr9:97556269:C:A	3.47858e-20	-1.85775	-1.25285
97556367	chr9:97556367:A:G	2.85879e-19	-4.08243e-10	-1.00424
97556457	chr9:97556457:G:A	2.20138e-19	-0.82101	-0.444541
97556501	chr9:97556501:A:T	3.52622e-20	-1.92741	-1.16958
97556682	chr9:97556682:A:G	7.21358e-20	-1.28597	-1.09529
97556750	chr9:97556750:G:A	2.39213e-19	-4.08243e-10	-1.18245
97556998	chr9:97556998:C:T	3.19829e-20	-1.86207	-1.33254
97557087	chr9:97557087:G:A	4.943e-19	-4.08243e-10	-0.456665
97557366	chr9:97557366:G:C	5.53232e-19	-0.344029	-3.35403e-10
97557575	chr9:97557575:G:A	4.14044e-20	-1.60418	-1.33224
97557612	chr9:97557612:C:T	3.69134e-20	-1.8391	-1.21213
97558548	chr9:97558548:A:G	1.34193e-19	-1.76053	-3.35403e-10
97558634	chr9:97558634:G:T	5.29037e-20	-1.46621	-1.22512
97558989	chr9:97558989:C:T	2.7393e-20	-2.08954	-1.25998
97559596	chr9:97559596:C:T	6.10134e-20	-1.66798	-0.880737
97559687	chr9:97559687:T:C	1.08569e-19	-0.643563	-1.32886
97559689	chr9:97559689:C:T	2.90517e-19	-4.08243e-10	-0.988146
97560152	chr9:97560152:C:T	1.03763e-19	-0.78128	-1.23642
97560353	chr9:97560353:G:A	5.51475e-20	-1.67069	-0.979107
97560418	chr9:97560418:A:T	1.01814e-19	-0.7878	-1.24886
97560494	chr9:97560494:C:T	6.96222e-20	-1.12779	-1.28893
97560609	chr9:97560609:T:C	1.03024e-19	-0.779196	-1.24565
97561804	chr9:97561804:C:T	3.45918e-20	-1.80704	-1.30915
97562199	chr9:97562199:A:T	6.3638e-20	-1.33884	-1.16776
97562278	chr9:97562278:T:C	5.25064e-20	-1.65249	-1.04638
97562372	chr9:97562372:G:A	6.91514e-20	-1.24128	-1.18223
97562611	chr9:97562611:T:A	3.25601e-20	-1.87379	-1.30293
97563211	chr9:97563211:G:A	2.43474e-19	-4.08243e-10	-1.1648
97563258	chr9:97563258:G:A	2.26235e-19	-4.08243e-10	-1.23823
97563818	chr9:97563818:C:G	2.06085e-19	-4.08243e-10	-1.33152
97564543	chr9:97564543:G:A	1.68776e-19	-2.20016	0.668929
97564944	chr9:97564944:G:A	2.91546e-20	-2.00953	-1.27767
97564950	chr9:97564950:C:T	9.46926e-20	-1.59045	-0.51872
97565316	chr9:97565316:C:T	1.19438e-19	-0.696277	-1.18073
97565322	chr9:97565322:A:G	3.32375e-20	-1.99973	-1.1564
97565816	chr9:97565816:G:A	2.1062e-19	-4.08243e-10	-1.30975
97565986	chr9:97565986:G:T	2.10601e-19	-4.08243e-10	-1.30984
97566315	chr9:97566315:C:T	7.78702e-20	-1.09044	-1.21432
97566486	chr9:97566486:C:T	6.94218e-19	-4.08243e-10	-0.117021
97566588	chr9:97566588:T:C	1.2462e-19	-0.744781	-1.08975
97566639	chr9:97566639:C:G	1.26323e-18	-4.08243e-10	0.481624
97566739	chr9:97566739:G:A	1.14062e-19	-1.40296	-0.5201
97566844	chr9:97566844:TATTGAG:T	1.0092e-19	-1.41823	-0.627255
97567100	chr9:97567100:A:T	1.035e-19	-1.46956	-0.550676
97567437	chr9:97567437:C:T	8.5033e-20	-1.06556	-1.15121
97567464	chr9:97567464:C:T	2.73512e-20	-2.0554	-1.29565
97567722	chr9:97567722:G:A	2.68344e-20	-2.14637	-1.22376
97567789	chr9:97567789:C:T	5.53728e-19	-4.08243e-10	-0.343133
97567818	chr9:97567818:G:A	8.99407e-20	-1.00636	-1.1543
97567837	chr9:97567837:T:A	2.65035e-20	-2.10856	-1.27397
97567858	chr9:97567858:G:A	9.08217e-20	-0.992184	-1.15872
97568411	chr9:97568411:A:G	1.42095e-18	-4.08243e-10	0.599273
97568456	chr9:97568456:C:T	2.05711e-19	-4.08243e-10	-1.33334
97568606	chr9:97568606:C:T	6.60271e-19	-4.08243e-10	-0.167156
97569229	chr9:97569229:C:T	2.06473e-19	-4.08243e-10	-1.32964
97569334	chr9:97569334:C:T	2.23669e-19	-4.08243e-10	-1.24964
97569456	chr9:97569456:C:T	2.63366e-20	-2.18156	-1.20729
97569488	chr9:97569488:G:A	9.29944e-20	-1.32868	-0.798589
97569490	chr9:97569490:C:T	1.72031e-18	-4.08243e-10	0.790451
97569641	chr9:97569641:A:G	2.56944e-19	0.0713826	-1.18233
97569795	chr9:97569795:AAAGAT:A	2.53174e-19	0.207268	-1.333
97570638	chr9:97570638:G:T	2.10205e-19	-4.08243e-10	-1.31172
97570722	chr9:97570722:C:T	6.60105e-20	-1.17035	-1.29965
97570736	chr9:97570736:C:G	2.34771e-19	-4.08243e-10	-1.2012
97570739	chr9:97570739:G:A	8.76663e-20	-2.18627	-3.35403e-10
97571000	chr9:97571000:C:T	5.31194e-19	-4.08243e-10	-0.38468
97571356	chr9:97571356:C:A	7.42629e-20	-1.64529	-0.706908
97571490	chr9:97571490:T:C	3.05049e-20	-2.15609	-1.08583
97571648	chr9:97571648:A:G	2.63219e-19	-4.08243e-10	-1.08682
97571877	chr9:97571877:C:T	3.38272e-20	-2.12542	-1.01312
97572304	chr9:97572304:G:A	3.05391e-20	-1.99869	-1.24211
97572465	chr9:97572465:C:T	2.68213e-19	-4.08243e-10	-1.06803
97573287	chr9:97573287:C:T	4.1136e-19	-4.08243e-10	-0.640338
97573587	chr9:97573587:C:A	4.41914e-19	-4.08243e-10	-0.568692
97574698	chr9:97574698:T:C	2.32948e-19	-4.08243e-10	-1.20899
97575065	chr9:97575065:C:T	2.68639e-19	-4.08243e-10	-1.06644
97575272	chr9:97575272:G:A	9.66389e-20	-0.956134	-1.13269
97575295	chr9:97575295:G:A	2.60317e-18	1.20468	-3.35403e-10
97575335	chr9:97575335:C:T	3.6336e-19	-4.08243e-10	-0.764413
97575671	chr9:97575671:T:C	6.84335e-20	-1.33585	-1.09809
97575941	chr9:97575941:C:T	2.61113e-19	-4.08243e-10	-1.09485
97576150	chr9:97576150:G:A	9.63514e-20	-0.764058	-1.32775
97576678	chr9:97576678:G:A	4.21616e-19	-4.08243e-10	-0.615712
97576890	chr9:97576890:C:T	6.51105e-20	-1.25595	-1.22777
97576927	chr9:97576927:T:C	4.66183e-19	-0.515229	-3.35403e-10
97577831	chr9:97577831:G:T	5.72882e-19	0.148395	-0.457523
97577957	chr9:97577957:C:T	2.57297e-19	0.152126	-1.2617
97578129	chr9:97578129:C:T	4.40285e-19	-4.08243e-10	-0.572385
97578203	chr9:97578203:G:A	1.01582e-19	-0.725191	-1.31375
97578321	chr9:97578321:G:A	9.01208e-20	-2.15866	-3.35403e-10
97578756	chr9:97578756:T:C	9.12901e-20	-1.12586	-1.01991
97578860	chr9:97578860:C:T	3.65434e-19	-4.08243e-10	-0.758722
97578927	chr9:97578927:C:T	1.19029e-19	-0.549148	-1.33129
97579373	chr9:97579373:A:G	3.36661e-19	-4.08243e-10	-0.840729
97579578	chr9:97579578:G:T	7.44523e-20	-1.28512	-1.06453
97580153	chr9:97580153:C:T	2.40078e-20	-2.15095	-1.33048
97580174	chr9:97580174:T:C	2.80862e-19	-4.08243e-10	-1.02194
97580503	chr9:97580503:G:A	2.27253e-19	-4.08243e-10	-1.23374
97580727	chr9:97580727:G:C	8.83178e-20	-1.3307	-0.84816
97580930	chr9:97580930:C:A	2.06249e-19	-1.33072	-3.35403e-10
97581105	chr9:97581105:T:C	2.34836e-19	0.0774036	-1.27832
97582216	chr9:97582216:A:C	1.09675e-19	-1.96228	-3.35403e-10
97582477	chr9:97582477:A:T	8.81524e-20	-2.18074	-3.35403e-10
97582543	chr9:97582543:A:G	2.68335e-19	0.142763	-1.21033
97583034	chr9:97583034:T:G	2.36958e-19	-4.08243e-10	-1.19192
97583526	chr9:97583526:A:G	8.94041e-20	-2.16664	-3.35403e-10
97583548	chr9:97583548:A:G	1.26877e-19	-1.10952	-0.707065
97584664	chr9:97584664:G:T	1.07284e-19	-1.25164	-0.732687
97585033	chr9:97585033:T:C	2.20693e-19	-4.08243e-10	-1.26303
97585065	chr9:97585065:T:G	7.30825e-20	-1.04329	-1.32492
97585107	chr9:97585107:C:A	3.59794e-19	-0.774275	-3.35403e-10
97585365	chr9:97585365:G:A	9.31849e-20	-2.12522	-3.35403e-10
97586524	chr9:97586524:G:A	3.61732e-19	0.469416	-1.23832
97587198	chr9:97587198:A:G	3.61922e-19	-4.08243e-10	-0.768377
97587511	chr9:97587511:G:A	2.26488e-19	-4.08243e-10	-1.23711
97588091	chr9:97588091:T:C	1.07494e-19	-1.99151	0.00914168
97589420	chr9:97589420:C:T	2.35216e-19	-4.08243e-10	-1.1993
97589500	chr9:97589500:G:C	4.11615e-19	-4.08243e-10	-0.639717
97589575	chr9:97589575:G:A	1.4515e-19	-0.360676	-1.32137
97589842	chr9:97589842:C:T	2.22372e-19	-4.08243e-10	-1.25546
97590003	chr9:97590003:T:C	3.03509e-19	0.308591	-1.25299
97590492	chr9:97590492:C:T	4.85449e-19	0.1604	-0.635132
97590889	chr9:97590889:A:G	6.80138e-20	-1.10779	-1.3323
97591168	chr9:97591168:G:C	2.31101e-19	-4.08243e-10	-1.21695
97591183	chr9:97591183:TC:T	4.76906e-19	-4.08243e-10	-0.492487
97591365	chr9:97591365:C:T	2.49545e-19	-4.08243e-10	-1.14017
97591519	chr9:97591519:G:T	9.53603e-20	-0.796366	-1.30578
97591989	chr9:97591989:AATT:A	1.00119e-19	-0.721549	-1.3319
97592016	chr9:97592016:A:T	7.21505e-20	-1.06535	-1.3157
97592093	chr9:97592093:T:G	3.436e-19	0.479076	-1.2994
97592234	chr9:97592234:T:C	2.21979e-19	-4.08243e-10	-1.25722
97593063	chr9:97593063:G:A	3.96391e-19	-4.08243e-10	-0.677406
97593328	chr9:97593328:C:A	4.58713e-19	-4.08243e-10	-0.531381
97593740	chr9:97593740:G:A	2.05926e-19	-4.08243e-10	-1.33229
97594036	chr9:97594036:G:A	6.34927e-20	-1.20205	-1.30684
97594377	chr9:97594377:A:G	6.24269e-20	-1.47398	-1.05183
97594459	chr9:97594459:C:T	5.78027e-20	-1.34666	-1.25611
97594557	chr9:97594557:G:C	8.33005e-20	-1.17031	-1.06705
97594860	chr9:97594860:CT:C	2.01413e-19	-1.10083	-0.253623
97594974	chr9:97594974:A:G	5.16759e-20	-1.45463	-1.26018
97595177	chr9:97595177:AAAATT:A	2.47392e-19	-4.08243e-10	-1.14883
97595376	chr9:97595376:C:T	6.23849e-20	-1.28387	-1.24262
97595577	chr9:97595577:C:T	5.35134e-20	-1.48725	-1.19262
97595838	chr9:97595838:C:T	2.05703e-19	-4.08243e-10	-1.33337
97596184	chr9:97596184:C:T	2.10059e-19	-1.31242	-3.35403e-10
97596578	chr9:97596578:C:T	3.85398e-19	-4.08243e-10	-0.70553
97596719	chr9:97596719:C:A	3.63147e-19	-4.08243e-10	-0.764998
97596791	chr9:97596791:C:T	1.53177e-19	-0.827469	-0.800742
97597210	chr9:97597210:AAGTAAAG:A	8.8182e-20	-2.1804	-3.35403e-10
97597461	chr9:97597461:A:G	3.21509e-19	-4.08243e-10	-0.886782
97597539	chr9:97597539:A:G	3.32967e-19	-4.08243e-10	-0.851763
97597566	chr9:97597566:T:C	3.83897e-19	-4.08243e-10	-0.709432
97597806	chr9:97597806:C:G	2.11779e-19	-4.08243e-10	-1.30426
97598984	chr9:97598984:A:G	2.6605e-19	-4.08243e-10	-1.07612
97599196	chr9:97599196:ACT:A	2.53425e-20	-2.1995	-1.22782
97599416	chr9:97599416:T:TATGA	3.92675e-19	-4.08243e-10	-0.686824
97599444	chr9:97599444:C:CTCA	2.59113e-19	-4.08243e-10	-1.10254
97599451	chr9:97599451:A:G	2.45058e-19	-4.08243e-10	-1.15831
97599582	chr9:97599582:C:T	2.47702e-20	-2.20043	-1.24974
97600300	chr9:97600300:T:C	1.54091e-19	-1.62227	-3.35403e-10
97600317	chr9:97600317:T:C	3.52598e-19	-4.08243e-10	-0.794479
97600792	chr9:97600792:A:G	2.48229e-19	-4.08243e-10	-1.14545
97600886	chr9:97600886:T:C	2.63666e-19	-4.08243e-10	-1.08512
97601294	chr9:97601294:C:T	3.03811e-19	-4.08243e-10	-0.943401
97601630	chr9:97601630:A:T	3.0461e-19	-4.08243e-10	-0.940773
97601652	chr9:97601652:A:G	3.44792e-19	-4.08243e-10	-0.816865
97601817	chr9:97601817:T:C	3.47019e-19	-4.08243e-10	-0.810426
97602054	chr9:97602054:C:A	9.66771e-20	-2.08843	-3.35403e-10
97602094	chr9:97602094:G:C	2.4618e-19	-4.08243e-10	-1.15374
97602169	chr9:97602169:A:C	3.00666e-19	-4.08243e-10	-0.953806
97602640	chr9:97602640:T:C	2.26296e-19	-4.08243e-10	-1.23796
97602804	chr9:97602804:A:G	3.16803e-19	-4.08243e-10	-0.901527
97603128	chr9:97603128:TTTGA:T	2.24836e-19	-4.08243e-10	-1.24443
97603228	chr9:97603228:G:T	4.03888e-19	-4.08243e-10	-0.658669
97603512	chr9:97603512:A:G	2.61536e-19	-4.08243e-10	-1.09324
97603734	chr9:97603734:G:T	3.06156e-19	-4.08243e-10	-0.935713
97604212	chr9:97604212:A:G	3.04871e-19	-4.08243e-10	-0.939919
97604376	chr9:97604376:G:C	3.03681e-19	-4.08243e-10	-0.943829
97604561	chr9:97604561:T:C	4.07032e-19	-4.08243e-10	-0.650914
97604671	chr9:97604671:A:G	2.52031e-20	-2.19899	-1.23385
97605024	chr9:97605024:T:C	2.65269e-20	-2.20024	-1.18141
97605352	chr9:97605352:C:T	2.95663e-19	-4.08243e-10	-0.970586
97605528	chr9:97605528:G:A	3.03298e-19	-4.08243e-10	-0.945089
97605531	chr9:97605531:A:G	3.08641e-19	-4.08243e-10	-0.927627
97605892	chr9:97605892:C:G	2.90905e-19	-4.08243e-10	-0.986809
97606961	chr9:97606961:C:T	2.72073e-19	-4.08243e-10	-1.05374
97607043	chr9:97607043:G:A	2.95859e-19	-4.08243e-10	-0.969923
97607092	chr9:97607092:A:G	8.57957e-19	-4.08243e-10	0.094747
97607224	chr9:97607224:G:C	2.21558e-19	-4.08243e-10	-1.25912
97607630	chr9:97607630:T:C	1.27925e-19	-1.80837	-3.35403e-10
97607645	chr9:97607645:A:G	1.00157e-19	-0.861388	-1.19168
97608139	chr9:97608139:C:T	2.75821e-19	-4.08243e-10	-1.04005
97608254	chr9:97608254:CA:C	7.14049e-19	-4.08243e-10	-0.0888545
97608585	chr9:97608585:G:A	8.8984e-20	-2.17135	-3.35403e-10
97609032	chr9:97609032:G:GA	3.02241e-19	-4.08243e-10	-0.948581
97609189	chr9:97609189:C:T	3.03276e-19	-4.08243e-10	-0.945163
97609594	chr9:97609594:A:G	9.33843e-20	-2.12308	-3.35403e-10
97610273	chr9:97610273:G:A	2.14134e-19	-4.08243e-10	-1.2932
97610624	chr9:97610624:C:T	3.02698e-19	-4.08243e-10	-0.94707
97610698	chr9:97610698:T:C	2.43623e-19	-4.08243e-10	-1.16419
97611007	chr9:97611007:T:C	3.0534e-19	-4.08243e-10	-0.938379
97611026	chr9:97611026:A:G	2.85761e-19	-4.08243e-10	-1.00465
97611077	chr9:97611077:A:G	2.99457e-19	-4.08243e-10	-0.957837
97611248	chr9:97611248:C:T	2.64107e-19	-4.08243e-10	-1.08345
97611368	chr9:97611368:G:GATC	2.8525e-19	-4.08243e-10	-1.00644
97611374	chr9:97611374:G:A	3.03117e-19	-4.08243e-10	-0.945689
97611394	chr9:97611394:G:A	4.05691e-19	-4.08243e-10	-0.654215
97611487	chr9:97611487:T:C	8.64535e-20	-2.2002	-3.35403e-10
97611959	chr9:97611959:C:G	2.10614e-19	-4.08243e-10	-1.30978
97611992	chr9:97611992:C:CT	2.80899e-19	-4.08243e-10	-1.02181
97612170	chr9:97612170:T:C	2.8343e-19	-4.08243e-10	-1.01284
97612889	chr9:97612889:T:A	3.00671e-19	-4.08243e-10	-0.95379
97612922	chr9:97612922:C:T	4.03252e-19	-4.08243e-10	-0.660245
97613326	chr9:97613326:A:G	1.08204e-19	-1.92423	-0.0515584
97613493	chr9:97613493:A:AT	3.14728e-19	-4.08243e-10	-0.908097
97613564	chr9:97613564:G:A	2.42286e-19	-4.08243e-10	-1.16969
97613767	chr9:97613767:T:C	3.15317e-19	-4.08243e-10	-0.906227
97613867	chr9:97613867:C:T	2.16637e-19	-4.08243e-10	-1.28158
97614109	chr9:97614109:T:C	9.55659e-20	-2.09999	-3.35403e-10
97614265	chr9:97614265:G:A	2.5184e-20	-2.19895	-1.23465
97614392	chr9:97614392:G:GCATTCATTCCTT	3.15934e-19	-4.08243e-10	-0.904272
97614573	chr9:97614573:T:A	6.19036e-20	-1.35172	-1.18251
97614574	chr9:97614574:G:A	6.32508e-20	-1.33083	-1.18187
97614580	chr9:97614580:GA:G	6.20208e-20	-1.34884	-1.1835
97614584	chr9:97614584:A:C	6.08661e-20	-1.36763	-1.1835
97614733	chr9:97614733:T:C	2.57862e-19	-4.08243e-10	-1.10738
97614800	chr9:97614800:T:A	2.06301e-19	-4.08243e-10	-1.33047
97614848	chr9:97614848:A:C	6.51142e-20	-1.21728	-1.26638
97615001	chr9:97615001:A:G	2.40183e-19	-4.08243e-10	-1.1784
97615431	chr9:97615431:C:T	2.54903e-19	-4.08243e-10	-1.11892
97615740	chr9:97615740:G:A	2.94809e-19	-4.08243e-10	-0.973479
97615979	chr9:97615979:A:C	2.10239e-19	-4.08243e-10	-1.31156
97616794	chr9:97616794:T:C	2.05842e-19	-4.08243e-10	-1.3327
97618005	chr9:97618005:G:T	2.61759e-19	-4.08243e-10	-1.09238
97618443	chr9:97618443:G:A	9.5544e-20	-2.10022	-3.35403e-10
97618752	chr9:97618752:C:T	4.73449e-20	-2.17817	-0.624175
97618813	chr9:97618813:T:G	2.10614e-19	-4.08243e-10	-1.30978
97618829	chr9:97618829:T:C	3.01488e-19	-4.08243e-10	-0.951076
97618910	chr9:97618910:G:A	3.02264e-19	-4.08243e-10	-0.948507
97618960	chr9:97618960:A:G	2.19005e-19	-4.08243e-10	-1.27071
97619316	chr9:97619316:C:T	2.65573e-20	-2.20001	-1.1805
97619345	chr9:97619345:G:C	3.30948e-19	-4.08243e-10	-0.857846
97619480	chr9:97619480:A:G	4.25859e-19	-4.08243e-10	-0.605699
97620148	chr9:97620148:C:G	3.20454e-19	-0.90922	0.0191511
97620294	chr9:97620294:C:T	3.00844e-19	-4.08243e-10	-0.953216
97620380	chr9:97620380:G:A	3.39797e-19	-4.08243e-10	-0.831457
97620381	chr9:97620381:C:A	3.40626e-19	-4.08243e-10	-0.829022
97620654	chr9:97620654:T:C	2.21167e-19	-4.08243e-10	-1.26089
97621292	chr9:97621292:A:C	2.83136e-19	-4.08243e-10	-1.01388
97621362	chr9:97621362:CAT:C	2.8521e-20	-2.05743	-1.25174
97621985	chr9:97621985:A:C	1.21078e-19	-1.89456	0.0311947
97622028	chr9:97622028:G:C	3.00205e-19	-4.08243e-10	-0.955341
97622070	chr9:97622070:T:TA	2.06364e-19	-4.08243e-10	-1.33016
97622287	chr9:97622287:T:C	3.00092e-19	-4.08243e-10	-0.955718
97622512	chr9:97622512:T:C	2.59876e-19	-4.08243e-10	-1.0996
97622893	chr9:97622893:T:A	2.6624e-19	-4.08243e-10	-1.07541
97623298	chr9:97623298:C:T	2.45734e-19	-4.08243e-10	-1.15556
97623614	chr9:97623614:C:T	2.99506e-19	-4.08243e-10	-0.957671
97623661	chr9:97623661:C:A	3.25965e-19	-4.08243e-10	-0.873018
97623741	chr9:97623741:C:T	3.28262e-19	-4.08243e-10	-0.865996
97623904	chr9:97623904:T:A	1.43498e-19	-0.976661	-0.716823
97624164	chr9:97624164:G:C	9.91565e-20	-0.893337	-1.16977
97624706	chr9:97624706:T:C	3.05327e-19	-4.08243e-10	-0.938422
97624811	chr9:97624811:T:G	3.0073e-19	-4.08243e-10	-0.953595
97625486	chr9:97625486:A:G	2.20084e-19	-4.08243e-10	-1.2658
97625541	chr9:97625541:C:G	3.01327e-19	-4.08243e-10	-0.951611
97625837	chr9:97625837:G:T	9.72943e-20	-0.942927	-1.13914
97625875	chr9:97625875:C:A	4.44612e-19	-4.08243e-10	-0.562606
97625915	chr9:97625915:C:T	2.52387e-20	-2.20046	-1.23097
97626226	chr9:97626226:AG:A	2.95112e-19	-4.08243e-10	-0.972452
97627053	chr9:97627053:C:T	9.62332e-20	-2.09303	-3.35403e-10
97627572	chr9:97627572:T:C	5.7084e-19	-4.08243e-10	-0.312698
97627909	chr9:97627909:T:A	3.0064e-19	-4.08243e-10	-0.953892
97628345	chr9:97628345:A:G	2.66791e-20	-2.20035	-1.17558
97629458	chr9:97629458:CT:C	2.81913e-19	-4.08243e-10	-1.01821
97629497	chr9:97629497:A:G	2.18445e-19	-4.08243e-10	-1.27327
97629625	chr9:97629625:T:A	2.81913e-19	-4.08243e-10	-1.01821
97629774	chr9:97629774:A:G	2.08513e-19	-4.08243e-10	-1.31981
97629912	chr9:97629912:C:T	1.43988e-19	-1.69008	-3.35403e-10
97629996	chr9:97629996:C:T	3.03789e-19	-4.08243e-10	-0.943473
97630167	chr9:97630167:A:G	2.57899e-19	-4.08243e-10	-1.10724
97630203	chr9:97630203:C:T	2.46023e-18	1.1482	-3.35403e-10
97630505	chr9:97630505:AC:A	3.32987e-20	-2.20039	-0.953893
97630507	chr9:97630507:AAAT:A	3.40643e-20	-2.20046	-0.931101
97630552	chr9:97630552:T:C	4.19297e-19	-4.08243e-10	-0.621227
97630646	chr9:97630646:G:A	2.70974e-19	-4.08243e-10	-1.05778
97631265	chr9:97631265:C:T	2.99123e-19	-4.08243e-10	-0.958951
97631340	chr9:97631340:C:G	2.77479e-19	-4.08243e-10	-1.03406
97631472	chr9:97631472:T:C	3.05004e-19	-4.08243e-10	-0.93948
97631943	chr9:97631943:C:T	2.72069e-19	-4.08243e-10	-1.05375
97632071	chr9:97632071:A:ACT	3.03082e-19	-4.08243e-10	-0.945803
97632496	chr9:97632496:A:C	2.89873e-19	-4.08243e-10	-0.990362
97632514	chr9:97632514:C:CT	1.19853e-19	-0.714986	-1.15856
97633454	chr9:97633454:C:G	2.81913e-19	-4.08243e-10	-1.01821
97633483	chr9:97633483:A:G	3.01756e-19	-4.08243e-10	-0.950187
97633537	chr9:97633537:C:G	4.10349e-19	-4.08243e-10	-0.642798
97633644	chr9:97633644:G:A	3.01249e-19	-4.08243e-10	-0.951869
97633770	chr9:97633770:G:C	2.81913e-19	-4.08243e-10	-1.01821
97634054	chr9:97634054:T:C	2.99621e-19	-4.08243e-10	-0.95729
97635538	chr9:97635538:G:C	2.06763e-19	-4.08243e-10	-1.32824
97635718	chr9:97635718:G:A	1.00787e-18	-4.08243e-10	0.255783
97635972	chr9:97635972:T:C	1.1804e-19	-1.16414	-0.724644
97636192	chr9:97636192:C:CA	2.91264e-19	-4.08243e-10	-0.985575
97636464	chr9:97636464:A:G	3.98621e-19	-4.08243e-10	-0.671796
97636850	chr9:97636850:G:A	1.32429e-19	-1.07995	-0.693817
97636918	chr9:97636918:G:A	2.05913e-19	-4.08243e-10	-1.33235
97637112	chr9:97637112:A:G	2.44465e-19	-4.08243e-10	-1.16073
97637123	chr9:97637123:A:G	2.06089e-19	-4.08243e-10	-1.3315
97637401	chr9:97637401:T:G	2.40489e-19	-4.08243e-10	-1.17713
97637453	chr9:97637453:A:G	1.38945e-19	-1.72573	-3.35403e-10
97637852	chr9:97637852:G:A	2.61249e-20	-2.20019	-1.19673
97637973	chr9:97637973:A:G	2.65798e-19	-4.08243e-10	-1.07707
97638284	chr9:97638284:A:G	2.88895e-19	-4.08243e-10	-0.993742
97638756	chr9:97638756:A:G	3.04564e-19	-4.08243e-10	-0.940926
97638953	chr9:97638953:C:CT	2.29845e-19	-4.08243e-10	-1.2224
97639704	chr9:97639704:G:GCAT	9.74099e-20	-2.08088	-3.35403e-10
97639908	chr9:97639908:C:G	8.65021e-20	-2.19964	-3.35403e-10
97639959	chr9:97639959:A:G	2.81571e-19	-4.08243e-10	-1.01942
97640151	chr9:97640151:T:A	1.83312e-19	-1.44862	-3.35403e-10
97640444	chr9:97640444:G:A	2.17029e-19	-4.08243e-10	-1.27977
97640947	chr9:97640947:AT:A	2.16665e-19	-4.08243e-10	-1.28145
97641443	chr9:97641443:GTAATGATTTTAAAATGATA:G	2.05939e-19	-4.08243e-10	-1.33223
97641463	chr9:97641463:G:C	2.05924e-19	-4.08243e-10	-1.3323
97642066	chr9:97642066:G:A	2.92248e-19	-4.08243e-10	-0.982203
97642156	chr9:97642156:G:T	2.13964e-19	-4.08243e-10	-1.294
97642436	chr9:97642436:C:G	1.2987e-19	-1.79327	-3.35403e-10
97642956	chr9:97642956:A:G	3.60539e-19	-4.08243e-10	-0.772208
97643035	chr9:97643035:ATGTC:A	8.70076e-20	-2.19381	-3.35403e-10
97643345	chr9:97643345:T:C	2.05804e-19	-4.08243e-10	-1.33288
97643994	chr9:97643994:G:T	2.7234e-19	-4.08243e-10	-1.05276
97644872	chr9:97644872:G:A	2.96701e-19	-4.08243e-10	-0.967081
97644974	chr9:97644974:A:G	2.27254e-19	-4.08243e-10	-1.23374
97645285	chr9:97645285:C:A	2.06117e-19	-4.08243e-10	-1.33136
97645294	chr9:97645294:A:G	2.17455e-19	-4.08243e-10	-1.27781
97645298	chr9:97645298:C:T	2.06119e-19	-4.08243e-10	-1.33135
97646068	chr9:97646068:C:T	1.21967e-19	-1.30798	-0.548081
97646488	chr9:97646488:C:T	2.87644e-19	-4.08243e-10	-0.998083
97646558	chr9:97646558:G:A	2.63813e-19	-4.08243e-10	-1.08457
97646768	chr9:97646768:C:T	2.79519e-19	-4.08243e-10	-1.02674
97647683	chr9:97647683:G:T	3.03885e-19	-4.08243e-10	-0.943156
97647821	chr9:97647821:C:A	2.90809e-19	-4.08243e-10	-0.98714
97649344	chr9:97649344:C:T	4.78086e-19	-0.490016	-3.35403e-10
97650093	chr9:97650093:C:T	2.64027e-20	-2.19168	-1.19466
97650369	chr9:97650369:T:G	3.93538e-19	-4.08243e-10	-0.68463
97650683	chr9:97650683:G:A	2.78749e-19	-4.08243e-10	-1.0295
97651837	chr9:97651837:A:G	2.98638e-19	-4.08243e-10	-0.960573
97651925	chr9:97651925:T:C	2.97141e-19	-4.08243e-10	-0.965601
97652204	chr9:97652204:A:G	4.06809e-19	-4.08243e-10	-0.651463
97652334	chr9:97652334:T:C	3.004e-19	-4.08243e-10	-0.954691
97652896	chr9:97652896:G:A	2.24819e-19	-4.08243e-10	-1.24451
97653047	chr9:97653047:A:G	2.91301e-19	-4.08243e-10	-0.985449
97653558	chr9:97653558:G:A	2.4994e-20	-2.19982	-1.24135
97653575	chr9:97653575:G:A	2.23877e-19	-4.08243e-10	-1.24871
97653675	chr9:97653675:AAG:A	4.01896e-19	-4.08243e-10	-0.663612
97653887	chr9:97653887:A:G	2.30121e-19	-4.08243e-10	-1.2212
97654018	chr9:97654018:A:G	2.18261e-19	-4.08243e-10	-1.27412
97654317	chr9:97654317:G:A	5.11308e-20	-2.18679	-0.538628
97655212	chr9:97655212:A:G	4.01047e-19	-4.08243e-10	-0.665729
97655606	chr9:97655606:G:A	2.9891e-19	-4.08243e-10	-0.959665
97656049	chr9:97656049:C:T	1.4982e-18	0.652213	-3.35403e-10
97656505	chr9:97656505:G:T	2.88375e-19	-4.08243e-10	-0.995544
97656915	chr9:97656915:G:C	2.05926e-19	-4.08243e-10	-1.33229
97657239	chr9:97657239:T:G	1.28279e-19	-1.26095	-0.544652
97657327	chr9:97657327:T:C	2.56851e-19	-4.08243e-10	-1.11131
97657860	chr9:97657860:G:A	3.22361e-19	-0.566099	-0.318036
97657935	chr9:97657935:T:A	2.57507e-19	-4.08243e-10	-1.10876
97658054	chr9:97658054:C:T	9.05202e-20	-2.15423	-3.35403e-10
97658163	chr9:97658163:AC:A	2.58044e-19	-4.08243e-10	-1.10667
97658577	chr9:97658577:C:T	2.92017e-19	-4.08243e-10	-0.982996
97658694	chr9:97658694:G:A	2.96165e-19	-4.08243e-10	-0.96889
97659026	chr9:97659026:C:T	3.99265e-19	-4.08243e-10	-0.67018
97659405	chr9:97659405:T:C	2.996e-19	-4.08243e-10	-0.957357
97659745	chr9:97659745:G:A	2.54715e-20	-2.19997	-1.22228
97659793	chr9:97659793:T:G	1.24749e-19	-1.8335	-3.35403e-10
97659800	chr9:97659800:G:T	4.5983e-19	-4.08243e-10	-0.528951
97660965	chr9:97660965:T:C	2.91377e-19	-4.08243e-10	-0.98519
97662208	chr9:97662208:T:C	3.86882e-19	-4.08243e-10	-0.701686
97662291	chr9:97662291:G:A	2.98987e-19	-4.08243e-10	-0.959405
97662502	chr9:97662502:A:G	2.05973e-19	-4.08243e-10	-1.33206
97662836	chr9:97662836:A:G	4.216e-19	-4.08243e-10	-0.615749
97664325	chr9:97664325:A:G	4.21826e-19	-4.08243e-10	-0.615215
97664580	chr9:97664580:A:G	3.00874e-19	-4.08243e-10	-0.953114
97664787	chr9:97664787:C:G	2.72678e-19	-4.08243e-10	-1.05151
97664808	chr9:97664808:G:C	2.0574e-19	-4.08243e-10	-1.33319
97665119	chr9:97665119:A:G	2.7441e-19	-4.08243e-10	-1.04518
97665191	chr9:97665191:A:G	4.09714e-19	-0.644346	-3.35403e-10
97665426	chr9:97665426:C:T	2.14556e-19	-4.08243e-10	-1.29124
97665582	chr9:97665582:G:A	2.65822e-19	-4.08243e-10	-1.07698
97666346	chr9:97666346:A:G	3.00332e-19	-4.08243e-10	-0.954918
97666502	chr9:97666502:G:T	2.70502e-19	-4.08243e-10	-1.05953
97666551	chr9:97666551:G:A	3.02198e-19	-4.08243e-10	-0.948726
97666695	chr9:97666695:A:G	2.55396e-20	-2.19513	-1.22444
97667193	chr9:97667193:G:A	2.97129e-19	-4.08243e-10	-0.965639
97668113	chr9:97668113:C:T	2.19961e-19	-4.08243e-10	-1.26636
97668640	chr9:97668640:T:C	6.32965e-20	-1.30881	-1.20316
97668711	chr9:97668711:G:A	2.06495e-19	-4.08243e-10	-1.32953
97668806	chr9:97668806:T:A	2.21812e-19	-4.08243e-10	-1.25798
97668860	chr9:97668860:C:T	2.24942e-19	-4.08243e-10	-1.24397
97669171	chr9:97669171:A:C	2.7926e-19	-4.08243e-10	-1.02766
97669290	chr9:97669290:T:C	4.0095e-19	-4.08243e-10	-0.665971
97669438	chr9:97669438:C:T	2.98739e-19	-4.08243e-10	-0.960235
97670226	chr9:97670226:G:A	1.13734e-19	-1.15961	-0.766332
97670300	chr9:97670300:G:A	8.77183e-20	-2.18568	-3.35403e-10
97670378	chr9:97670378:G:A	2.53559e-19	-4.08243e-10	-1.12421
97670782	chr9:97670782:G:A	2.50742e-19	-4.08243e-10	-1.13538
97670951	chr9:97670951:G:A	2.66721e-20	-2.19806	-1.17813
97670986	chr9:97670986:T:A	2.05939e-19	-4.08243e-10	-1.33223
97671587	chr9:97671587:G:A	2.51963e-19	-4.08243e-10	-1.13052
97672276	chr9:97672276:GTGT:G	1.88411e-19	-1.77316	0.351978
97672855	chr9:97672855:G:A	2.93741e-19	-4.08243e-10	-0.977108
97673190	chr9:97673190:G:GGTAA	3.37739e-19	-4.08243e-10	-0.837534
97673263	chr9:97673263:C:T	3.74017e-19	-4.08243e-10	-0.735506
97673741	chr9:97673741:A:G	2.82341e-19	-4.08243e-10	-1.01669
97674029	chr9:97674029:G:A	1.05442e-19	-0.766213	-1.23543
97674039	chr9:97674039:T:A	1.06555e-19	-0.753853	-1.23729
97674046	chr9:97674046:AG:A	1.08707e-19	-0.734204	-1.23695
97674587	chr9:97674587:A:T	2.27064e-19	-4.08243e-10	-1.23457
97674776	chr9:97674776:G:A	1.03734e-19	-0.984489	-1.03349
97674916	chr9:97674916:C:T	2.0598e-19	-4.08243e-10	-1.33203
97675161	chr9:97675161:A:G	2.06233e-19	-4.08243e-10	-1.3308
97675236	chr9:97675236:G:C	2.86406e-19	-4.08243e-10	-1.0024
97675495	chr9:97675495:T:C	3.22437e-19	-4.08243e-10	-0.8839
97675666	chr9:97675666:A:G	2.05792e-19	-4.08243e-10	-1.33294
97676062	chr9:97676062:T:C	2.63555e-20	-2.20045	-1.18768
97676285	chr9:97676285:C:T	2.68644e-19	-4.08243e-10	-1.06642
97676528	chr9:97676528:A:G	2.21097e-19	-4.08243e-10	-1.2612
97676529	chr9:97676529:T:C	2.9475e-19	-4.08243e-10	-0.973679
97676751	chr9:97676751:T:C	1.69168e-19	-1.52891	-3.35403e-10
97677272	chr9:97677272:T:C	2.95483e-19	-4.08243e-10	-0.971196
97677488	chr9:97677488:C:T	2.92225e-19	-4.08243e-10	-0.982282
97678128	chr9:97678128:T:C	3.11489e-20	-2.19875	-1.02228
97678396	chr9:97678396:G:A	2.05766e-19	-4.08243e-10	-1.33307
97678407	chr9:97678407:AAAT:A	1.29974e-19	-1.79247	-3.35403e-10
97679211	chr9:97679211:G:T	1.10972e-19	-1.18252	-0.768005
97679220	chr9:97679220:T:C	2.7029e-19	-4.08243e-10	-1.06031
97679393	chr9:97679393:A:AT	2.96179e-19	-4.08243e-10	-0.968842
97679854	chr9:97679854:C:G	2.84926e-19	-4.08243e-10	-1.00758
97679908	chr9:97679908:C:T	8.82112e-20	-2.18007	-3.35403e-10
97680387	chr9:97680387:G:T	4.49935e-20	-1.58625	-1.26703
97680524	chr9:97680524:T:C	3.3869e-20	-2.02762	-1.10969
97680598	chr9:97680598:T:C	2.8465e-19	-4.08243e-10	-1.00855
97680780	chr9:97680780:A:G	2.05816e-19	-4.08243e-10	-1.33282
97680844	chr9:97680844:C:T	2.86701e-19	-4.08243e-10	-1.00137
97681480	chr9:97681480:C:T	3.95444e-19	-4.08243e-10	-0.679798
97681663	chr9:97681663:C:T	3.82537e-19	-4.08243e-10	-0.712982
97681926	chr9:97681926:G:A	2.53977e-19	-4.08243e-10	-1.12256
97682251	chr9:97682251:A:G	1.16683e-18	0.402236	-3.35403e-10
97682669	chr9:97682669:C:G	7.83142e-20	-0.979564	-1.31951
97682969	chr9:97682969:G:T	3.90112e-19	-4.08243e-10	-0.693373
97683086	chr9:97683086:T:C	2.12519e-19	-4.08243e-10	-1.30077
97683353	chr9:97683353:G:GA	2.48166e-19	-4.08243e-10	-1.14571
97683585	chr9:97683585:A:T	2.15296e-19	-4.08243e-10	-1.2878
97683699	chr9:97683699:T:TCTTAA	2.87751e-19	-4.08243e-10	-0.997713
97683948	chr9:97683948:T:A	2.75228e-19	-4.08243e-10	-1.04221
97683955	chr9:97683955:G:A	1.45215e-19	-0.419884	-1.26171
97684058	chr9:97684058:CTT:C	2.06088e-19	-4.08243e-10	-1.3315
97684424	chr9:97684424:G:C	2.80699e-19	-4.08243e-10	-1.02252
97684451	chr9:97684451:A:G	2.95864e-19	-4.08243e-10	-0.969907
97685072	chr9:97685072:G:A	2.91241e-19	-4.08243e-10	-0.985657
97685514	chr9:97685514:T:A	5.34021e-20	-1.41937	-1.26259
97685803	chr9:97685803:A:G	2.38651e-19	-4.08243e-10	-1.1848
97685890	chr9:97685890:T:C	3.90346e-19	-4.08243e-10	-0.692774
97685946	chr9:97685946:C:T	2.27075e-19	-4.08243e-10	-1.23453
97686003	chr9:97686003:A:G	2.79937e-19	-4.08243e-10	-1.02524
97686335	chr9:97686335:A:G	8.6953e-20	-2.19444	-3.35403e-10
97686386	chr9:97686386:G:A	2.06952e-19	-4.08243e-10	-1.32732
97686471	chr9:97686471:T:C	2.88065e-19	-4.08243e-10	-0.99662
97687378	chr9:97687378:T:C	3.85813e-19	-4.08243e-10	-0.704454
97687714	chr9:97687714:C:T	2.71869e-19	-4.08243e-10	-1.05449
97687756	chr9:97687756:G:A	2.7195e-19	-4.08243e-10	-1.05419
97688669	chr9:97688669:A:G	2.06041e-19	-4.08243e-10	-1.33173
97688813	chr9:97688813:G:GAA	2.06175e-19	-4.08243e-10	-1.33108
97688914	chr9:97688914:A:G	2.91175e-19	-4.08243e-10	-0.985884
97689859	chr9:97689859:T:G	2.87076e-19	-4.08243e-10	-1.00006
97690598	chr9:97690598:G:T	1.2694e-19	-1.0533	-0.762787
97690788	chr9:97690788:G:A	1.90851e-19	-0.833409	-0.574904
97690818	chr9:97690818:C:T	1.87349e-19	-0.856281	-0.570552
97690941	chr9:97690941:T:C	2.84633e-19	-4.08243e-10	-1.00861
97691462	chr9:97691462:GAGGCCA:G	2.91292e-19	-4.08243e-10	-0.985481
97691581	chr9:97691581:A:G	1.15575e-19	-0.91275	-0.99714
97691743	chr9:97691743:C:G	5.04301e-19	-4.08243e-10	-0.436634
97691902	chr9:97691902:T:A	2.74556e-19	-4.08243e-10	-1.04465
97692254	chr9:97692254:A:G	2.81291e-19	-4.08243e-10	-1.02042
97692385	chr9:97692385:A:G	2.2748e-19	-4.08243e-10	-1.23274
97692771	chr9:97692771:A:G	5.77307e-19	-4.08243e-10	-0.301433
97693081	chr9:97693081:AT:A	2.4511e-20	-2.18811	-1.27257
97694127	chr9:97694127:G:A	2.84556e-19	-4.08243e-10	-1.00888
97694178	chr9:97694178:A:G	4.18846e-19	-4.08243e-10	-0.622303
97694315	chr9:97694315:G:A	2.11606e-19	-4.08243e-10	-1.30508
97694479	chr9:97694479:G:A	8.72458e-20	-2.19108	-3.35403e-10
97695223	chr9:97695223:T:TTAAAA	2.84441e-19	-4.08243e-10	-1.00928
97695477	chr9:97695477:A:G	2.06533e-19	-4.08243e-10	-1.32935
97695788	chr9:97695788:A:C	2.45899e-19	-4.08243e-10	-1.15488
97695827	chr9:97695827:C:A	2.51798e-20	-2.19083	-1.24294
97696018	chr9:97696018:T:C	2.05979e-19	-4.08243e-10	-1.33203
97696058	chr9:97696058:A:C	2.89901e-19	-4.08243e-10	-0.990269
97696281	chr9:97696281:C:T	2.91005e-19	-4.08243e-10	-0.986465
97696537	chr9:97696537:T:C	3.88864e-19	-4.08243e-10	-0.696577
97696766	chr9:97696766:C:T	3.97164e-19	-4.08243e-10	-0.675457
97696917	chr9:97696917:A:C	2.88129e-19	-4.08243e-10	-0.996397
97697027	chr9:97697027:C:G	2.24097e-19	-1.73225	0.484521
97698255	chr9:97698255:G:A	3.15177e-19	-4.08243e-10	-0.906672
97698260	chr9:97698260:A:G	3.13448e-19	-4.08243e-10	-0.912174
97698426	chr9:97698426:C:T	4.94949e-19	-4.08243e-10	-0.455352
97698684	chr9:97698684:C:T	2.46302e-19	-4.08243e-10	-1.15325
97698702	chr9:97698702:C:A	3.19749e-19	-4.08243e-10	-0.892269
97699068	chr9:97699068:C:T	4.92714e-19	-4.08243e-10	-0.459878
97699114	chr9:97699114:C:T	3.34303e-19	-4.08243e-10	-0.847758
97699227	chr9:97699227:G:A	3.28053e-19	-4.08243e-10	-0.866632
97699474	chr9:97699474:C:T	3.32164e-19	-4.08243e-10	-0.854177
97699496	chr9:97699496:T:C	3.31828e-19	-4.08243e-10	-0.855189
97699882	chr9:97699882:A:T	3.27336e-19	-4.08243e-10	-0.868819
97699886	chr9:97699886:A:T	2.13908e-19	-4.08243e-10	-1.29426
97700040	chr9:97700040:C:A	2.46944e-20	-2.1956	-1.25763
97700127	chr9:97700127:T:C	1.22234e-19	-1.85387	-3.35403e-10
97700130	chr9:97700130:C:T	3.39828e-19	-4.08243e-10	-0.831366
97700598	chr9:97700598:G:A	2.29403e-20	-2.20027	-1.32664
97700821	chr9:97700821:A:C	1.00915e-19	-1.66941	-0.37611
97701300	chr9:97701300:A:G	3.62235e-19	-4.08243e-10	-0.767514
97701408	chr9:97701408:T:C	3.00308e-19	-4.08243e-10	-0.954998
97702266	chr9:97702266:A:G	7.32019e-19	-4.08243e-10	-0.0640005
97702273	chr9:97702273:C:A	2.16674e-19	-4.08243e-10	-1.28141
97702400	chr9:97702400:G:A	7.16754e-19	-4.08243e-10	-0.0850744
97702638	chr9:97702638:A:G	2.80578e-19	-4.08243e-10	-1.02295
97703709	chr9:97703709:G:A	2.58202e-19	-4.08243e-10	-1.10606
97703762	chr9:97703762:T:G	3.14271e-20	-2.18777	-1.02436
97703960	chr9:97703960:T:C	3.77921e-19	-4.08243e-10	-0.72512
97704354	chr9:97704354:G:A	2.41988e-19	-0.880149	-0.290771
97704609	chr9:97704609:C:T	9.27472e-20	-1.06151	-1.06842
97704652	chr9:97704652:G:A	9.25348e-19	-4.08243e-10	0.170363
97705165	chr9:97705165:C:T	9.14815e-20	-2.14367	-3.35403e-10
97705312	chr9:97705312:T:C	2.62389e-20	-2.18247	-1.21009
97705353	chr9:97705353:A:C	4.25602e-19	-4.08243e-10	-0.606303
97705362	chr9:97705362:G:A	2.49846e-20	-2.19778	-1.24377
97705860	chr9:97705860:C:A	9.30325e-20	-2.12686	-3.35403e-10
97705936	chr9:97705936:G:T	2.36831e-20	-2.16184	-1.33321
97706284	chr9:97706284:C:T	2.94467e-19	-4.08243e-10	-0.974638
97707539	chr9:97707539:G:T	2.19165e-19	-4.08243e-10	-1.26998
97707570	chr9:97707570:C:T	3.59227e-19	-4.08243e-10	-0.775853
97707805	chr9:97707805:T:C	3.41473e-19	-4.08243e-10	-0.826537
97707894	chr9:97707894:A:G	3.82383e-19	-4.08243e-10	-0.713384
97707896	chr9:97707896:G:A	2.096e-19	-4.08243e-10	-1.31461
97708019	chr9:97708019:T:A	3.14397e-19	-4.08243e-10	-0.909151
97708053	chr9:97708053:A:C	3.8258e-20	-2.18885	-0.826602
97708211	chr9:97708211:G:A	2.24977e-19	-4.08243e-10	-1.24381
97708333	chr9:97708333:G:C	2.99641e-19	-4.08243e-10	-0.957222
97708870	chr9:97708870:A:G	2.40431e-20	-2.14661	-1.33335
97708993	chr9:97708993:G:A	2.49901e-20	-2.19175	-1.24957
97709145	chr9:97709145:A:G	2.66817e-20	-2.16036	-1.21547
97709312	chr9:97709312:G:A	2.11562e-19	-4.08243e-10	-1.30529
97709353	chr9:97709353:G:A	3.94216e-20	-2.18111	-0.804385
97709360	chr9:97709360:CAG:C	3.41513e-19	-4.08243e-10	-0.826422
97709482	chr9:97709482:G:A	2.59168e-19	-4.08243e-10	-1.10233
97709575	chr9:97709575:G:A	2.22161e-19	-4.08243e-10	-1.25641
97709760	chr9:97709760:C:G	2.36707e-20	-2.19505	-1.30052
97710547	chr9:97710547:A:G	2.59787e-20	-2.18939	-1.21314
97710630	chr9:97710630:T:C	2.42711e-19	-4.08243e-10	-1.16794
97710889	chr9:97710889:G:A	1.25857e-18	-4.08243e-10	0.477926
97710946	chr9:97710946:A:G	2.7693e-19	-4.08243e-10	-1.03604
97711780	chr9:97711780:G:A	2.37753e-20	-2.17382	-1.31734
97712248	chr9:97712248:C:T	2.30177e-19	-4.08243e-10	-1.22096
97712607	chr9:97712607:G:C	2.30836e-20	-2.18881	-1.33188
97712782	chr9:97712782:G:A	2.32579e-20	-2.18616	-1.327
97712998	chr9:97712998:C:T	2.31995e-20	-2.18754	-1.32813
97713650	chr9:97713650:T:C	2.06484e-19	-4.08243e-10	-1.32959
97713739	chr9:97713739:G:A	5.26832e-19	-4.08243e-10	-0.392924
97713913	chr9:97713913:G:A	2.27867e-19	-4.08243e-10	-1.23104
97714070	chr9:97714070:T:C	2.57853e-20	-2.20041	-1.2096
97714296	chr9:97714296:T:C	2.28333e-20	-2.19992	-1.33167
97714297	chr9:97714297:T:G	2.31074e-20	-2.19007	-1.32958
97714844	chr9:97714844:A:G	2.11353e-19	-4.08243e-10	-1.30628
97714913	chr9:97714913:G:A	9.43575e-20	-2.11272	-3.35403e-10
97714938	chr9:97714938:T:C	3.41208e-19	-4.08243e-10	-0.827313
97714960	chr9:97714960:G:A	2.05839e-19	-4.08243e-10	-1.33271
97715767	chr9:97715767:G:T	2.4377e-19	-4.08243e-10	-1.16358
97716232	chr9:97716232:T:C	2.28029e-20	-2.20046	-1.33246
97716524	chr9:97716524:CA:C	2.31531e-20	-2.20005	-1.31763
97716706	chr9:97716706:G:A	1.77122e-18	-4.08243e-10	0.819614
97717184	chr9:97717184:G:T	2.12242e-19	-4.08243e-10	-1.30208
97717324	chr9:97717324:C:T	3.03977e-19	-4.08243e-10	-0.942855
97717474	chr9:97717474:T:C	2.39726e-20	-2.18638	-1.29652
97717501	chr9:97717501:A:G	2.506e-20	-2.1786	-1.25994
97718125	chr9:97718125:C:T	2.2503e-19	-4.08243e-10	-1.24357
97718272	chr9:97718272:A:G	3.53702e-19	-4.08243e-10	-0.791352
97718651	chr9:97718651:G:A	2.45607e-19	-1.76592	0.609849
97718671	chr9:97718671:G:A	2.37372e-20	-2.20013	-1.29263
97719377	chr9:97719377:T:C	2.05789e-19	-4.08243e-10	-1.33295
97719399	chr9:97719399:A:G	8.64413e-20	-2.20034	-3.35403e-10
97719826	chr9:97719826:A:G	2.07721e-19	-4.08243e-10	-1.32361
97719923	chr9:97719923:A:G	2.90924e-20	-2.19879	-1.09054
97720013	chr9:97720013:A:T	2.50913e-20	-2.19882	-1.23847
97720039	chr9:97720039:C:T	2.33588e-20	-2.17631	-1.33253
97720047	chr9:97720047:T:C	2.75016e-20	-2.19184	-1.15373
97720143	chr9:97720143:A:C	3.11093e-20	-1.94368	-1.27862
97720221	chr9:97720221:G:A	3.33609e-20	-1.9096	-1.24283
97720275	chr9:97720275:G:T	3.65723e-19	-4.08243e-10	-0.757929
97720279	chr9:97720279:T:C	3.3516e-20	-1.95522	-1.19256
97720387	chr9:97720387:T:C	3.3622e-20	-1.96553	-1.17909
97720496	chr9:97720496:C:T	3.21492e-19	-4.08243e-10	-0.886834
97720633	chr9:97720633:G:A	3.54643e-19	-4.08243e-10	-0.788696
97720694	chr9:97720694:C:A	3.28611e-20	-2.01834	-1.14918
97720856	chr9:97720856:C:T	3.34822e-20	-1.98086	-1.16794
97721432	chr9:97721432:C:G	3.98873e-19	-4.08243e-10	-0.671164
97721545	chr9:97721545:A:G	6.19126e-19	-4.08243e-10	-0.231498
97721621	chr9:97721621:G:A	5.95432e-19	-4.08243e-10	-0.270519
97721634	chr9:97721634:A:G	3.41218e-20	-1.98167	-1.1482
97722342	chr9:97722342:C:T	3.26904e-20	-2.00056	-1.17217
97723125	chr9:97723125:A:G	2.30121e-20	-2.19595	-1.32784
97723168	chr9:97723168:C:T	2.80771e-19	-4.08243e-10	-1.02227
97723180	chr9:97723180:A:G	3.65977e-20	-1.84317	-1.21666
97723203	chr9:97723203:C:T	5.69827e-19	-4.08243e-10	-0.314474
97723380	chr9:97723380:A:T	2.66471e-19	-4.08243e-10	-1.07454
97723402	chr9:97723402:T:C	2.31748e-20	-2.19315	-1.3236
97723526	chr9:97723526:C:T	2.31514e-20	-2.19595	-1.3218
97723729	chr9:97723729:A:G	2.5313e-20	-2.20042	-1.22807
97724257	chr9:97724257:G:T	3.55974e-20	-1.91464	-1.17289
97724268	chr9:97724268:C:T	2.31753e-20	-2.19358	-1.32315
97724335	chr9:97724335:T:C	2.31863e-20	-2.19494	-1.32131
97724409	chr9:97724409:G:A	7.54997e-20	-1.99722	-0.338463
97724475	chr9:97724475:C:A	4.46612e-19	-4.08243e-10	-0.558116
97724564	chr9:97724564:A:T	4.90882e-19	-4.08243e-10	-0.463604
97724611	chr9:97724611:C:T	2.82541e-20	-2.19889	-1.11968
97725009	chr9:97725009:T:C	2.31304e-20	-2.19354	-1.32512
97725108	chr9:97725108:C:T	2.4724e-20	-2.19956	-1.25247
97725167	chr9:97725167:A:G	1.5803e-18	0.705563	-3.35403e-10
97725668	chr9:97725668:T:C	2.4855e-20	-2.1942	-1.25254
97725826	chr9:97725826:C:T	2.15411e-19	-4.08243e-10	-1.28726
97726078	chr9:97726078:G:C	1.38274e-18	-4.08243e-10	0.572013
97726150	chr9:97726150:A:G	2.38094e-20	-2.19718	-1.29255
97726421	chr9:97726421:C:T	2.25936e-19	-4.08243e-10	-1.23955
97726572	chr9:97726572:T:C	6.99558e-19	-4.08243e-10	-0.109358
97726972	chr9:97726972:T:C	2.11252e-19	-4.08243e-10	-1.30676
97727101	chr9:97727101:G:A	6.83124e-19	-4.08243e-10	-0.13313
97727246	chr9:97727246:C:T	9.39021e-20	-1.99509	-0.122468
97727484	chr9:97727484:T:C	2.10211e-19	-4.08243e-10	-1.31169
97728024	chr9:97728024:T:A	2.47489e-20	-2.19781	-1.25321
97728081	chr9:97728081:AG:A	5.52499e-19	-4.08243e-10	-0.345355
97728083	chr9:97728083:G:T	5.52499e-19	-4.08243e-10	-0.345355
97728090	chr9:97728090:A:G	2.80878e-20	-2.18339	-1.14108
97728459	chr9:97728459:C:A	3.14573e-20	-1.97136	-1.23981
97728476	chr9:97728476:A:G	1.10417e-19	-1.94176	-0.0137875
97728784	chr9:97728784:A:G	2.67365e-19	-4.08243e-10	-1.07119
97728853	chr9:97728853:TG:T	3.1159e-19	-4.08243e-10	-0.918118
97728860	chr9:97728860:CTATTA:C	9.21701e-19	-4.08243e-10	0.166414
97728938	chr9:97728938:A:C	4.19808e-20	-1.77054	-1.15206
97729058	chr9:97729058:C:T	4.96401e-20	-2.01353	-0.74148
97729249	chr9:97729249:T:A	4.33448e-19	-4.08243e-10	-0.588034
97729317	chr9:97729317:T:C	2.12549e-19	-4.08243e-10	-1.30063
97729688	chr9:97729688:C:T	3.77558e-19	-0.81592	0.0898368
97729796	chr9:97729796:A:G	4.18503e-19	-2.00059	1.37747
97729905	chr9:97729905:A:T	4.21863e-19	-1.99982	1.38469
97730078	chr9:97730078:G:A	5.49307e-20	-2.12041	-0.533329
97730138	chr9:97730138:A:G	5.21759e-19	-4.08243e-10	-0.4026
97730261	chr9:97730261:T:C	5.36479e-20	-2.03028	-0.647087
97730545	chr9:97730545:T:A	6.03722e-19	-4.08243e-10	-0.256694
97730636	chr9:97730636:C:G	8.93535e-20	-2.16721	-3.35403e-10
97730815	chr9:97730815:T:C	5.93402e-19	-4.08243e-10	-0.273934
97730827	chr9:97730827:G:A	3.0188e-19	-4.08243e-10	-0.949776
97730927	chr9:97730927:T:C	2.09648e-19	-4.08243e-10	-1.31438
97731074	chr9:97731074:T:C	2.37341e-19	-4.08243e-10	-1.19031
97731086	chr9:97731086:T:G	2.09288e-19	-4.08243e-10	-1.3161
97731090	chr9:97731090:T:C	5.39778e-20	-2.05101	-0.620224
97731168	chr9:97731168:A:G	3.78932e-19	-2.03528	1.31283
97731501	chr9:97731501:G:T	5.41106e-19	-2.02595	1.65976
97731935	chr9:97731935:T:A	7.93929e-19	-4.08243e-10	0.0171874
97732585	chr9:97732585:C:T	2.40661e-19	-4.08243e-10	-1.17642
97732851	chr9:97732851:C:T	2.99466e-19	-4.08243e-10	-0.957807
97732964	chr9:97732964:T:C	2.29263e-19	-4.08243e-10	-1.22493
97733031	chr9:97733031:C:T	5.27829e-20	-2.07542	-0.618199
97733044	chr9:97733044:C:T	3.50432e-20	-1.94889	-1.15434
97733161	chr9:97733161:C:T	3.29538e-19	-4.08243e-10	-0.862116
97733531	chr9:97733531:C:T	2.11271e-19	-4.08243e-10	-1.30667
97733597	chr9:97733597:C:T	5.86247e-20	-1.98524	-0.603412
97733702	chr9:97733702:G:C	8.56018e-19	-4.08243e-10	0.0924847
97733814	chr9:97733814:C:A	5.26518e-19	-4.08243e-10	-0.393521
97733861	chr9:97733861:T:C	9.55214e-19	-4.08243e-10	0.202129
97733878	chr9:97733878:G:A	1.81565e-19	-1.95076	0.492563
97734055	chr9:97734055:G:A	9.42696e-20	-2.03707	-0.0765825
97734192	chr9:97734192:G:C	3.61525e-20	-1.92701	-1.14505
97734239	chr9:97734239:G:A	1.39048e-19	-1.72499	-3.35403e-10
97734301	chr9:97734301:G:A	9.55545e-20	-2.03732	-0.0627885
97734305	chr9:97734305:G:A	3.76443e-19	-4.08243e-10	-0.72904
97734336	chr9:97734336:C:A	2.06646e-19	-4.08243e-10	-1.3288
97734375	chr9:97734375:G:A	9.39513e-20	-2.02674	-0.0902909
97734383	chr9:97734383:C:T	9.55844e-20	-2.03739	-0.0624081
97734640	chr9:97734640:G:A	9.42357e-20	-2.03644	-0.0775681
97734695	chr9:97734695:C:T	1.20357e-19	-0.723905	-1.14544
97734857	chr9:97734857:C:G	3.21071e-19	-4.08243e-10	-0.888144
97735235	chr9:97735235:A:C	5.28211e-19	-4.08243e-10	-0.390312
97735350	chr9:97735350:G:T	3.89327e-19	-4.08243e-10	-0.695387
97735375	chr9:97735375:A:G	1.01935e-19	-2.01431	-0.0211596
97735468	chr9:97735468:C:A	7.18572e-20	-2.01371	-0.371413
97736136	chr9:97736136:C:T	2.05751e-19	-4.08243e-10	-1.33314
97736210	chr9:97736210:C:T	1.00307e-19	-2.03702	-0.0145599
97736461	chr9:97736461:C:A	1.04974e-19	-2.03836	0.0322725
97736664	chr9:97736664:A:G	1.00516e-19	-2.0294	-0.0200922
97736665	chr9:97736665:G:T	9.92227e-20	-2.03715	-0.0252875
97736684	chr9:97736684:C:T	9.90238e-20	-2.04128	-0.0231656
97736686	chr9:97736686:G:C	8.64613e-20	-2.20011	-3.35403e-10
97736845	chr9:97736845:G:A	2.38361e-19	-4.08243e-10	-1.18602
97736921	chr9:97736921:C:T	3.13124e-19	-4.08243e-10	-0.913207
97736924	chr9:97736924:G:A	3.52449e-20	-1.95216	-1.14533
97737015	chr9:97737015:T:C	9.70264e-20	-2.04799	-0.0368338
97737057	chr9:97737057:A:G	3.71819e-19	-4.08243e-10	-0.7414
97737118	chr9:97737118:G:GTTA	9.80651e-20	-2.04046	-0.0337171
97737120	chr9:97737120:TGG:T	9.6746e-20	-2.03104	-0.0566797
97737126	chr9:97737126:T:C	3.99337e-20	-1.95356	-1.01903
97737285	chr9:97737285:T:C	9.44424e-20	-2.04707	-0.0647447
97737573	chr9:97737573:A:C	3.24614e-19	-4.08243e-10	-0.87717
97737688	chr9:97737688:C:T	3.87328e-20	-1.94682	-1.0563
97737700	chr9:97737700:A:AG	6.83487e-20	-2.02607	-0.409113
97737704	chr9:97737704:A:C	6.75817e-20	-2.0204	-0.426066
97737996	chr9:97737996:A:G	7.50815e-20	-2.00682	-0.334417
97738853	chr9:97738853:A:C	6.97076e-20	-2.08656	-0.328934
97738931	chr9:97738931:C:A	3.73648e-19	-4.08243e-10	-0.736494
97738969	chr9:97738969:T:C	2.91382e-19	-4.08243e-10	-0.985171
97740197	chr9:97740197:G:A	8.90299e-20	-2.17083	-3.35403e-10
97740238	chr9:97740238:T:C	3.73946e-19	-4.08243e-10	-0.735695
97740452	chr9:97740452:A:G	7.20811e-19	-4.08243e-10	-0.0794298
97740885	chr9:97740885:G:C	7.69864e-19	-4.08243e-10	-0.0135932
97741130	chr9:97741130:C:G	2.14563e-19	-4.08243e-10	-1.2912
97741132	chr9:97741132:C:A	4.09614e-19	-4.08243e-10	-0.644591
97741536	chr9:97741536:A:C	3.79652e-20	-2.11946	-0.903672
97742267	chr9:97742267:C:T	2.85361e-20	-2.14119	-1.16745
97742491	chr9:97742491:ACTGTCTGGGATC:A	3.48998e-19	-4.08243e-10	-0.804741
97742910	chr9:97742910:T:G	4.02538e-20	-2.06557	-0.899037
97742989	chr9:97742989:G:A	2.29662e-19	-4.08243e-10	-1.2232
97743264	chr9:97743264:G:C	2.67986e-20	-2.19781	-1.17365
97743454	chr9:97743454:G:A	2.28467e-19	-4.08243e-10	-1.22842
97743548	chr9:97743548:C:A	4.2132e-20	-2.09077	-0.828226
97743570	chr9:97743570:A:ATG	4.88216e-20	-2.1135	-0.658134
97743579	chr9:97743579:A:C	4.76704e-20	-2.08438	-0.711121
97743926	chr9:97743926:C:T	2.59793e-20	-2.18467	-1.21784
97743970	chr9:97743970:C:G	3.85672e-20	-1.91825	-1.08916
97744132	chr9:97744132:C:A	5.76172e-20	-1.39005	-1.21594
97744175	chr9:97744175:C:T	2.90215e-19	-4.08243e-10	-0.989185
97744655	chr9:97744655:C:T	2.61855e-20	-2.08203	-1.31257
97744877	chr9:97744877:T:G	1.01999e-19	-1.23629	-0.798553
97744918	chr9:97744918:C:T	2.73966e-19	-4.08243e-10	-1.0468
97745435	chr9:97745435:G:A	3.63093e-20	-1.91179	-1.15595
97745736	chr9:97745736:G:A	4.74171e-19	-4.08243e-10	-0.498239
97746195	chr9:97746195:T:A	8.68788e-20	-2.19529	-3.35403e-10
97746240	chr9:97746240:G:A	8.66605e-20	-2.19781	-3.35403e-10
97746242	chr9:97746242:G:A	4.58424e-20	-2.06625	-0.768348
97746461	chr9:97746461:CTTTGA:C	1.30999e-19	-1.78462	-3.35403e-10
97747090	chr9:97747090:T:G	6.15773e-19	-4.08243e-10	-0.236928
97747518	chr9:97747518:C:T	3.27019e-20	-2.03292	-1.13946
97747786	chr9:97747786:C:T	4.05893e-20	-2.06621	-0.890093
97748078	chr9:97748078:T:C	2.40662e-19	-4.08243e-10	-1.17641
97748087	chr9:97748087:T:C	2.46005e-19	-4.08243e-10	-1.15445
97748571	chr9:97748571:G:A	2.62491e-19	-4.08243e-10	-1.08959
97749049	chr9:97749049:C:T	4.18765e-20	-2.04495	-0.880132
97749257	chr9:97749257:A:G	3.0889e-20	-2.06209	-1.16732
97750166	chr9:97750166:C:T	1.42584e-19	-1.69987	-3.35403e-10
97750263	chr9:97750263:A:C	2.09666e-19	-4.08243e-10	-1.31429
97750386	chr9:97750386:C:T	3.33117e-20	-2.11229	-1.04161
97750565	chr9:97750565:C:T	4.75775e-20	-1.60781	-1.18964
97750680	chr9:97750680:G:A	3.38855e-20	-2.11653	-1.02029
97750692	chr9:97750692:T:G	5.87196e-19	-4.08243e-10	-0.284448
97750709	chr9:97750709:G:A	2.09706e-19	-4.08243e-10	-1.3141
97750944	chr9:97750944:T:C	2.59033e-19	-4.08243e-10	-1.10285
97751482	chr9:97751482:A:G	2.58754e-19	-4.08243e-10	-1.10393
97751523	chr9:97751523:G:C	2.63268e-19	-4.08243e-10	-1.08663
97751973	chr9:97751973:T:C	8.71762e-20	-1.53975	-0.652126
97752029	chr9:97752029:G:A	2.12036e-19	-4.08243e-10	-1.30305
97752095	chr9:97752095:G:A	3.03728e-19	-4.08243e-10	-0.943674
97752637	chr9:97752637:G:A	8.0007e-20	-1.18842	-1.08927
97752743	chr9:97752743:G:A	2.1488e-19	-4.08243e-10	-1.28973
97753010	chr9:97753010:A:T	3.03291e-19	-4.08243e-10	-0.945114
97753243	chr9:97753243:T:C	2.24793e-19	-4.08243e-10	-1.24462
97753372	chr9:97753372:T:G	4.81267e-19	-4.08243e-10	-0.483385
97753591	chr9:97753591:G:A	9.94106e-20	-0.787533	-1.27301
97753597	chr9:97753597:G:A	2.33114e-19	-4.08243e-10	-1.20828
97753934	chr9:97753934:C:T	2.3226e-19	-4.08243e-10	-1.21195
97754600	chr9:97754600:A:G	2.98198e-20	-2.05215	-1.21249
97754614	chr9:97754614:T:C	9.93287e-20	-0.776703	-1.28467
97754737	chr9:97754737:A:G	3.55856e-19	-4.08243e-10	-0.785279
97754942	chr9:97754942:G:A	5.84575e-20	-1.56983	-1.02168
97755025	chr9:97755025:A:G	3.81024e-19	-4.08243e-10	-0.716945
97755027	chr9:97755027:T:G	3.81024e-19	-4.08243e-10	-0.716945
97755044	chr9:97755044:A:G	3.42918e-19	-4.08243e-10	-0.822315
97755235	chr9:97755235:C:T	3.71346e-19	-4.08243e-10	-0.742673
97755703	chr9:97755703:GCACATACAAGGGACACAAATGTC:G	2.24705e-19	-4.08243e-10	-1.24502
97755756	chr9:97755756:C:T	5.97058e-18	2.03479	-3.35403e-10
97756087	chr9:97756087:C:T	4.8285e-20	-1.45649	-1.3262
97756315	chr9:97756315:A:T	3.34148e-20	-2.11486	-1.03595
97756451	chr9:97756451:T:G	1.41029e-18	-4.08243e-10	0.591741
97757101	chr9:97757101:A:G	4.12672e-19	-4.08243e-10	-0.637153
97757160	chr9:97757160:T:A	4.13154e-19	-4.08243e-10	-0.635986
97757676	chr9:97757676:C:T	2.33403e-19	-4.08243e-10	-1.20704
97757731	chr9:97757731:C:T	3.70112e-20	-1.83222	-1.21636
97757833	chr9:97757833:G:A	2.82999e-19	-4.08243e-10	-1.01436
97757902	chr9:97757902:T:C	9.89834e-19	-4.08243e-10	0.23773
97758011	chr9:97758011:C:A	2.83094e-20	-2.18367	-1.13294
97758292	chr9:97758292:T:C	2.06559e-19	-4.08243e-10	-1.32922
97758483	chr9:97758483:G:A	4.13154e-19	-4.08243e-10	-0.635986
97758514	chr9:97758514:A:G	5.14988e-20	-1.64326	-1.07499
97759213	chr9:97759213:T:C	9.26686e-19	-4.08243e-10	0.171808
97759222	chr9:97759222:G:A	4.01158e-19	-4.08243e-10	-0.66545
97759303	chr9:97759303:G:A	4.76703e-20	-1.729	-1.06649
97759502	chr9:97759502:G:A	2.80273e-20	-2.17739	-1.14924
97759658	chr9:97759658:A:C	4.01543e-20	-2.06819	-0.898881
97760153	chr9:97760153:AT:A	2.23913e-19	-4.08243e-10	-1.24855
97760388	chr9:97760388:C:T	1.11e-19	-1.84262	-0.107657
97760612	chr9:97760612:T:C	2.10515e-19	-4.08243e-10	-1.31025
97760688	chr9:97760688:G:C	2.28031e-19	-4.08243e-10	-1.23032
97760975	chr9:97760975:C:A	4.81079e-20	-1.70975	-1.07661
97761326	chr9:97761326:G:A	1.13968e-18	-4.08243e-10	0.378696
97761343	chr9:97761343:T:C	3.70542e-19	-4.08243e-10	-0.74484
97761527	chr9:97761527:G:T	2.30893e-19	-4.08243e-10	-1.21785
97761533	chr9:97761533:G:GAC	3.31962e-20	-1.85338	-1.30399
97761603	chr9:97761603:G:A	2.27393e-19	-4.08243e-10	-1.23313
97761740	chr9:97761740:C:T	2.98708e-19	-4.08243e-10	-0.960341
97761991	chr9:97761991:C:T	3.08876e-19	-4.08243e-10	-0.926867
97762039	chr9:97762039:T:C	3.19785e-20	-1.92905	-1.26569
97762230	chr9:97762230:C:T	2.27455e-19	-4.08243e-10	-1.23285
97762947	chr9:97762947:C:T	2.37759e-19	-4.08243e-10	-1.18855
97763020	chr9:97763020:G:C	1.06745e-19	-0.999621	-0.989744
97763214	chr9:97763214:C:T	2.06531e-19	-4.08243e-10	-1.32935
97763786	chr9:97763786:A:G	5.3191e-19	-4.08243e-10	-0.383332
97763812	chr9:97763812:T:C	2.32735e-19	-4.08243e-10	-1.20991
97764087	chr9:97764087:TCA:T	5.90579e-20	-1.33475	-1.24653
97764144	chr9:97764144:C:T	3.42456e-19	-4.08243e-10	-0.823665
97764349	chr9:97764349:G:A	3.47153e-19	-4.08243e-10	-0.810041
97764706	chr9:97764706:T:C	3.45094e-19	-4.08243e-10	-0.815989
97764710	chr9:97764710:A:C	3.45909e-19	-4.08243e-10	-0.81363
97764875	chr9:97764875:A:G	4.84745e-20	-1.797	-0.981774
97765020	chr9:97765020:C:T	2.0642e-19	-4.08243e-10	-1.32989
97765269	chr9:97765269:T:C	3.10376e-20	-1.90248	-1.32212
97765344	chr9:97765344:G:A	2.12975e-19	-4.08243e-10	-1.29863
97765365	chr9:97765365:T:C	2.16603e-19	-4.08243e-10	-1.28174
97765656	chr9:97765656:G:A	2.79267e-19	-4.08243e-10	-1.02764
97765700	chr9:97765700:T:C	7.41359e-19	-4.08243e-10	-0.0513212
97765728	chr9:97765728:G:A	2.72626e-19	-4.08243e-10	-1.05171
97766038	chr9:97766038:G:A	1.89715e-19	-0.962898	-0.451388
97766594	chr9:97766594:G:T	3.32928e-19	-4.08243e-10	-0.85188
97767088	chr9:97767088:A:C	3.44028e-19	-4.08243e-10	-0.819082
97767419	chr9:97767419:T:A	3.29377e-20	-1.92664	-1.23855
97768007	chr9:97768007:C:T	3.02973e-20	-1.94076	-1.30799
97768416	chr9:97768416:A:G	2.93016e-19	-4.08243e-10	-0.97958
97768617	chr9:97768617:A:G	1.19507e-19	-1.10496	-0.771472
97768741	chr9:97768741:C:T	6.64192e-19	-4.08243e-10	-0.161236
97768753	chr9:97768753:T:G	3.56384e-19	-4.08243e-10	-0.783798
97768786	chr9:97768786:G:A	2.46688e-19	-4.08243e-10	-1.15168
97769039	chr9:97769039:C:T	9.3808e-20	-2.11856	-3.35403e-10
97769509	chr9:97769509:G:A	5.01118e-19	-4.08243e-10	-0.442966
97769734	chr9:97769734:T:C	1.71403e-19	-1.42082	-0.094968
97769983	chr9:97769983:G:A	3.94092e-19	-1.59941	0.916183
97770212	chr9:97770212:T:C	2.43856e-19	-4.08243e-10	-1.16323
97770416	chr9:97770416:G:T	2.62687e-19	-4.08243e-10	-1.08885
97770683	chr9:97770683:G:T	1.85964e-19	-0.119591	-1.31466
97771035	chr9:97771035:ACT:A	2.85811e-19	0.220267	-1.22474
97771118	chr9:97771118:C:T	2.56347e-19	-4.08243e-10	-1.11328
97771396	chr9:97771396:T:C	2.62277e-19	-2.11039	1.01998
97771865	chr9:97771865:A:G	3.8978e-19	0.495516	-1.18974
97772541	chr9:97772541:A:T	2.94634e-19	0.153058	-1.12713
97772722	chr9:97772722:T:C	2.60328e-19	-2.20037	1.1025
97772921	chr9:97772921:C:G	1.03717e-18	-0.127322	0.411763
97772985	chr9:97772985:C:T	6.25633e-19	-0.247444	0.0264021
97773035	chr9:97773035:C:T	3.5979e-19	-2.20006	1.42578
97773230	chr9:97773230:C:T	8.64467e-20	-2.20028	-3.35403e-10
97773460	chr9:97773460:T:G	2.58857e-19	-4.08243e-10	-1.10353
97773490	chr9:97773490:T:C	2.54777e-19	-4.08243e-10	-1.11942
97774323	chr9:97774323:TGAAAAGTA:T	3.81281e-19	0.556184	-1.27245
97774720	chr9:97774720:C:T	2.08264e-19	-4.08243e-10	-1.321
97775173	chr9:97775173:T:C	9.8198e-19	-0.0973508	0.327115
97775175	chr9:97775175:G:A	2.56733e-19	-4.08243e-10	-1.11177
97775295	chr9:97775295:G:A	1.11797e-18	-0.0330032	0.39247
97775481	chr9:97775481:C:T	5.4252e-20	-2.19414	-0.472031
97775591	chr9:97775591:C:T	2.60424e-19	-4.08243e-10	-1.09749
97775600	chr9:97775600:G:A	2.28455e-19	-1.22847	-3.35403e-10
97776188	chr9:97776188:A:G	7.67629e-19	-0.0662487	0.0497482
97776435	chr9:97776435:T:G	2.34494e-20	-2.19541	-1.30955
97776641	chr9:97776641:A:G	5.2207e-19	-0.0969086	-0.305097
97777167	chr9:97777167:C:T	3.84832e-19	-0.707	-3.35403e-10
97777409	chr9:97777409:T:C	2.14862e-19	-4.08243e-10	-1.28981
97777548	chr9:97777548:T:C	2.39846e-20	-2.19493	-1.28747
97778259	chr9:97778259:C:T	6.08458e-19	-0.251914	0.00303497
97778379	chr9:97778379:T:C	2.43565e-19	-4.08243e-10	-1.16442
97778615	chr9:97778615:C:T	2.47471e-19	-4.08243e-10	-1.14851
97778765	chr9:97778765:G:A	2.24996e-19	-4.08243e-10	-1.24372
97779191	chr9:97779191:T:C	6.55568e-19	-0.205022	0.0307173
97779805	chr9:97779805:T:C	6.95981e-19	-4.08243e-10	-0.114484
97779894	chr9:97779894:A:G	1.0358e-18	-0.0987596	0.381878
97779908	chr9:97779908:G:GTTGC	2.20597e-19	-1.26347	-3.35403e-10
97780350	chr9:97780350:G:A	2.07438e-19	-4.08243e-10	-1.32497
97780620	chr9:97780620:G:A	2.54675e-19	-4.08243e-10	-1.11982
97781598	chr9:97781598:G:A	3.9702e-19	0.614255	-1.29008
97782586	chr9:97782586:C:T	9.62615e-19	-0.0518221	0.261669
97783232	chr9:97783232:A:C	2.06482e-19	-4.08243e-10	-1.32959
97784109	chr9:97784109:G:A	1.05503e-18	-0.103377	0.404892
97784204	chr9:97784204:TAA:T	4.1872e-19	0.653648	-1.27625
97784318	chr9:97784318:C:T	9.48645e-19	-0.142064	0.337293
97785227	chr9:97785227:C:T	1.14058e-19	-1.9231	-3.35403e-10
97785318	chr9:97785318:A:G	8.73978e-20	-2.18934	-3.35403e-10
97785345	chr9:97785345:G:C	4.63783e-19	-0.18908	-0.331311
97785602	chr9:97785602:G:A	1.12111e-19	-1.94031	-3.35403e-10
97786337	chr9:97786337:A:G	6.99536e-20	-1.25496	-1.15702
97786358	chr9:97786358:G:A	2.06115e-19	-4.08243e-10	-1.33137
97786596	chr9:97786596:T:G	2.5059e-19	-4.08243e-10	-1.13599
97786652	chr9:97786652:C:T	9.81721e-19	-0.17872	0.408221
97786731	chr9:97786731:A:G	9.22957e-19	-0.172675	0.34045
97787329	chr9:97787329:A:G	2.23317e-19	-1.25121	-3.35403e-10
97787362	chr9:97787362:G:T	3.66135e-19	-4.08243e-10	-0.756806
97787719	chr9:97787719:A:G	8.66409e-20	-2.19803	-3.35403e-10
97787859	chr9:97787859:A:G	2.25857e-19	-4.08243e-10	-1.2399
97787945	chr9:97787945:T:C	2.75576e-20	-2.14865	-1.19488
97787971	chr9:97787971:G:A	2.41699e-20	-2.19039	-1.28431
97788033	chr9:97788033:C:T	2.62837e-19	-4.08243e-10	-1.08827
97788093	chr9:97788093:T:A	7.3472e-19	-0.316178	0.255861
97788138	chr9:97788138:G:A	3.44303e-19	-4.08243e-10	-0.818284
97788173	chr9:97788173:A:C	5.7739e-19	-0.332136	0.030847
97788200	chr9:97788200:A:G	2.27282e-19	-1.23362	-3.35403e-10
97788978	chr9:97788978:A:T	8.68393e-20	-2.19575	-3.35403e-10
97789019	chr9:97789019:C:T	2.80462e-19	-4.08243e-10	-1.02337
97789218	chr9:97789218:C:T	2.24768e-19	-4.08243e-10	-1.24474
97789486	chr9:97789486:G:A	9.82126e-20	-2.19002	0.117345
97789626	chr9:97789626:C:A	6.00492e-19	0.680972	-0.943029
97790246	chr9:97790246:C:T	2.75549e-19	-4.08243e-10	-1.04104
97790277	chr9:97790277:C:T	7.79718e-19	-0.273245	0.272371
97790374	chr9:97790374:T:C	2.31287e-19	-4.08243e-10	-1.21615
97790702	chr9:97790702:G:A	1.16592e-19	-0.732124	-1.169
97791288	chr9:97791288:A:G	2.75716e-19	-4.08243e-10	-1.04044
97791446	chr9:97791446:C:T	2.62497e-19	-1.08957	-3.35403e-10
97791787	chr9:97791787:G:A	2.60379e-19	-4.08243e-10	-1.09767
97792625	chr9:97792625:C:G	6.99491e-19	-0.329294	0.21984
97793081	chr9:97793081:G:A	9.5377e-19	-2.12589	2.32651
97793202	chr9:97793202:T:C	6.10637e-20	-2.14406	-0.403833
97793206	chr9:97793206:G:A	3.87647e-19	-4.08243e-10	-0.699712
97793477	chr9:97793477:C:T	3.32471e-19	-4.08243e-10	-0.853256
97793501	chr9:97793501:G:A	2.69469e-19	-4.08243e-10	-1.06335
97793581	chr9:97793581:T:C	2.75908e-19	-4.08243e-10	-1.03974
97793776	chr9:97793776:T:C	2.76147e-19	-4.08243e-10	-1.03887
97793827	chr9:97793827:A:G	4.30224e-19	-0.476007	-0.119492
97794028	chr9:97794028:C:T	2.21768e-19	-4.08243e-10	-1.25818
97794159	chr9:97794159:C:T	2.40115e-19	-1.17869	-3.35403e-10
97794690	chr9:97794690:A:G	7.42705e-19	-0.264296	0.214787
97795108	chr9:97795108:T:C	2.71496e-19	-4.08243e-10	-1.05586
97795239	chr9:97795239:T:C	3.63898e-19	-0.762933	-3.35403e-10
97795472	chr9:97795472:T:C	2.31762e-19	-4.08243e-10	-1.2141
97795964	chr9:97795964:A:C	2.30157e-19	-4.08243e-10	-1.22105
97796212	chr9:97796212:C:T	2.30586e-19	-4.08243e-10	-1.21918
97796498	chr9:97796498:C:T	2.39906e-20	-2.20041	-1.28173
97796729	chr9:97796729:T:C	1.03447e-18	-4.08243e-10	0.281837
97796872	chr9:97796872:G:C	7.17399e-19	-0.0841748	-3.35403e-10
97797078	chr9:97797078:G:C	1.9336e-18	-2.0412	2.94853
97797579	chr9:97797579:T:C	2.3334e-19	-4.08243e-10	-1.20731
97797662	chr9:97797662:T:G	2.23221e-19	-4.08243e-10	-1.25164
97797931	chr9:97797931:C:T	7.92648e-20	-1.02403	-1.26299
97798086	chr9:97798086:T:C	9.29984e-19	0.962921	-0.78756
97798154	chr9:97798154:A:G	6.66432e-20	-1.45161	-1.00885
97798404	chr9:97798404:T:G	2.67983e-19	-1.06888	-3.35403e-10
97798865	chr9:97798865:A:G	9.56147e-19	0.982567	-0.779461
97799204	chr9:97799204:C:T	1.39758e-18	-4.08243e-10	0.582694
97799516	chr9:97799516:C:G	2.75129e-19	-4.08243e-10	-1.04256
97799717	chr9:97799717:C:T	2.73466e-19	-4.08243e-10	-1.04863
97799918	chr9:97799918:A:G	3.43825e-19	-4.08243e-10	-0.819674
97800701	chr9:97800701:G:A	3.14363e-20	-2.1506	-1.06124
97800854	chr9:97800854:T:C	1.28991e-19	-1.80006	-3.35403e-10
97801052	chr9:97801052:G:A	2.58385e-19	-1.10536	-3.35403e-10
97801546	chr9:97801546:G:A	3.80927e-20	-2.12015	-0.899637
97801571	chr9:97801571:C:T	2.61573e-19	-1.09309	-3.35403e-10
97801855	chr9:97801855:C:T	2.32706e-19	-4.08243e-10	-1.21003
97802048	chr9:97802048:G:A	3.5826e-19	-4.08243e-10	-0.778547
97802172	chr9:97802172:T:C	2.86349e-19	-4.08243e-10	-1.0026
97802200	chr9:97802200:A:C	2.12871e-19	-4.08243e-10	-1.29912
97802230	chr9:97802230:C:T	2.25547e-19	-4.08243e-10	-1.24128
97802554	chr9:97802554:T:C	5.83878e-19	-4.08243e-10	-0.290114
97802876	chr9:97802876:G:A	4.11976e-19	-4.08243e-10	-0.638841
97803192	chr9:97803192:A:AGGAGAGGAGGAAAGGAAGAAAGGAG	3.52221e-19	-0.795548	-3.35403e-10
97803286	chr9:97803286:A:T	8.65002e-20	-2.19966	-3.35403e-10
97803531	chr9:97803531:G:A	3.48711e-20	-1.96369	-1.14446
97805821	chr9:97805821:G:C	1.79713e-18	-4.08243e-10	0.83414
97806192	chr9:97806192:CAT:C	2.44914e-19	-2.044	0.8851
97806198	chr9:97806198:C:T	2.24377e-19	-4.08243e-10	-1.24648
97806394	chr9:97806394:A:G	2.06493e-19	-4.08243e-10	-1.32954
97806498	chr9:97806498:C:T	1.8361e-19	-0.39824	-1.04875
97807173	chr9:97807173:C:G	3.53158e-19	-2.13959	1.3467
97807263	chr9:97807263:G:T	2.05559e-19	-1.96669	0.632615
97807912	chr9:97807912:C:T	2.57202e-19	-4.08243e-10	-1.10994
97808332	chr9:97808332:A:G	2.2603e-19	-4.08243e-10	-1.23914
97808830	chr9:97808830:G:A	8.23459e-20	-1.81666	-0.432217
97808835	chr9:97808835:T:C	2.20179e-19	-4.08243e-10	-1.26536
97808852	chr9:97808852:T:G	2.39222e-19	-4.08243e-10	-1.18241
97808863	chr9:97808863:ATAAT:A	2.57215e-19	-4.08243e-10	-1.1099
97808934	chr9:97808934:C:T	2.34744e-19	-4.08243e-10	-1.20131
97809160	chr9:97809160:T:C	4.57351e-20	-1.79761	-1.03933
97809598	chr9:97809598:C:T	1.62472e-18	0.733283	-3.35403e-10
97809706	chr9:97809706:T:C	5.83774e-19	-1.62301	1.33272
97810022	chr9:97810022:A:C	2.19957e-19	-4.08243e-10	-1.26637
97810882	chr9:97810882:G:A	1.99404e-17	4.06139	-0.820691
97810945	chr9:97810945:G:A	2.63237e-19	-4.08243e-10	-1.08675
97811609	chr9:97811609:T:C	2.61438e-19	-4.08243e-10	-1.09361
97811643	chr9:97811643:T:C	5.0715e-17	4.83579	-0.661622
97811838	chr9:97811838:T:C	4.93053e-17	4.81411	-0.668132
97812212	chr9:97812212:G:T	2.92706e-19	-4.08243e-10	-0.980637
97812882	chr9:97812882:TAG:T	3.39873e-19	-4.08243e-10	-0.831234
97813070	chr9:97813070:A:G	5.0546e-18	1.68886	0.179388
97813606	chr9:97813606:G:A	3.01084e-17	4.36312	-0.710371
97813679	chr9:97813679:A:G	2.28964e-19	-4.08243e-10	-1.22624
97813778	chr9:97813778:T:C	1.29144e-18	0.503709	-3.35403e-10
97815147	chr9:97815147:C:T	2.43979e-19	-4.08243e-10	-1.16272
97815269	chr9:97815269:T:G	5.11022e-18	1.60832	0.270872
97815440	chr9:97815440:TTTC:T	4.00548e-17	4.94626	-1.00806
97815609	chr9:97815609:C:T	1.49236e-18	0.648304	-3.35403e-10
97816216	chr9:97816216:A:G	4.41536e-18	1.53049	0.20255
97816937	chr9:97816937:A:G	3.04535e-18	1.50518	-0.143615
97817127	chr9:97817127:G:T	1.07807e-19	-1.97947	-3.35403e-10
97817473	chr9:97817473:C:T	7.06001e-20	-1.96914	-0.433632
97818060	chr9:97818060:T:C	2.89889e-19	-4.08243e-10	-0.990307
97818355	chr9:97818355:G:A	6.4818e-20	-1.97489	-0.513332
97818553	chr9:97818553:C:A	9.68738e-20	-1.64639	-0.440011
97818915	chr9:97818915:T:A	6.39313e-20	-2.00101	-0.500991
97819145	chr9:97819145:T:C	2.06235e-16	6.81417	-1.23721
97819742	chr9:97819742:A:G	3.95685e-19	-0.792315	0.113127
97819814	chr9:97819814:A:G	1.05559e-19	-2.00054	-3.35403e-10
97820913	chr9:97820913:C:T	3.53129e-19	-0.814758	0.0217839
97821250	chr9:97821250:G:A	1.02953e-18	-4.08243e-10	0.27705
97821603	chr9:97821603:G:C	2.36649e-19	-4.08243e-10	-1.19323
97822338	chr9:97822338:A:C	3.54019e-19	-4.08243e-10	-0.790456
97822429	chr9:97822429:C:T	9.08201e-20	-1.65984	-0.491083
97822616	chr9:97822616:C:T	2.48911e-19	-4.08243e-10	-1.14271
97822778	chr9:97822778:G:A	2.91246e-19	-4.08243e-10	-0.985638
97822849	chr9:97822849:T:C	2.44511e-19	-4.08243e-10	-1.16055
97823224	chr9:97823224:G:A	3.67328e-19	-1.1902	0.436648
97823404	chr9:97823404:A:G	2.10452e-19	-1.31055	-3.35403e-10
97823536	chr9:97823536:A:G	3.95312e-20	-1.88053	-1.10219
97823765	chr9:97823765:C:A	8.98127e-20	-1.64795	-0.51413
97824382	chr9:97824382:A:G	3.23407e-19	-4.08243e-10	-0.880897
97824857	chr9:97824857:A:G	1.15403e-19	-1.91138	-3.35403e-10
97825427	chr9:97825427:C:G	8.42807e-20	-1.66178	-0.563872
97825580	chr9:97825580:A:C	4.78981e-19	-4.08243e-10	-0.488145
97826083	chr9:97826083:C:A	8.36394e-20	-1.66027	-0.573018
97827426	chr9:97827426:A:G	2.20002e-18	1.60722	-0.570808
97827921	chr9:97827921:C:T	2.02105e-18	-4.08243e-10	0.951565
97829011	chr9:97829011:A:G	1.64434e-19	-1.5573	-3.35403e-10
97829181	chr9:97829181:C:T	3.71592e-19	-1.24348	0.501473
97829328	chr9:97829328:G:A	6.24211e-20	-1.54694	-0.978967
97829423	chr9:97829423:A:T	3.28826e-19	-1.28302	0.418747
97829748	chr9:97829748:C:T	3.1106e-16	7.16867	-1.18074
97830019	chr9:97830019:A:G	3.48738e-19	-4.08243e-10	-0.805485
97830266	chr9:97830266:G:A	2.66592e-19	-4.08243e-10	-1.07409
97831380	chr9:97831380:G:C	2.25503e-18	2.0096	-0.94849
97831749	chr9:97831749:C:T	1.09999e-17	3.28325	-0.637413
97832956	chr9:97832956:A:G	5.60694e-16	7.81083	-1.23371
97833100	chr9:97833100:A:T	9.6186e-20	-1.72111	-0.372409
97833356	chr9:97833356:T:C	3.98253e-19	-4.08243e-10	-0.67272
97833736	chr9:97833736:A:G	8.32746e-20	-1.82872	-0.408944
97833868	chr9:97833868:G:C	3.14229e-17	3.97405	-0.278559
97833883	chr9:97833883:T:C	2.9202e-17	3.94975	-0.327563
97834033	chr9:97834033:T:A	2.93686e-19	-4.08243e-10	-0.977295
97834046	chr9:97834046:C:T	3.90745e-17	3.82396	0.0894636
97834157	chr9:97834157:C:T	6.87263e-19	-1.20698	1.07989
97835250	chr9:97835250:A:C	2.76998e-17	3.87878	-0.309401
97835392	chr9:97835392:G:T	9.03407e-20	-2.15622	-3.35403e-10
97835979	chr9:97835979:G:T	2.93297e-16	7.1344	-1.20527
97836286	chr9:97836286:C:A	5.96328e-19	-1.21986	0.950842
97837211	chr9:97837211:C:T	6.66365e-19	-1.28524	1.12727
97837687	chr9:97837687:T:G	6.11608e-19	-1.27722	1.0335
97837959	chr9:97837959:T:C	6.48916e-19	-1.27545	1.09094
97838353	chr9:97838353:A:C	6.6592e-19	-1.27657	1.11793
97838420	chr9:97838420:G:A	6.07142e-19	-1.29546	1.04442
97838430	chr9:97838430:A:G	2.31297e-16	6.96365	-1.27199
97838625	chr9:97838625:G:A	2.70748e-19	-4.08243e-10	-1.05862
97839489	chr9:97839489:T:C	3.07896e-16	7.25057	-1.27286
97839597	chr9:97839597:T:C	2.05702e-19	-4.08243e-10	-1.33338
97840209	chr9:97840209:G:A	1.01765e-19	-2.03714	-3.35403e-10
97840331	chr9:97840331:C:A	2.55338e-16	4.17313	1.61741
97840683	chr9:97840683:A:G	4.85601e-19	-4.08243e-10	-0.47442
97841653	chr9:97841653:G:A	2.51271e-16	7.10488	-1.33039
97841873	chr9:97841873:G:A	1.11591e-18	-4.08243e-10	0.35762
97841931	chr9:97841931:A:G	6.54789e-19	-1.30133	1.12584
97842149	chr9:97842149:A:T	5.34779e-17	3.8061	0.421119
97842747	chr9:97842747:T:C	7.50334e-17	3.22174	1.34414
97843077	chr9:97843077:G:A	2.09233e-19	-4.08243e-10	-1.31636
97843151	chr9:97843151:T:C	3.06538e-16	7.21715	-1.24386
97843301	chr9:97843301:A:G	2.46476e-19	-4.08243e-10	-1.15254
97843858	chr9:97843858:G:A	3.13256e-18	-4.08243e-10	1.3898
97843906	chr9:97843906:T:C	5.09105e-16	7.75365	-1.27305
97844362	chr9:97844362:T:A	6.9091e-17	3.06277	1.42061
97844419	chr9:97844419:A:G	9.81362e-20	-1.71562	-0.35783
97844457	chr9:97844457:A:G	2.08334e-19	-4.08243e-10	-1.32066
97844545	chr9:97844545:T:C	2.16628e-19	-1.28162	-3.35403e-10
97844986	chr9:97844986:A:G	8.94313e-20	-2.16634	-3.35403e-10
97845215	chr9:97845215:A:G	9.04656e-19	-1.2737	1.42145
97845555	chr9:97845555:T:C	7.83532e-19	-1.19789	1.20189
97845774	chr9:97845774:C:T	1.68392e-18	0.769075	-3.35403e-10
97845777	chr9:97845777:C:G	2.54178e-16	4.01953	1.76645
97845957	chr9:97845957:T:C	1.06872e-19	-1.98818	-3.35403e-10
97846400	chr9:97846400:G:A	9.41372e-19	-1.27554	1.46308
97846463	chr9:97846463:A:G	7.67345e-17	5.03531	-0.447007
97846843	chr9:97846843:GCTT:G	2.18721e-19	-4.08243e-10	-1.27201
97846948	chr9:97846948:C:T	7.68509e-19	-1.2556	1.24024
97848066	chr9:97848066:C:G	9.62094e-19	-1.28067	1.48998
97848370	chr9:97848370:C:A	7.18349e-19	-1.37395	1.2911
97848477	chr9:97848477:C:A	8.20834e-19	-1.37735	1.42786
97848734	chr9:97848734:A:G	2.29633e-19	-4.08243e-10	-1.22332
97848919	chr9:97848919:T:C	6.89665e-20	-2.02905	-0.397138
97848951	chr9:97848951:T:C	9.94354e-19	-1.3373	1.57958
97849086	chr9:97849086:C:G	3.74894e-16	4.69307	1.48153
97849344	chr9:97849344:C:A	1.24976e-18	-4.08243e-10	0.470899
97849903	chr9:97849903:C:T	3.49041e-16	7.34832	-1.24518
97849988	chr9:97849988:A:T	7.4489e-19	-1.37303	1.32646
97850197	chr9:97850197:G:C	1.29981e-18	-4.08243e-10	0.510167
97850492	chr9:97850492:T:C	3.40941e-16	7.35348	-1.27382
97850525	chr9:97850525:A:G	3.78589e-16	7.44772	-1.26332
97850909	chr9:97850909:T:C	1.0247e-19	-2.03024	-3.35403e-10
97851086	chr9:97851086:G:C	3.97646e-16	4.67808	1.55543
97851407	chr9:97851407:G:A	2.1759e-16	4.10548	1.52508
97851499	chr9:97851499:G:A	1.35923e-18	-4.08243e-10	0.554867
97851501	chr9:97851501:T:C	2.3752e-19	-4.08243e-10	-1.18956
97851554	chr9:97851554:T:C	2.57412e-16	4.14677	1.65185
97851603	chr9:97851603:T:C	6.39628e-17	4.28819	0.118064
97851674	chr9:97851674:G:A	9.0304e-19	-1.30025	1.44621
97852049	chr9:97852049:C:G	9.31267e-20	-1.81413	-0.311713
97852101	chr9:97852101:C:G	1.09586e-18	-4.08243e-10	0.339487
97852319	chr9:97852319:G:A	9.90563e-19	-1.25691	1.49538
97852369	chr9:97852369:G:T	8.84238e-20	-1.84337	-0.334293
97852687	chr9:97852687:T:C	2.15889e-19	-4.08243e-10	-1.28504
97852718	chr9:97852718:A:G	2.91811e-16	4.18295	1.7411
97852835	chr9:97852835:C:T	8.97151e-19	-1.29796	1.43738
97852840	chr9:97852840:C:T	1.97602e-19	-1.37355	-3.35403e-10
97853077	chr9:97853077:C:T	4.27052e-16	7.54243	-1.23758
97853270	chr9:97853270:C:A	1.20077e-19	-1.87168	-3.35403e-10
97853271	chr9:97853271:A:G	9.42156e-19	-1.28362	1.47199
97853632	chr9:97853632:A:G	8.33277e-19	-1.35719	1.42275
97853759	chr9:97853759:T:C	2.95882e-16	7.21423	-1.27632
97853784	chr9:97853784:G:C	9.13968e-19	-1.31853	1.47652
97854001	chr9:97854001:C:T	5.21897e-18	-4.08243e-10	1.90025
97854021	chr9:97854021:C:T	2.41613e-19	-4.08243e-10	-1.17247
97854301	chr9:97854301:T:C	2.83772e-16	7.22436	-1.32824
97854739	chr9:97854739:C:T	9.13083e-19	-1.31817	1.47519
97854760	chr9:97854760:G:A	1.32552e-18	-4.08243e-10	0.529752
97855093	chr9:97855093:T:C	3.25127e-16	7.35926	-1.3271
97855151	chr9:97855151:A:C	3.04873e-16	4.2464	1.72145
97855197	chr9:97855197:G:T	8.41914e-19	-1.31922	1.39509
97855301	chr9:97855301:T:C	7.7913e-19	-1.39305	1.39143
97855367	chr9:97855367:A:G	8.68985e-20	-2.19507	-3.35403e-10
97855667	chr9:97855667:T:C	1.66144e-19	-1.54695	-3.35403e-10
97856296	chr9:97856296:C:T	9.41671e-20	-1.78192	-0.33282
97856378	chr9:97856378:G:A	2.04133e-16	3.92383	1.64289
97856808	chr9:97856808:TCTC:T	8.63313e-19	-1.34659	1.44756
97858044	chr9:97858044:C:T	3.07163e-16	7.28991	-1.31458
97858130	chr9:97858130:T:C	1.07062e-18	-1.21126	1.52745
97858414	chr9:97858414:CG:C	3.38122e-19	-4.08243e-10	-0.836398
97858858	chr9:97858858:G:C	1.0178e-18	-4.08243e-10	0.265588
97858982	chr9:97858982:A:T	2.05884e-19	-4.08243e-10	-1.33249
97859104	chr9:97859104:T:C	2.53227e-16	7.10746	-1.32522
97859459	chr9:97859459:T:C	2.10088e-19	-4.08243e-10	-1.31228
97859644	chr9:97859644:T:C	2.89696e-16	7.22345	-1.30667
97859835	chr9:97859835:T:C	2.84565e-19	-4.08243e-10	-1.00884
97859907	chr9:97859907:A:G	2.93357e-19	-0.752237	-0.226179
97860007	chr9:97860007:A:AT	4.02381e-19	-4.08243e-10	-0.662408
97860212	chr9:97860212:A:G	2.28592e-19	-4.08243e-10	-1.22787
97860282	chr9:97860282:C:G	1.84386e-19	-1.44277	-3.35403e-10
97860488	chr9:97860488:C:T	1.96935e-19	-1.37693	-3.35403e-10
97860601	chr9:97860601:A:G	3.44332e-16	7.39341	-1.30386
97860879	chr9:97860879:C:T	2.26403e-19	-4.08243e-10	-1.23749
97861095	chr9:97861095:G:A	2.85406e-19	-0.770387	-0.235505
97861197	chr9:97861197:C:T	3.93138e-19	-4.08243e-10	-0.685645
97861284	chr9:97861284:G:A	1.14021e-19	-1.92342	-3.35403e-10
97861918	chr9:97861918:A:C	2.43197e-19	-4.08243e-10	-1.16593
97861977	chr9:97861977:G:C	3.02156e-19	-0.601953	-0.346909
97862340	chr9:97862340:C:T	3.67466e-19	-0.662555	-0.0906216
97862466	chr9:97862466:C:T	2.9094e-17	1.66992	1.94857
97862488	chr9:97862488:T:C	3.20412e-19	-0.764722	-0.125477
97862699	chr9:97862699:G:A	3.02112e-19	-0.851023	-0.0979874
97862911	chr9:97862911:T:C	2.67362e-19	-0.714385	-0.356818
97864064	chr9:97864064:C:T	2.06402e-19	-4.08243e-10	-1.32998
97864602	chr9:97864602:A:G	3.38513e-19	-0.618319	-0.216925
97865280	chr9:97865280:C:T	3.5097e-19	-0.674682	-0.124423
97865480	chr9:97865480:A:G	2.65526e-17	1.54086	1.98622
97865986	chr9:97865986:G:A	3.64407e-19	-0.695715	-0.065821
97866094	chr9:97866094:T:C	2.13161e-19	-4.08243e-10	-1.29776
97866360	chr9:97866360:G:A	3.54228e-19	-0.680736	-0.109131
97866391	chr9:97866391:A:G	2.20417e-19	-4.08243e-10	-1.26429
97867118	chr9:97867118:A:G	1.19831e-19	-1.87372	-3.35403e-10
97867238	chr9:97867238:G:A	1.44459e-19	-1.68681	-3.35403e-10
97867500	chr9:97867500:C:T	3.94443e-19	-4.08243e-10	-0.682331
97868344	chr9:97868344:C:T	2.48837e-19	-4.08243e-10	-1.14301
97868645	chr9:97868645:C:T	1.09204e-19	-1.96659	-3.35403e-10
97868667	chr9:97868667:G:T	3.80379e-17	1.75454	2.13199
97869016	chr9:97869016:T:A	4.27231e-19	-0.653543	0.0510612
97869251	chr9:97869251:G:C	4.73075e-19	-0.500553	-3.35403e-10
97869517	chr9:97869517:CCAAA:C	3.97879e-19	-0.577952	-0.0957078
97869704	chr9:97869704:C:T	5.87916e-17	1.46361	2.85834
97870324	chr9:97870324:G:A	3.28248e-19	-0.645639	-0.220398
97870841	chr9:97870841:C:T	8.96523e-20	-2.16387	-3.35403e-10
97871104	chr9:97871104:T:C	3.57056e-19	-0.649046	-0.132867
97871729	chr9:97871729:C:T	7.90768e-19	0.013198	-3.35403e-10
97872297	chr9:97872297:A:T	3.49943e-19	-0.873998	0.071961
97872469	chr9:97872469:C:A	4.26678e-19	-0.662643	0.0588653
97872702	chr9:97872702:G:A	5.31629e-19	-4.08243e-10	-0.383861
97872882	chr9:97872882:T:C	2.06427e-19	-4.08243e-10	-1.32986
97873498	chr9:97873498:A:G	3.04315e-19	-0.785124	-0.15662
97874207	chr9:97874207:C:T	2.30096e-18	-4.08243e-10	1.08128
97874629	chr9:97874629:A:G	2.67842e-19	-4.08243e-10	-1.06941
97874699	chr9:97874699:A:G	8.16982e-19	-4.08243e-10	0.0458099
97875057	chr9:97875057:C:T	1.69882e-17	1.42233	1.65814
97875399	chr9:97875399:A:G	2.45993e-19	-1.21344	0.0589345
97875577	chr9:97875577:A:G	3.87592e-19	-0.867673	0.16782
97876138	chr9:97876138:A:G	3.94332e-19	-0.794235	0.111622
97876236	chr9:97876236:G:A	1.73331e-16	3.92677	1.47638
97876641	chr9:97876641:G:C	2.70745e-19	-4.08243e-10	-1.05863
97876783	chr9:97876783:G:A	3.42117e-19	-0.674245	-0.150409
97876993	chr9:97876993:A:C	3.48238e-19	-0.626596	-0.180325
97877857	chr9:97877857:C:T	2.06183e-19	-4.08243e-10	-1.33104
97878323	chr9:97878323:A:C	5.59265e-19	-0.658758	0.325576
97878835	chr9:97878835:A:G	7.96484e-20	-1.22546	-1.05673
97879091	chr9:97879091:T:C	2.28621e-18	1.07484	-3.35403e-10
97880141	chr9:97880141:A:C	1.54539e-19	-1.61936	-3.35403e-10
97880631	chr9:97880631:G:A	2.06605e-19	-4.08243e-10	-1.329
97881121	chr9:97881121:T:C	2.53958e-19	-4.08243e-10	-1.12264
97881142	chr9:97881142:G:A	3.30097e-19	-4.08243e-10	-0.860419
97882366	chr9:97882366:T:C	2.53791e-19	-4.08243e-10	-1.1233
97882845	chr9:97882845:G:A	5.14447e-19	-4.08243e-10	-0.416714
97883446	chr9:97883446:A:G	2.98935e-19	-0.666237	-0.293342
97884415	chr9:97884415:T:C	2.35726e-19	-4.08243e-10	-1.19714
97885165	chr9:97885165:C:T	9.29446e-20	-2.1278	-3.35403e-10
97885263	chr9:97885263:A:G	3.70296e-19	-0.922162	0.176657
97885452	chr9:97885452:C:T	2.85392e-17	4.47327	-0.874042
97886005	chr9:97886005:C:T	3.5987e-19	-0.50891	-0.265154
97886310	chr9:97886310:T:C	1.62095e-19	-1.57163	-3.35403e-10
97886349	chr9:97886349:T:C	1.68562e-19	-1.28988	-0.242621
97886498	chr9:97886498:T:C	1.1712e-19	-1.18809	-0.70852
97886617	chr9:97886617:G:A	1.06124e-19	-1.9952	-3.35403e-10
97887251	chr9:97887251:T:C	8.25105e-14	11.7372	-0.168579
97887547	chr9:97887547:A:G	1.10793e-13	11.3853	0.478111
97887814	chr9:97887814:G:A	1.99171e-19	-0.854287	-0.511357
97887977	chr9:97887977:A:T	5.70767e-17	2.45199	1.84036
97888757	chr9:97888757:T:C	8.95674e-20	-2.16482	-3.35403e-10
97889035	chr9:97889035:G:A	2.38266e-19	-4.08243e-10	-1.18642
97890035	chr9:97890035:C:T	2.09213e-19	-4.08243e-10	-1.31645
97890154	chr9:97890154:T:C	9.18217e-14	11.0335	0.642009
97890300	chr9:97890300:G:A	1.67719e-19	-1.12321	-0.414309
97890473	chr9:97890473:A:G	1.73207e-19	-1.11992	-0.385394
97890846	chr9:97890846:G:A	2.56051e-19	-1.10533	-0.00910195
97890917	chr9:97890917:G:T	1.7671e-18	0.817291	-3.35403e-10
97891047	chr9:97891047:C:T	2.60971e-19	-1.0954	-3.35403e-10
97891510	chr9:97891510:T:C	2.06486e-19	-4.08243e-10	-1.32957
97891811	chr9:97891811:C:A	1.6468e-19	-1.15112	-0.404678
97892167	chr9:97892167:C:T	8.97302e-20	-2.163	-3.35403e-10
97892815	chr9:97892815:T:C	2.28905e-19	-4.08243e-10	-1.2265
97893497	chr9:97893497:G:C	7.26737e-17	2.28063	2.2533
97893726	chr9:97893726:C:A	2.36575e-19	-4.08243e-10	-1.19354
97894189	chr9:97894189:G:A	6.8578e-19	-0.12925	-3.35403e-10
97894403	chr9:97894403:G:A	6.57468e-20	-1.53386	-0.940132
97894837	chr9:97894837:T:G	2.66935e-19	-1.15282	0.0800147
97895092	chr9:97895092:C:T	6.37866e-13	13.1961	0.417771
97895438	chr9:97895438:A:T	1.76807e-19	-1.1618	-0.322947
97895479	chr9:97895479:G:A	3.1497e-19	-4.08243e-10	-0.907328
97895497	chr9:97895497:T:C	2.47506e-19	-1.14837	-3.35403e-10
97896248	chr9:97896248:C:T	3.77535e-19	-4.08243e-10	-0.726144
97896635	chr9:97896635:C:T	3.21585e-19	-4.08243e-10	-0.886544
97896656	chr9:97896656:A:G	2.81536e-19	-1.11208	0.0925372
97897840	chr9:97897840:T:C	2.5833e-19	-4.08243e-10	-1.10557
97897863	chr9:97897863:A:T	1.84031e-19	-1.36888	-0.0758256
97898464	chr9:97898464:T:C	8.70063e-17	4.04966	0.664265
97898542	chr9:97898542:T:C	1.86429e-19	-1.18789	-0.243863
97898614	chr9:97898614:C:T	1.77573e-19	-1.23276	-0.247668
97898818	chr9:97898818:C:T	1.6584e-19	-1.15505	-0.393734
97898909	chr9:97898909:G:A	3.62252e-18	-0.131871	1.66699
97899085	chr9:97899085:G:A	1.69887e-19	-1.21737	-0.307303
97899176	chr9:97899176:T:C	3.33893e-19	-4.08243e-10	-0.848987
97899455	chr9:97899455:T:TA	2.9844e-19	-4.08243e-10	-0.961237
97899582	chr9:97899582:T:C	2.56381e-19	-4.08243e-10	-1.11314
97899690	chr9:97899690:A:G	2.90247e-19	-1.17424	0.185169
97899768	chr9:97899768:G:A	8.80639e-17	2.78155	1.94447
97900097	chr9:97900097:T:C	1.81771e-19	-1.20165	-0.255406
97900196	chr9:97900196:C:T	1.47977e-18	-4.08243e-10	0.639837
97900389	chr9:97900389:T:C	2.8501e-19	-1.17628	0.168998
97900417	chr9:97900417:C:A	3.39431e-19	-4.08243e-10	-0.832536
97901253	chr9:97901253:G:GTTTCC	2.89219e-19	-1.17358	0.180957
97901418	chr9:97901418:C:A	1.81496e-19	-1.18508	-0.273497
97901634	chr9:97901634:A:T	1.47741e-18	-4.08243e-10	0.638237
97902100	chr9:97902100:A:G	1.55104e-19	-1.29376	-0.321952
97902192	chr9:97902192:A:G	1.82938e-19	-1.20171	-0.248949
97902668	chr9:97902668:CTT:C	2.17166e-19	-4.08243e-10	-1.27915
97903111	chr9:97903111:A:T	1.76764e-19	-1.24537	-0.239628
97903342	chr9:97903342:T:C	1.09516e-16	2.74209	2.20192
97903387	chr9:97903387:G:T	1.83275e-19	-1.19987	-0.248949
97903416	chr9:97903416:A:G	1.75023e-19	-1.23916	-0.255724
97903583	chr9:97903583:T:C	2.73538e-19	-4.08243e-10	-1.04837
97903723	chr9:97903723:T:A	1.72833e-19	-1.50748	-3.35403e-10
97904649	chr9:97904649:C:T	7.59259e-17	2.70445	1.87326
97904745	chr9:97904745:A:AGACACCAAG	1.6988e-19	-1.52471	-3.35403e-10
97905185	chr9:97905185:C:T	3.63593e-19	-4.08243e-10	-0.763771
97905317	chr9:97905317:C:T	2.46815e-19	-0.958262	-0.192906
97905589	chr9:97905589:A:AT	2.44559e-19	-1.35288	0.192526
97906009	chr9:97906009:A:C	1.32001e-19	-0.689435	-1.08756
97906791	chr9:97906791:G:A	1.12359e-18	0.423076	-0.0585948
97907022	chr9:97907022:G:A	2.16985e-19	-4.08243e-10	-1.27998
97907099	chr9:97907099:T:C	2.32393e-19	-4.08243e-10	-1.21138
97907100	chr9:97907100:TA:T	2.30465e-19	-4.08243e-10	-1.21971
97907454	chr9:97907454:C:A	6.22259e-13	13.185	0.404057
97907990	chr9:97907990:T:C	3.89769e-19	-1.26878	0.574528
97907994	chr9:97907994:A:T	3.37747e-19	-4.08243e-10	-0.837508
97908179	chr9:97908179:A:G	2.09192e-19	-4.08243e-10	-1.31655
97908195	chr9:97908195:A:G	2.17052e-19	-4.08243e-10	-1.27967
97908245	chr9:97908245:T:C	1.8777e-19	-1.42459	-3.35403e-10
97908481	chr9:97908481:C:A	2.19482e-19	-4.08243e-10	-1.26854
97908520	chr9:97908520:C:T	3.36279e-12	16.3338	-1.05754
97908979	chr9:97908979:G:T	1.84388e-11	17.6502	-0.672272
97909111	chr9:97909111:A:C	5.05767e-19	-0.0116522	-0.422078
97909218	chr9:97909218:C:T	5.48321e-11	18.6879	-0.620124
97909495	chr9:97909495:G:C	4.95487e-11	18.6203	-0.653854
97909542	chr9:97909542:A:G	5.00278e-11	18.6527	-0.676669
97910056	chr9:97910056:C:T	8.88378e-17	4.30942	0.425337
97911427	chr9:97911427:G:A	2.49617e-19	-4.08243e-10	-1.13988
97911601	chr9:97911601:A:G	2.59756e-19	-4.08243e-10	-1.10006
97911795	chr9:97911795:A:T	4.35169e-19	-4.08243e-10	-0.584072
97912283	chr9:97912283:T:C	5.03453e-11	18.5003	-0.517908
97913534	chr9:97913534:A:G	3.87969e-11	18.3197	-0.597857
97913662	chr9:97913662:C:T	9.56939e-17	4.31087	0.498233
97913694	chr9:97913694:C:A	6.99251e-19	0.317514	-0.42731
97914406	chr9:97914406:G:A	9.75527e-20	-1.56726	-0.512149
97914649	chr9:97914649:T:A	4.9441e-11	18.557	-0.592778
97914731	chr9:97914731:ACTGTT:A	2.38655e-19	-4.08243e-10	-1.18479
97914818	chr9:97914818:G:C	1.19787e-10	19.6979	-0.848708
97914884	chr9:97914884:T:C	0.000676523	33.4745	0.921417
97915474	chr9:97915474:G:C	3.01981e-10	20.0749	-0.301077
97915601	chr9:97915601:T:C	1.51453e-18	1.47662	-0.813562
97916179	chr9:97916179:T:A	2.15558e-19	-4.08243e-10	-1.28658
97916343	chr9:97916343:A:G	2.7459e-19	-4.08243e-10	-1.04453
97916472	chr9:97916472:T:C	3.15079e-19	-4.08243e-10	-0.906982
97916782	chr9:97916782:T:G	8.92994e-20	-2.16781	-3.35403e-10
97917433	chr9:97917433:C:T	2.75108e-19	-4.08243e-10	-1.04264
97917466	chr9:97917466:C:T	2.14094e-19	-4.08243e-10	-1.29339
97917554	chr9:97917554:T:G	1.05498e-11	16.9353	-0.515773
97917672	chr9:97917672:A:G	0.0139196	36.4716	0.948436
97918593	chr9:97918593:T:A	2.05751e-19	-4.08243e-10	-1.33314
97919402	chr9:97919402:A:G	2.18941e-19	-4.08243e-10	-1.27101
97920867	chr9:97920867:C:T	2.15472e-19	-4.08243e-10	-1.28698
97921022	chr9:97921022:T:C	5.04806e-15	7.05753	1.71717
97921445	chr9:97921445:A:C	4.6155e-15	6.85288	1.83224
97921471	chr9:97921471:C:T	0.00242074	34.1193	1.55147
97921584	chr9:97921584:G:A	2.66366e-19	-4.08243e-10	-1.07493
97922014	chr9:97922014:C:T	2.15481e-19	-4.08243e-10	-1.28693
97922105	chr9:97922105:T:C	0.0532095	37.5197	1.24126
97922252	chr9:97922252:A:G	7.00585e-15	7.30785	1.7946
97922437	chr9:97922437:A:C	0.00167586	34.0164	1.28663
97922475	chr9:97922475:A:G	0.00219908	34.0544	1.52033
97923579	chr9:97923579:A:G	2.15472e-19	-4.08243e-10	-1.28698
97923719	chr9:97923719:A:G	8.82709e-20	-2.1794	-3.35403e-10
97923842	chr9:97923842:T:C	2.12768e-19	-4.08243e-10	-1.29961
97924488	chr9:97924488:TTC:T	2.38445e-19	-4.08243e-10	-1.18567
97924533	chr9:97924533:T:G	8.19265e-15	7.32449	1.93445
97925127	chr9:97925127:T:C	0.0533261	37.658	1.10516
97925384	chr9:97925384:T:C	2.15271e-19	-4.08243e-10	-1.28791
97925487	chr9:97925487:G:A	2.13608e-19	-4.08243e-10	-1.29567
97925641	chr9:97925641:C:G	1.74132e-14	11.2888	-1.27582
97925785	chr9:97925785:A:T	9.37668e-20	-0.853943	-1.26505
97926098	chr9:97926098:A:G	2.15582e-19	-4.08243e-10	-1.28646
97926161	chr9:97926161:TAATAA:T	2.3568e-19	-4.08243e-10	-1.19733
97926229	chr9:97926229:C:T	0.0632844	37.7368	1.19759
97926295	chr9:97926295:C:T	0.020694	36.7789	1.03771
97927093	chr9:97927093:A:T	2.07317e-19	-4.08243e-10	-1.32556
97927902	chr9:97927902:T:G	2.15704e-19	-4.08243e-10	-1.2859
97928242	chr9:97928242:G:T	2.37259e-19	-4.08243e-10	-1.19066
97928273	chr9:97928273:A:G	0.0196927	36.5055	1.26147
97928886	chr9:97928886:G:A	0.100056	37.7022	1.69024
97929115	chr9:97929115:C:T	0.109099	37.7637	1.7153
97929618	chr9:97929618:T:TG	0.108237	37.6545	1.81654
97929648	chr9:97929648:T:G	4.84273e-19	-4.08243e-10	-0.477157
97929827	chr9:97929827:G:A	2.22329e-19	-4.08243e-10	-1.25565
97929955	chr9:97929955:T:TA	0.0933353	37.5334	1.78953
97930366	chr9:97930366:G:T	8.73953e-20	-2.18937	-3.35403e-10
97931427	chr9:97931427:A:G	2.54611e-19	-4.08243e-10	-1.12007
97933007	chr9:97933007:T:C	2.24659e-19	-4.08243e-10	-1.24522
97933494	chr9:97933494:T:C	0.0641374	37.3136	1.63417
97933619	chr9:97933619:G:A	0.00318882	34.2553	1.69107
97933921	chr9:97933921:T:C	0.0781917	37.5487	1.59716
97934117	chr9:97934117:T:C	2.13888e-19	-4.08243e-10	-1.29436
97934518	chr9:97934518:A:G	2.36287e-19	-4.08243e-10	-1.19476
97935005	chr9:97935005:A:G	0.0804901	37.5735	1.60134
97935048	chr9:97935048:C:G	1.99769e-19	-1.36265	-3.35403e-10
97935366	chr9:97935366:T:A	0.00257178	34.2388	1.49248
97935865	chr9:97935865:A:G	9.53742e-15	7.31002	2.10091
97936091	chr9:97936091:T:C	2.16001e-19	-4.08243e-10	-1.28452
97936895	chr9:97936895:C:T	2.05703e-19	-4.08243e-10	-1.33337
97936956	chr9:97936956:C:A	3.49385e-10	19.8824	0.0372154
97936960	chr9:97936960:T:C	0.0192069	36.1915	1.55045
97937488	chr9:97937488:C:T	2.44882e-19	-4.08243e-10	-1.15903
97937548	chr9:97937548:A:C	0.0194698	36.1191	1.63649
97937698	chr9:97937698:TA:T	1.46022e-18	1.86466	-1.23812
97937875	chr9:97937875:T:C	0.0152464	35.9571	1.55397
97938372	chr9:97938372:C:T	0.0187735	36.1778	1.54137
97938550	chr9:97938550:G:A	1.56939e-19	-0.663288	-0.940661
97938719	chr9:97938719:A:G	0.0174711	36.1425	1.50473
97939164	chr9:97939164:A:G	0.0159442	35.987	1.56879
97939488	chr9:97939488:C:A	2.74463e-19	-4.08243e-10	-1.04499
97940104	chr9:97940104:C:T	1.33992e-18	-4.08243e-10	0.540559
97940973	chr9:97940973:C:T	2.22329e-19	-4.08243e-10	-1.25565
97941087	chr9:97941087:T:G	5.85079e-10	20.1847	0.250505
97941105	chr9:97941105:G:A	3.90042e-19	-4.08243e-10	-0.693551
97941346	chr9:97941346:T:C	9.24968e-20	-0.817068	-1.31556
97941463	chr9:97941463:G:C	2.59666e-19	-1.10041	-3.35403e-10
97941956	chr9:97941956:C:T	1.30917e-18	1.75893	-1.24159
97942562	chr9:97942562:C:T	2.36197e-19	-4.08243e-10	-1.19514
97942928	chr9:97942928:C:T	0.00375452	34.5706	1.53904
97943182	chr9:97943182:G:A	2.24939e-19	-4.08243e-10	-1.24398
97943299	chr9:97943299:C:T	2.23134e-19	-4.08243e-10	-1.25204
97943416	chr9:97943416:C:G	2.22553e-19	-4.08243e-10	-1.25464
97943600	chr9:97943600:G:A	2.19278e-19	-4.08243e-10	-1.26947
97944973	chr9:97944973:T:G	2.03591e-10	19.6749	-0.295351
97945130	chr9:97945130:G:C	2.46451e-19	-4.08243e-10	-1.15265
97945709	chr9:97945709:C:T	2.2225e-19	-4.08243e-10	-1.25601
97945710	chr9:97945710:A:G	0.0016725	33.7158	1.58523
97946272	chr9:97946272:A:G	7.71075e-19	-0.0120206	-3.35403e-10
97946392	chr9:97946392:T:C	2.26709e-19	-4.08243e-10	-1.23614
97946415	chr9:97946415:A:G	2.22582e-19	-4.08243e-10	-1.25451
97946701	chr9:97946701:C:G	8.94033e-20	-2.16665	-3.35403e-10
97947167	chr9:97947167:CT:C	9.30333e-15	7.33623	2.04984
97947275	chr9:97947275:C:T	2.25985e-19	-4.08243e-10	-1.23934
97947313	chr9:97947313:C:T	1.30006e-18	0.510358	-3.35403e-10
97947600	chr9:97947600:A:T	2.22272e-19	-4.08243e-10	-1.2559
97948574	chr9:97948574:A:G	2.95614e-19	-4.08243e-10	-0.970752
97948644	chr9:97948644:C:T	2.19724e-19	-4.08243e-10	-1.26743
97948655	chr9:97948655:G:A	2.13752e-19	-4.08243e-10	-1.29499
97948867	chr9:97948867:G:T	2.24691e-19	-4.08243e-10	-1.24508
97949727	chr9:97949727:C:T	1.17544e-10	19.4406	-0.61028
97949840	chr9:97949840:G:C	2.22371e-19	-4.08243e-10	-1.25546
97949854	chr9:97949854:G:A	2.22528e-19	-4.08243e-10	-1.25475
97949868	chr9:97949868:G:A	9.05869e-15	7.35434	2.00509
97949954	chr9:97949954:C:T	2.22272e-19	-4.08243e-10	-1.25591
97950425	chr9:97950425:G:C	1.20809e-10	18.9081	-0.0504299
97950606	chr9:97950606:G:A	2.22329e-19	-4.08243e-10	-1.25565
97950925	chr9:97950925:G:A	1.00205e-14	7.45357	2.00677
97950962	chr9:97950962:C:T	2.16368e-19	-4.08243e-10	-1.28283
97951103	chr9:97951103:A:G	2.22322e-19	-4.08243e-10	-1.25568
97951319	chr9:97951319:T:C	0.00185802	34.0006	1.40568
97951647	chr9:97951647:C:G	1.07367e-19	-1.98356	-3.35403e-10
97951995	chr9:97951995:C:A	1.73259e-19	-1.50502	-3.35403e-10
97952151	chr9:97952151:A:G	2.22329e-19	-4.08243e-10	-1.25565
97952339	chr9:97952339:G:T	2.20845e-19	-4.08243e-10	-1.26235
97952349	chr9:97952349:C:T	2.25639e-19	-4.08243e-10	-1.24087
97953107	chr9:97953107:G:A	0.0161978	36.3904	1.18119
97953179	chr9:97953179:G:A	1.79608e-18	2.13025	-1.2967
97954147	chr9:97954147:TTAAAA:T	2.21462e-19	-4.08243e-10	-1.25956
97954201	chr9:97954201:C:T	2.06338e-19	-4.08243e-10	-1.33029
97954827	chr9:97954827:C:T	2.05713e-19	-4.08243e-10	-1.33332
97955296	chr9:97955296:G:C	2.7448e-19	-4.08243e-10	-1.04493
97955507	chr9:97955507:G:A	1.48977e-14	7.87081	1.9861
97955959	chr9:97955959:C:A	8.23923e-19	-4.08243e-10	0.0542703
97955963	chr9:97955963:A:C	9.58331e-15	6.57597	2.83976
97955964	chr9:97955964:A:C	1.45176e-19	-1.68186	-3.35403e-10
97956360	chr9:97956360:C:T	2.18735e-19	-4.08243e-10	-1.27195
97956493	chr9:97956493:C:T	6.4878e-15	7.16943	1.8562
97957285	chr9:97957285:T:C	3.72638e-16	4.1818	1.98676
97957635	chr9:97957635:T:A	5.57766e-15	7.07271	1.80176
97957777	chr9:97957777:T:A	2.22263e-19	-4.08243e-10	-1.25594
97957983	chr9:97957983:G:C	3.41667e-10	19.2688	0.628543
97958017	chr9:97958017:G:C	6.86711e-16	6.02698	0.752882
97958736	chr9:97958736:G:A	1.77589e-15	6.32783	1.40218
97959273	chr9:97959273:C:T	3.81264e-16	4.65075	1.54069
97959589	chr9:97959589:G:A	1.35775e-15	6.46718	0.994353
97960087	chr9:97960087:A:G	2.28611e-19	-4.08243e-10	-1.22778
97960327	chr9:97960327:G:T	5.24966e-19	-4.08243e-10	-0.396474
97960425	chr9:97960425:C:G	5.14461e-19	-4.08243e-10	-0.416687
97960798	chr9:97960798:G:A	6.59392e-20	-1.14006	-1.33101
97960887	chr9:97960887:T:C	3.16279e-19	-4.08243e-10	-0.903181
97961510	chr9:97961510:AC:A	3.71831e-18	-4.08243e-10	1.56122
97962509	chr9:97962509:T:C	2.95806e-10	19.438	0.315207
97963261	chr9:97963261:AAGCAGAT:A	1.8258e-19	-1.45262	-3.35403e-10
97963973	chr9:97963973:GA:G	3.23398e-19	-4.08243e-10	-0.880923
97964292	chr9:97964292:G:A	1.49483e-16	5.71245	-0.457318
97964703	chr9:97964703:G:C	1.08569e-19	-1.97242	-3.35403e-10
97965424	chr9:97965424:G:A	2.23075e-15	6.46949	1.48856
97968333	chr9:97968333:G:A	2.06536e-19	-4.08243e-10	-1.32933
97968568	chr9:97968568:C:T	1.78735e-15	6.53583	1.20061
97968952	chr9:97968952:G:A	3.8954e-19	-4.08243e-10	-0.694839
97969430	chr9:97969430:T:C	5.28813e-19	-4.08243e-10	-0.389173
97969526	chr9:97969526:C:T	2.15866e-18	-4.08243e-10	1.01744
97969996	chr9:97969996:C:CT	8.58686e-10	20.1498	0.669109
97970520	chr9:97970520:A:G	3.11188e-10	19.4666	0.337253
97970908	chr9:97970908:A:G	5.37175e-19	-4.08243e-10	-0.373483
97971350	chr9:97971350:A:T	5.99526e-17	4.3415	-3.35403e-10
97972432	chr9:97972432:G:A	3.46414e-19	-4.08243e-10	-0.812171
97972508	chr9:97972508:G:T	2.58409e-19	-4.08243e-10	-1.10526
97972591	chr9:97972591:T:C	2.05759e-19	-4.08243e-10	-1.3331
97972906	chr9:97972906:G:A	1.00751e-18	0.255432	-3.35403e-10
97973874	chr9:97973874:A:G	2.35973e-19	-4.08243e-10	-1.19609
97974362	chr9:97974362:G:A	3.32131e-19	-4.08243e-10	-0.854279
97974790	chr9:97974790:T:C	2.31226e-11	17.3142	-0.109953
97975024	chr9:97975024:A:G	3.43243e-18	-4.08243e-10	1.48122
97975230	chr9:97975230:C:T	2.38457e-19	-1.18562	-3.35403e-10
97975427	chr9:97975427:T:G	2.35398e-19	-4.08243e-10	-1.19853
97975473	chr9:97975473:A:G	1.04006e-13	12.8521	-1.05191
97975579	chr9:97975579:A:G	7.64439e-20	-2.16129	-0.16196
97975754	chr9:97975754:C:T	2.51861e-19	-4.08243e-10	-1.13093
97975984	chr9:97975984:T:C	4.59575e-19	-0.18048	-0.349023
97976229	chr9:97976229:C:T	5.27049e-19	-4.08243e-10	-0.392513
97976667	chr9:97976667:G:A	2.49717e-19	-4.08243e-10	-1.13948
97976745	chr9:97976745:G:A	2.50145e-19	-4.08243e-10	-1.13776
97977094	chr9:97977094:A:G	1.04113e-19	-2.01433	-3.35403e-10
97977214	chr9:97977214:G:T	2.3236e-19	-4.08243e-10	-1.21152
97977315	chr9:97977315:C:T	2.35861e-19	-4.08243e-10	-1.19657
97977551	chr9:97977551:T:C	2.98846e-17	4.93534	-1.29005
97977593	chr9:97977593:CACA:C	2.18242e-19	-4.08243e-10	-1.2742
97977869	chr9:97977869:G:A	3.93735e-19	-4.08243e-10	-0.684128
97978640	chr9:97978640:A:C	1.34608e-19	-0.438998	-1.31844
97979608	chr9:97979608:C:A	3.29085e-16	6.71571	-0.671443
97979943	chr9:97979943:C:T	1.64034e-15	8.89886	-1.24826
97979971	chr9:97979971:C:T	1.59699e-15	8.87499	-1.25117
97980074	chr9:97980074:G:A	3.16562e-19	-4.08243e-10	-0.902288
97980594	chr9:97980594:TA:T	2.65573e-16	6.50411	-0.674271
97980623	chr9:97980623:G:A	9.87513e-17	6.15012	-1.30956
97982865	chr9:97982865:C:G	4.54859e-19	-4.08243e-10	-0.53982
97983629	chr9:97983629:G:C	2.24691e-19	-4.08243e-10	-1.24508
97983700	chr9:97983700:C:T	8.57373e-19	0.0940669	-3.35403e-10
97984006	chr9:97984006:G:A	3.51135e-19	-4.08243e-10	-0.798636
97984287	chr9:97984287:C:T	7.16876e-19	-4.08243e-10	-0.0849045
97984970	chr9:97984970:C:T	6.79596e-19	-4.08243e-10	-0.138308
97985228	chr9:97985228:A:G	2.25793e-19	-4.08243e-10	-1.24019
97985605	chr9:97985605:A:G	2.50877e-19	-4.08243e-10	-1.13484
97986314	chr9:97986314:T:G	3.52161e-17	4.73795	-0.928501
97986789	chr9:97986789:A:T	8.97726e-19	-4.08243e-10	0.140058
97987252	chr9:97987252:AAG:A	1.37641e-16	5.95178	-0.779184
97987732	chr9:97987732:C:T	1.29453e-19	-1.79649	-3.35403e-10
97987968	chr9:97987968:T:C	8.91276e-19	-4.08243e-10	0.132848
97988051	chr9:97988051:A:T	2.87797e-19	-4.08243e-10	-0.997551
97988232	chr9:97988232:C:G	9.90298e-19	-4.08243e-10	0.238199
97988435	chr9:97988435:C:A	2.0728e-19	-4.08243e-10	-1.32574
97988458	chr9:97988458:C:T	2.06526e-19	-4.08243e-10	-1.32938
97988553	chr9:97988553:C:T	3.92246e-19	-4.08243e-10	-0.687918
97988639	chr9:97988639:T:TG	2.27182e-19	-4.08243e-10	-1.23406
97988712	chr9:97988712:G:A	2.64623e-19	-1.0815	-3.35403e-10
97989169	chr9:97989169:G:A	7.51597e-18	2.26498	-3.35403e-10
97989480	chr9:97989480:A:G	8.68228e-20	-2.19594	-3.35403e-10
97989849	chr9:97989849:A:G	2.0649e-19	-4.08243e-10	-1.32955
97990210	chr9:97990210:G:A	2.06836e-19	-4.08243e-10	-1.32788
97990611	chr9:97990611:C:A	2.21666e-19	-4.08243e-10	-1.25864
97990944	chr9:97990944:C:T	2.09584e-19	-4.08243e-10	-1.31468
97991112	chr9:97991112:C:T	2.0651e-19	-4.08243e-10	-1.32946
97991844	chr9:97991844:T:C	8.57639e-19	-4.08243e-10	0.0943771
97991923	chr9:97991923:A:G	2.36271e-19	-4.08243e-10	-1.19483
97991961	chr9:97991961:A:G	4.09693e-19	-0.6444	-3.35403e-10
97992433	chr9:97992433:T:C	2.0688e-19	-4.08243e-10	-1.32767
97992514	chr9:97992514:C:CT	2.27157e-19	-4.08243e-10	-1.23417
97992673	chr9:97992673:T:G	3.55927e-19	-4.08243e-10	-0.785081
97993803	chr9:97993803:T:G	7.528e-19	-4.08243e-10	-0.0360072
97993947	chr9:97993947:T:C	7.94551e-19	-4.08243e-10	0.0179704
97994498	chr9:97994498:G:C	3.4488e-19	-4.08243e-10	-0.816612
97995061	chr9:97995061:A:G	1.00774e-16	5.8537	-0.99287
97996121	chr9:97996121:T:C	2.27157e-19	-4.08243e-10	-1.23417
97996141	chr9:97996141:A:G	2.20713e-19	-4.08243e-10	-1.26294
97996852	chr9:97996852:G:A	2.43157e-19	-4.08243e-10	-1.1661
97997821	chr9:97997821:T:C	3.42543e-17	5.10497	-1.32321
97997829	chr9:97997829:A:G	9.87248e-17	5.83017	-0.989885
97999291	chr9:97999291:G:C	2.14702e-19	-4.08243e-10	-1.29056
97999547	chr9:97999547:G:A	3.55252e-19	-4.08243e-10	-0.786978
98000917	chr9:98000917:A:T	7.06831e-19	-4.08243e-10	-0.0990155
98002236	chr9:98002236:T:C	2.07559e-19	-4.08243e-10	-1.32439
98003803	chr9:98003803:C:T	2.09435e-19	-4.08243e-10	-1.31539
98004266	chr9:98004266:A:C	2.1923e-19	-4.08243e-10	-1.26969
98004513	chr9:98004513:C:T	3.22799e-20	-1.86321	-1.32216
98004560	chr9:98004560:C:G	3.1827e-17	5.02691	-1.31864
98004607	chr9:98004607:A:G	7.99111e-19	-4.08243e-10	0.0236936
98004890	chr9:98004890:A:T	7.00648e-19	-4.08243e-10	-0.107801
98005229	chr9:98005229:G:A	2.05704e-19	-4.08243e-10	-1.33337
98005248	chr9:98005248:C:T	3.02517e-17	4.97767	-1.32017
98005869	chr9:98005869:T:C	3.56625e-19	-4.08243e-10	-0.783121
98006009	chr9:98006009:A:G	3.18777e-17	5.02916	-1.31931
98006239	chr9:98006239:G:A	2.58783e-19	-4.08243e-10	-1.10382
98006478	chr9:98006478:G:A	8.90576e-17	5.70632	-0.969088
98006508	chr9:98006508:G:A	7.96061e-19	-4.08243e-10	0.019869
98006758	chr9:98006758:C:T	2.15692e-19	-4.08243e-10	-1.28595
98006907	chr9:98006907:G:C	7.94486e-19	-4.08243e-10	0.0178882
98006994	chr9:98006994:C:A	4.85003e-17	5.39358	-1.26407
98008063	chr9:98008063:C:T	2.26369e-19	-4.08243e-10	-1.23764
98008272	chr9:98008272:C:T	4.94262e-19	-4.08243e-10	-0.456741
98009661	chr9:98009661:A:G	7.94563e-19	-4.08243e-10	0.0179858
98009766	chr9:98009766:A:G	2.27174e-19	-4.08243e-10	-1.23409
98009838	chr9:98009838:G:A	8.68575e-20	-2.19554	-3.35403e-10
98010273	chr9:98010273:T:G	4.54124e-19	-4.08243e-10	-0.541437
98010506	chr9:98010506:G:A	2.21285e-19	-4.08243e-10	-1.26036
98011571	chr9:98011571:G:A	7.96859e-19	-4.08243e-10	0.020871
98011637	chr9:98011637:G:A	1.30467e-19	-1.78869	-3.35403e-10
98011796	chr9:98011796:G:C	2.09657e-19	-4.08243e-10	-1.31433
98011852	chr9:98011852:A:G	7.95832e-19	-4.08243e-10	0.0195818
98012072	chr9:98012072:G:C	2.1127e-19	-4.08243e-10	-1.30667
98012364	chr9:98012364:A:T	2.80821e-17	4.89905	-1.31597
98012720	chr9:98012720:C:T	8.058e-19	-4.08243e-10	0.0320284
98012816	chr9:98012816:C:T	1.32844e-16	5.98604	-0.848914
98013224	chr9:98013224:T:C	2.58783e-19	-4.08243e-10	-1.10382
98013308	chr9:98013308:T:G	7.95935e-19	-4.08243e-10	0.0197107
98013315	chr9:98013315:C:T	1.22211e-16	5.87807	-0.824367
98013704	chr9:98013704:G:C	1.46054e-19	-0.825566	-0.850263
98014845	chr9:98014845:C:T	1.06875e-19	-1.98815	-3.35403e-10
98015723	chr9:98015723:C:T	1.717e-19	-1.51406	-3.35403e-10
98016217	chr9:98016217:A:T	1.06163e-19	-1.99483	-3.35403e-10
98016366	chr9:98016366:G:A	2.27171e-19	-4.08243e-10	-1.2341
98016665	chr9:98016665:G:A	2.12925e-19	-4.08243e-10	-1.29887
98017781	chr9:98017781:T:G	5.87571e-17	5.34356	-1.0222
98018233	chr9:98018233:T:C	2.77579e-17	4.8909	-1.31943
98018472	chr9:98018472:C:T	1.27502e-19	-1.81167	-3.35403e-10
98018485	chr9:98018485:G:A	2.27148e-19	-4.08243e-10	-1.2342
98018508	chr9:98018508:G:A	3.22295e-20	-2.12382	-1.0631
98019438	chr9:98019438:G:C	1.33283e-15	8.58074	-1.13773
98020033	chr9:98020033:G:A	7.84502e-19	-4.08243e-10	0.00524189
98020110	chr9:98020110:C:T	2.32643e-19	-4.08243e-10	-1.2103
98020202	chr9:98020202:G:A	3.21183e-17	5.02299	-1.30562
98021072	chr9:98021072:G:A	4.56158e-19	-4.08243e-10	-0.536967
98021151	chr9:98021151:A:G	7.07899e-19	-4.08243e-10	-0.0975055
98021768	chr9:98021768:A:C	1.57212e-16	6.1551	-0.84956
98022268	chr9:98022268:C:A	3.36369e-17	-0.773127	4.5367
98022302	chr9:98022302:GTC:G	2.15633e-19	-4.08243e-10	-1.28623
98022379	chr9:98022379:G:C	6.96732e-19	-4.08243e-10	-0.113405
98022398	chr9:98022398:C:T	2.23421e-19	-4.08243e-10	-1.25075
98022617	chr9:98022617:TC:T	9.31979e-20	-2.12508	-3.35403e-10
98022716	chr9:98022716:G:A	2.18748e-19	-4.08243e-10	-1.27189
98023183	chr9:98023183:A:G	2.12618e-19	-4.08243e-10	-1.30031
98023386	chr9:98023386:A:T	2.17814e-19	-4.08243e-10	-1.27617
98024703	chr9:98024703:T:G	2.15802e-19	-4.08243e-10	-1.28544
98024971	chr9:98024971:G:A	1.74715e-19	-1.49665	-3.35403e-10
98025371	chr9:98025371:A:G	2.16172e-19	-4.08243e-10	-1.28373
98025384	chr9:98025384:C:T	1.34165e-19	-1.76074	-3.35403e-10
98025589	chr9:98025589:G:C	2.29144e-19	-4.08243e-10	-1.22545
98025764	chr9:98025764:C:T	4.1738e-19	-4.08243e-10	-0.62581
98025890	chr9:98025890:GCCAGGCA:G	2.1464e-19	-4.08243e-10	-1.29085
98025899	chr9:98025899:G:GT	2.139e-19	-4.08243e-10	-1.2943
98025904	chr9:98025904:TG:T	2.15385e-19	-4.08243e-10	-1.28738
98025909	chr9:98025909:A:C	3.72614e-20	-2.10294	-0.938912
98026015	chr9:98026015:A:G	8.12717e-19	-4.08243e-10	0.0405766
98026030	chr9:98026030:T:C	3.08302e-16	7.06165	-1.08262
98026317	chr9:98026317:G:A	5.02098e-17	5.09647	-0.932309
98026359	chr9:98026359:T:C	2.08596e-19	-4.08243e-10	-1.31941
98027798	chr9:98027798:A:G	1.36535e-15	8.54067	-1.07355
98027807	chr9:98027807:C:T	1.02843e-15	8.31815	-1.13441
98027814	chr9:98027814:C:T	1.13683e-15	8.43093	-1.14698
98028126	chr9:98028126:A:T	1.63721e-19	-1.56164	-3.35403e-10
98028171	chr9:98028171:A:G	1.29318e-19	-0.783848	-1.01368
98029052	chr9:98029052:AT:A	1.1368e-19	-1.92642	-3.35403e-10
98029174	chr9:98029174:G:A	2.27844e-19	-4.08243e-10	-1.23115
98029539	chr9:98029539:C:A	8.70577e-20	-2.19324	-3.35403e-10
98029731	chr9:98029731:C:T	2.08387e-19	-4.08243e-10	-1.32041
98029808	chr9:98029808:A:C	3.50771e-19	-4.08243e-10	-0.799673
98030894	chr9:98030894:G:A	2.80294e-20	-2.09574	-1.23081
98031425	chr9:98031425:G:A	2.81601e-20	-2.12219	-1.19971
98031893	chr9:98031893:A:G	2.06647e-19	-4.08243e-10	-1.32879
98032075	chr9:98032075:G:A	2.92862e-19	-4.08243e-10	-0.980105
98032356	chr9:98032356:T:C	1.6357e-19	-1.56257	-3.35403e-10
98033708	chr9:98033708:T:C	7.53817e-19	-4.08243e-10	-0.0346565
98034023	chr9:98034023:C:T	7.2246e-19	-4.08243e-10	-0.0771446
98034268	chr9:98034268:C:T	3.22263e-19	-4.08243e-10	-0.884439
98034289	chr9:98034289:T:C	3.43242e-17	-0.892673	4.67647
98034449	chr9:98034449:A:G	6.70084e-19	-4.08243e-10	-0.152403
98034494	chr9:98034494:G:A	9.53858e-20	-2.10188	-3.35403e-10
98035351	chr9:98035351:C:T	1.26647e-19	-1.8184	-3.35403e-10
98035448	chr9:98035448:C:T	2.33719e-19	-4.08243e-10	-1.20569
98035772	chr9:98035772:A:G	2.04903e-19	-1.33727	-3.35403e-10
98035922	chr9:98035922:C:T	8.11759e-19	-4.08243e-10	0.0393962
98035935	chr9:98035935:G:A	6.06645e-18	3.19352	-1.1428
98036019	chr9:98036019:A:G	6.15008e-18	2.06441	-3.35403e-10
98036069	chr9:98036069:C:T	2.06641e-19	-4.08243e-10	-1.32882
98036319	chr9:98036319:G:A	2.19567e-19	-4.08243e-10	-1.26815
98037239	chr9:98037239:G:A	2.27977e-19	-4.08243e-10	-1.23056
98037315	chr9:98037315:T:A	4.66852e-18	2.78451	-0.995724
98038303	chr9:98038303:A:C	5.18736e-18	2.75523	-0.861053
98038768	chr9:98038768:C:T	5.52245e-18	2.83046	-0.87369
98038845	chr9:98038845:C:T	7.00163e-18	2.80717	-0.613073
98039525	chr9:98039525:A:C	3.31648e-18	2.46718	-1.02033
98040243	chr9:98040243:C:T	2.58119e-19	-4.08243e-10	-1.10638
98040625	chr9:98040625:T:C	2.58244e-18	2.17731	-0.980624
98040680	chr9:98040680:C:T	3.35718e-18	2.57774	-1.11869
98040736	chr9:98040736:C:T	2.58073e-19	-4.08243e-10	-1.10657
98041170	chr9:98041170:T:C	2.58651e-19	-4.08243e-10	-1.10433
98041808	chr9:98041808:G:A	2.62414e-19	-4.08243e-10	-1.08988
98042149	chr9:98042149:C:T	2.51233e-19	-4.08243e-10	-1.13343
98042153	chr9:98042153:C:T	3.09223e-19	-4.08243e-10	-0.925744
98042743	chr9:98042743:A:G	1.40041e-19	-0.695746	-1.02212
98042900	chr9:98042900:T:C	2.23695e-19	-0.588437	-0.661085
98043099	chr9:98043099:T:C	2.06814e-19	-4.08243e-10	-1.32799
98043214	chr9:98043214:A:G	2.76861e-16	7.16024	-1.28877
98043280	chr9:98043280:C:T	2.24904e-19	-4.08243e-10	-1.24413
98043374	chr9:98043374:C:A	2.64441e-19	-0.621998	-0.460189
98043634	chr9:98043634:A:G	1.66527e-19	-0.636885	-0.907767
98043659	chr9:98043659:G:C	2.76324e-19	-0.636635	-0.401597
98044195	chr9:98044195:G:A	2.51971e-19	-0.599672	-0.530822
98044521	chr9:98044521:G:A	2.59264e-19	-4.08243e-10	-1.10196
98045647	chr9:98045647:A:G	2.67985e-19	-1.06888	-3.35403e-10
98045684	chr9:98045684:T:C	2.66689e-19	-4.08243e-10	-1.07372
98045780	chr9:98045780:G:A	2.06307e-19	-4.08243e-10	-1.33044
98046248	chr9:98046248:T:A	2.16111e-19	-4.08243e-10	-1.28401
98046473	chr9:98046473:T:C	1.55656e-19	-0.906884	-0.705271
98046851	chr9:98046851:CT:C	8.89719e-20	-2.17149	-3.35403e-10
98046852	chr9:98046852:T:C	1.34005e-17	4.17622	-1.33298
98046853	chr9:98046853:C:T	1.31809e-17	4.15969	-1.33297
98046918	chr9:98046918:TC:T	3.50394e-19	-4.08243e-10	-0.800748
98046922	chr9:98046922:C:T	9.70845e-20	-2.08423	-3.35403e-10
98047163	chr9:98047163:G:A	1.08162e-19	-1.97618	-3.35403e-10
98047408	chr9:98047408:T:A	2.39131e-19	-4.08243e-10	-1.1828
98047702	chr9:98047702:G:C	2.20813e-19	-4.08243e-10	-1.26249
98048123	chr9:98048123:G:C	2.00919e-16	6.80789	-1.25703
98048128	chr9:98048128:C:T	2.34877e-19	-4.08243e-10	-1.20075
98048130	chr9:98048130:A:G	3.19073e-19	-4.08243e-10	-0.894388
98048219	chr9:98048219:C:G	3.51215e-19	-4.08243e-10	-0.798409
98048233	chr9:98048233:T:C	3.364e-19	-4.08243e-10	-0.841507
98048613	chr9:98048613:G:A	2.41019e-20	-2.18932	-1.2882
98048636	chr9:98048636:T:C	2.4362e-20	-2.18721	-1.27957
98048707	chr9:98048707:G:A	2.18703e-19	-4.08243e-10	-1.27209
98048755	chr9:98048755:A:G	1.10587e-16	6.26987	-1.31612
98048858	chr9:98048858:C:T	2.43577e-20	-2.19472	-1.27224
98048963	chr9:98048963:A:T	2.54633e-20	-2.19549	-1.22708
98049203	chr9:98049203:G:A	2.15032e-19	-4.08243e-10	-1.28902
98049722	chr9:98049722:CT:C	2.93393e-19	-4.08243e-10	-0.978293
98049986	chr9:98049986:C:A	4.62057e-19	-0.524118	-3.35403e-10
98049987	chr9:98049987:A:G	4.67442e-19	-0.512532	-3.35403e-10
98050287	chr9:98050287:A:G	2.65573e-20	-2.19994	-1.18056
98050912	chr9:98050912:T:C	5.09532e-19	-0.426314	-3.35403e-10
98051039	chr9:98051039:G:A	2.32611e-20	-2.19802	-1.31501
98051122	chr9:98051122:G:A	2.69907e-20	-2.20026	-1.16406
98051132	chr9:98051132:C:T	2.71585e-19	-4.08243e-10	-1.05553
98051165	chr9:98051165:T:C	8.97586e-20	-2.16268	-3.35403e-10
98051314	chr9:98051314:A:G	2.07348e-19	-4.08243e-10	-1.32541
98051523	chr9:98051523:TA:T	2.42788e-20	-2.16998	-1.30023
98051959	chr9:98051959:C:T	3.4013e-19	-4.08243e-10	-0.830477
98052291	chr9:98052291:C:A	2.6605e-20	-2.17602	-1.20269
98052698	chr9:98052698:G:T	3.36128e-19	-4.08243e-10	-0.842315
98052742	chr9:98052742:C:G	2.10776e-19	-4.08243e-10	-1.30901
98052743	chr9:98052743:T:G	2.10782e-19	-4.08243e-10	-1.30898
98052806	chr9:98052806:C:T	2.65016e-20	-2.18522	-1.19738
98053065	chr9:98053065:A:G	2.63364e-19	-4.08243e-10	-1.08627
98053513	chr9:98053513:T:C	2.3676e-19	-4.08243e-10	-1.19276
98053701	chr9:98053701:T:A	2.62799e-19	-4.08243e-10	-1.08842
98054084	chr9:98054084:C:T	2.25067e-19	-4.08243e-10	-1.24341
98054189	chr9:98054189:A:G	3.96103e-19	-0.678133	-3.35403e-10
98054206	chr9:98054206:T:C	2.05855e-19	-4.08243e-10	-1.33264
98054283	chr9:98054283:C:T	9.94966e-20	-2.05968	-3.35403e-10
98054344	chr9:98054344:A:G	5.43645e-19	0.971013	-1.33252
98055049	chr9:98055049:C:T	2.78689e-19	-4.08243e-10	-1.02971
98055746	chr9:98055746:T:A	2.77587e-18	2.38198	-1.11307
98056008	chr9:98056008:G:A	2.55616e-18	2.3011	-1.11464
98056062	chr9:98056062:T:C	6.40213e-19	1.07088	-1.26889
98056488	chr9:98056488:T:C	3.27392e-19	-4.08243e-10	-0.868648
98056910	chr9:98056910:C:T	2.7924e-20	-2.15799	-1.17233
98057034	chr9:98057034:G:C	3.60744e-19	-4.08243e-10	-0.771638
98057843	chr9:98057843:TTATC:T	1.03184e-19	-0.938418	-1.08487
98058062	chr9:98058062:C:T	2.1957e-19	-4.08243e-10	-1.26814
98058389	chr9:98058389:C:T	2.63384e-20	-2.20045	-1.18833
98058746	chr9:98058746:C:T	2.45124e-20	-2.20008	-1.26054
98058993	chr9:98058993:T:C	2.67231e-20	-2.20028	-1.174
98059000	chr9:98059000:A:G	2.32947e-19	-4.08243e-10	-1.209
98059342	chr9:98059342:C:G	1.10144e-18	1.63184	-1.28727
98059409	chr9:98059409:T:G	2.54117e-20	-2.195	-1.2296
98060183	chr9:98060183:GT:G	1.61292e-19	-1.57659	-3.35403e-10
98060401	chr9:98060401:A:G	2.41824e-20	-2.20001	-1.27417
98060441	chr9:98060441:T:G	4.25062e-17	5.30163	-1.30403
98060558	chr9:98060558:T:A	2.58931e-20	-2.19802	-1.20781
98060658	chr9:98060658:G:A	2.54017e-20	-2.19944	-1.22555
98060802	chr9:98060802:T:C	6.50193e-20	-1.17617	-1.30896
98060853	chr9:98060853:G:C	1.19335e-18	1.5764	-1.15169
98061078	chr9:98061078:C:A	2.39375e-20	-2.1974	-1.28697
98061348	chr9:98061348:G:A	1.2477e-18	1.7392	-1.26995
98061558	chr9:98061558:G:A	2.18459e-19	-4.08243e-10	-1.27321
98061941	chr9:98061941:C:A	3.48842e-20	-1.77444	-1.33334
98062238	chr9:98062238:A:G	8.72999e-20	-2.19046	-3.35403e-10
98062468	chr9:98062468:T:C	3.38616e-19	-4.08243e-10	-0.834941
98062470	chr9:98062470:C:G	6.06231e-20	-1.22428	-1.33085
98063006	chr9:98063006:G:C	2.07801e-19	-4.08243e-10	-1.32323
98063111	chr9:98063111:G:A	2.70145e-19	-4.08243e-10	-1.06085
98063345	chr9:98063345:T:G	2.05941e-19	-4.08243e-10	-1.33222
98063895	chr9:98063895:G:T	2.05974e-19	-4.08243e-10	-1.33206
98064097	chr9:98064097:T:C	2.07162e-19	-4.08243e-10	-1.3263
98064277	chr9:98064277:G:A	2.46498e-19	-4.08243e-10	-1.15245
98064438	chr9:98064438:T:G	2.65442e-19	-4.08243e-10	-1.07841
98064724	chr9:98064724:G:T	2.57048e-19	-4.08243e-10	-1.11054
98064946	chr9:98064946:C:T	9.30865e-19	0.176308	-3.35403e-10
98066074	chr9:98066074:C:T	2.76913e-19	-1.0361	-3.35403e-10
98066121	chr9:98066121:T:C	2.35312e-19	-4.08243e-10	-1.19889
98066181	chr9:98066181:A:G	2.56615e-19	-4.08243e-10	-1.11223
98066584	chr9:98066584:G:A	4.55761e-20	-1.50752	-1.3329
98066876	chr9:98066876:T:C	4.53396e-20	-1.52959	-1.31604
98067050	chr9:98067050:T:C	3.53966e-19	-4.08243e-10	-0.790606
98067401	chr9:98067401:C:T	3.65835e-19	-4.08243e-10	-0.757625
98067847	chr9:98067847:A:G	1.64221e-19	-0.778734	-0.779862
98068175	chr9:98068175:C:A	2.41157e-19	-4.08243e-10	-1.17436
98068386	chr9:98068386:T:C	2.41914e-19	-4.08243e-10	-1.17122
98068966	chr9:98068966:T:A	2.55867e-19	-4.08243e-10	-1.11515
98069133	chr9:98069133:G:A	2.38907e-19	-4.08243e-10	-1.18373
98069250	chr9:98069250:CTCAGCAATCAAAAGGAATGAACTATTTTTCT:C	1.34851e-19	-1.75564	-3.35403e-10
98069297	chr9:98069297:G:A	2.89775e-19	-0.990703	-3.35403e-10
98069434	chr9:98069434:C:T	2.90239e-19	-4.08243e-10	-0.9891
98069727	chr9:98069727:T:C	2.0838e-19	-4.08243e-10	-1.32045
98069872	chr9:98069872:T:G	2.09147e-19	-4.08243e-10	-1.31677
98070158	chr9:98070158:C:T	2.34122e-19	-4.08243e-10	-1.20397
98070664	chr9:98070664:C:T	2.12732e-19	-4.08243e-10	-1.29977
98070718	chr9:98070718:T:C	4.3949e-20	-1.54464	-1.33214
98071235	chr9:98071235:C:T	2.5775e-19	-4.08243e-10	-1.10782
98071643	chr9:98071643:T:C	5.78269e-20	-1.27895	-1.3234
98072012	chr9:98072012:C:T	4.23505e-20	-1.61321	-1.30062
98072036	chr9:98072036:C:G	7.54954e-18	-4.08243e-10	2.26944
98072145	chr9:98072145:T:C	1.13248e-19	-1.93023	-3.35403e-10
98072165	chr9:98072165:G:A	9.42303e-20	-2.11407	-3.35403e-10
98072226	chr9:98072226:A:C	2.3436e-19	-4.08243e-10	-1.20295
98072356	chr9:98072356:T:A	2.97486e-19	-4.08243e-10	-0.964438
98072600	chr9:98072600:A:G	3.92939e-19	-4.08243e-10	-0.686152
98072796	chr9:98072796:G:A	2.94285e-19	-4.08243e-10	-0.97526
98072881	chr9:98072881:A:G	8.03407e-19	1.35998	-1.33093
98073072	chr9:98073072:T:C	4.44865e-19	-4.08243e-10	-0.562036
98073080	chr9:98073080:A:G	3.03132e-19	-4.08243e-10	-0.945639
98073204	chr9:98073204:T:C	2.36211e-19	-4.08243e-10	-1.19508
98073625	chr9:98073625:C:A	2.30529e-19	-4.08243e-10	-1.21943
98073811	chr9:98073811:ATTTTT:A	2.55549e-20	-2.11607	-1.30291
98073836	chr9:98073836:G:A	2.34012e-19	-4.08243e-10	-1.20443
98073957	chr9:98073957:TA:T	2.0581e-19	-4.08243e-10	-1.33286
98074041	chr9:98074041:C:T	2.7675e-19	-4.08243e-10	-1.03669
98074069	chr9:98074069:G:A	2.633e-19	-4.08243e-10	-1.08651
98074398	chr9:98074398:G:A	2.4672e-19	-4.08243e-10	-1.15155
98074698	chr9:98074698:C:T	2.11854e-19	-4.08243e-10	-1.30391
98075514	chr9:98075514:G:T	2.30274e-19	-4.08243e-10	-1.22054
98075720	chr9:98075720:A:T	4.23444e-19	-4.08243e-10	-0.611386
98075789	chr9:98075789:C:A	4.24609e-19	-4.08243e-10	-0.608637
98075844	chr9:98075844:T:C	1.46932e-19	-0.895965	-0.773869
98076397	chr9:98076397:T:C	4.25875e-19	-4.08243e-10	-0.605661
98076528	chr9:98076528:C:T	9.29413e-20	-2.12784	-3.35403e-10
98076557	chr9:98076557:T:G	4.2688e-19	-4.08243e-10	-0.603304
98076617	chr9:98076617:T:C	2.20297e-19	-4.08243e-10	-1.26483
98076802	chr9:98076802:C:T	1.25636e-19	-1.82642	-3.35403e-10
98076848	chr9:98076848:T:C	4.22497e-19	-4.08243e-10	-0.613624
98076853	chr9:98076853:T:C	2.52678e-19	-4.08243e-10	-1.12769
98077611	chr9:98077611:G:A	4.44272e-19	-4.08243e-10	-0.56337
98077930	chr9:98077930:G:A	2.8697e-19	-4.08243e-10	-1.00043
98078008	chr9:98078008:C:A	2.90263e-19	-4.08243e-10	-0.989021
98078264	chr9:98078264:C:T	4.22685e-19	-4.08243e-10	-0.613179
98078379	chr9:98078379:G:A	4.22181e-19	-4.08243e-10	-0.614372
98079106	chr9:98079106:A:C	4.23311e-19	-4.08243e-10	-0.611699
98079336	chr9:98079336:TTCTA:T	2.98217e-19	-4.08243e-10	-0.961984
98079472	chr9:98079472:C:CTT	4.1718e-20	-1.67493	-1.25395
98079622	chr9:98079622:C:T	2.0582e-19	-4.08243e-10	-1.33281
98079685	chr9:98079685:C:T	4.23444e-19	-4.08243e-10	-0.611386
98079930	chr9:98079930:G:A	4.0225e-19	-4.08243e-10	-0.662734
98079993	chr9:98079993:C:T	3.02937e-19	-4.08243e-10	-0.946283
98080032	chr9:98080032:G:A	2.06707e-19	-4.08243e-10	-1.32851
98080295	chr9:98080295:C:T	4.21097e-19	-4.08243e-10	-0.616943
98081086	chr9:98081086:T:C	2.62191e-19	-4.08243e-10	-1.09073
98081089	chr9:98081089:C:G	3.20389e-19	-4.08243e-10	-0.890269
98081135	chr9:98081135:A:G	3.67627e-20	-1.7371	-1.31823
98081140	chr9:98081140:G:A	4.0225e-19	-4.08243e-10	-0.662734
98081197	chr9:98081197:G:A	3.06624e-19	-4.08243e-10	-0.934183
98081916	chr9:98081916:T:C	2.07072e-19	-0.616738	-0.710001
98082626	chr9:98082626:A:C	4.24105e-19	-4.08243e-10	-0.609826
98082725	chr9:98082725:A:G	3.29167e-20	-2.10431	-1.06152
98082773	chr9:98082773:T:TTGAG	2.55534e-19	-4.08243e-10	-1.11645
98084193	chr9:98084193:T:C	3.08414e-20	-2.08899	-1.14196
98084730	chr9:98084730:T:G	1.17864e-19	-0.561771	-1.3285
98084827	chr9:98084827:G:A	1.0225e-19	-0.722632	-1.30976
98084986	chr9:98084986:G:A	3.86483e-19	-4.08243e-10	-0.702718
98085269	chr9:98085269:G:T	6.85457e-20	-1.13722	-1.29509
98085408	chr9:98085408:T:C	2.97845e-19	-4.08243e-10	-0.963232
98085856	chr9:98085856:C:A	3.2014e-19	-4.08243e-10	-0.891048
98085970	chr9:98085970:C:T	2.42593e-19	-4.08243e-10	-1.16842
98086080	chr9:98086080:A:G	2.90376e-19	-4.08243e-10	-0.988631
98086218	chr9:98086218:G:A	4.03837e-19	-4.08243e-10	-0.658795
98086526	chr9:98086526:C:T	9.03305e-20	-2.15633	-3.35403e-10
98086814	chr9:98086814:G:A	1.05113e-19	-2.00477	-3.35403e-10
98087183	chr9:98087183:G:A	8.41213e-20	-1.59541	-0.632133
98087400	chr9:98087400:T:G	1.5056e-19	-1.51025	-0.135199
98087944	chr9:98087944:A:G	2.07333e-19	-4.08243e-10	-1.32548
98088346	chr9:98088346:T:TTTTC	5.01505e-20	-1.64494	-1.09984
98088685	chr9:98088685:A:G	7.89692e-19	1.34074	-1.3289
98088918	chr9:98088918:TG:T	4.02525e-19	-4.08243e-10	-0.662049
98088919	chr9:98088919:G:T	1.44835e-19	-0.416002	-1.26821
98088922	chr9:98088922:G:T	1.68694e-19	-1.90018	0.368459
98089022	chr9:98089022:C:T	2.71492e-19	-4.08243e-10	-1.05587
98089337	chr9:98089337:T:C	2.94208e-19	-4.08243e-10	-0.975519
98089378	chr9:98089378:T:G	7.30677e-19	1.26697	-1.33281
98089886	chr9:98089886:C:T	2.05716e-19	-4.08243e-10	-1.33331
98089962	chr9:98089962:G:A	2.10888e-19	-4.08243e-10	-1.30848
98090133	chr9:98090133:C:T	4.08049e-19	-4.08243e-10	-0.64842
98090632	chr9:98090632:C:T	2.07368e-19	-4.08243e-10	-1.32531
98090819	chr9:98090819:T:C	3.91184e-19	-4.08243e-10	-0.690628
98091387	chr9:98091387:G:C	3.94228e-19	-4.08243e-10	-0.682878
98091660	chr9:98091660:T:C	9.8808e-19	1.56867	-1.33272
98091937	chr9:98091937:G:A	2.05761e-19	-4.08243e-10	-1.33309
98092483	chr9:98092483:C:G	2.17889e-19	0.0163287	-1.29215
98092514	chr9:98092514:T:C	1.12994e-19	-1.93247	-3.35403e-10
98092638	chr9:98092638:C:A	6.58787e-20	-1.53513	-0.936865
98094165	chr9:98094165:C:T	1.26144e-18	1.6473	-1.1671
98094893	chr9:98094893:G:A	2.38721e-19	-4.08243e-10	-1.18451
98095085	chr9:98095085:C:A	3.3897e-19	-4.08243e-10	-0.833896
98095610	chr9:98095610:A:G	3.15989e-19	-4.08243e-10	-0.904101
98096183	chr9:98096183:G:A	6.15108e-19	-4.08243e-10	-0.238008
98096327	chr9:98096327:C:T	1.03718e-19	-2.01813	-3.35403e-10
98096402	chr9:98096402:C:T	2.41505e-19	-4.08243e-10	-1.17292
98096624	chr9:98096624:A:C	3.3121e-19	-0.381831	-0.475224
98097226	chr9:98097226:T:G	1.25676e-19	-1.8261	-3.35403e-10
98098319	chr9:98098319:A:G	2.0578e-19	-4.08243e-10	-1.333
98098584	chr9:98098584:C:T	2.89851e-19	-4.08243e-10	-0.99044
98099024	chr9:98099024:G:A	9.87348e-19	-4.08243e-10	0.235216
98099105	chr9:98099105:T:G	3.62346e-19	-0.44294	-0.324267
98099539	chr9:98099539:A:C	1.14761e-18	-4.08243e-10	0.385628
98100259	chr9:98100259:G:C	3.34727e-19	-4.08243e-10	-0.846491
98100375	chr9:98100375:G:A	2.31827e-19	-4.08243e-10	-1.21382
98100515	chr9:98100515:A:C	2.29206e-19	-4.08243e-10	-1.22519
98100864	chr9:98100864:G:A	1.18076e-18	-4.08243e-10	0.414105
98101198	chr9:98101198:CT:C	8.66638e-20	-2.19777	-3.35403e-10
98101241	chr9:98101241:C:T	4.98227e-19	-4.08243e-10	-0.448751
98101260	chr9:98101260:A:C	2.38607e-19	-4.08243e-10	-1.18499
98101448	chr9:98101448:G:A	9.60705e-20	-2.09472	-3.35403e-10
98101542	chr9:98101542:C:T	3.89182e-19	-0.274934	-0.420826
98101659	chr9:98101659:G:T	3.55466e-20	-2.20044	-0.888519
98101690	chr9:98101690:G:GA	2.19818e-19	-4.08243e-10	-1.26701
98101705	chr9:98101705:C:A	2.12063e-19	-4.08243e-10	-1.30292
98101707	chr9:98101707:A:C	5.8478e-19	0.709749	-0.99832
98101912	chr9:98101912:GCTTGAGAATCA:G	4.84587e-19	-4.08243e-10	-0.476509
98101933	chr9:98101933:G:A	2.14728e-19	-4.08243e-10	-1.29044
98101967	chr9:98101967:C:T	3.79451e-20	-2.19739	-0.826275
98101975	chr9:98101975:C:T	4.67071e-19	-4.08243e-10	-0.513326
98102090	chr9:98102090:C:T	3.01928e-20	-1.952	-1.30021
98102456	chr9:98102456:T:C	2.27237e-19	-4.08243e-10	-1.23381
98102474	chr9:98102474:C:T	3.08419e-19	-0.399539	-0.528809
98102540	chr9:98102540:G:A	4.75898e-19	-4.08243e-10	-0.494603
98102637	chr9:98102637:T:C	8.55996e-20	-2.20033	-0.00979829
98102728	chr9:98102728:G:A	2.80801e-19	-4.08243e-10	-1.02216
98102837	chr9:98102837:A:G	2.67663e-19	-4.08243e-10	-1.07008
98103107	chr9:98103107:C:T	2.65648e-19	-4.08243e-10	-1.07764
98103180	chr9:98103180:A:G	6.60762e-20	-1.90446	-0.564537
98103347	chr9:98103347:T:C	4.58703e-19	-4.08243e-10	-0.531403
98103516	chr9:98103516:A:C	5.16285e-20	-1.87717	-0.838561
98103560	chr9:98103560:T:G	2.89395e-20	-1.99056	-1.30404
98103882	chr9:98103882:C:T	8.52309e-19	-4.08243e-10	0.0881423
98103919	chr9:98103919:A:C	4.94472e-20	-2.18716	-0.571744
98103939	chr9:98103939:C:T	2.29259e-19	-4.08243e-10	-1.22495
98103952	chr9:98103952:G:A	5.31653e-19	-4.08243e-10	-0.383816
98104357	chr9:98104357:C:T	2.86129e-20	-2.1654	-1.14055
98104510	chr9:98104510:G:A	2.67041e-19	-4.08243e-10	-1.07241
98104590	chr9:98104590:T:C	4.17045e-20	-2.20021	-0.728985
98105726	chr9:98105726:C:T	1.16544e-19	-1.90154	-3.35403e-10
98105865	chr9:98105865:C:A	3.27027e-19	-0.550015	-0.319749
98105907	chr9:98105907:T:C	3.85514e-20	-2.09157	-0.916243
98105922	chr9:98105922:G:A	3.53357e-20	-2.13695	-0.957959
98106036	chr9:98106036:A:G	2.25254e-19	-4.08243e-10	-1.24258
98106250	chr9:98106250:T:A	6.0043e-20	-2.11444	-0.450308
98106305	chr9:98106305:T:A	5.04323e-20	-1.95808	-0.781097
98106513	chr9:98106513:T:A	2.50965e-17	4.67866	-1.20798
98106618	chr9:98106618:G:A	4.68369e-20	-2.07685	-0.736282
98107254	chr9:98107254:G:A	1.51296e-19	-1.64057	-3.35403e-10
98107314	chr9:98107314:T:C	3.81762e-19	-4.08243e-10	-0.715009
98107690	chr9:98107690:G:A	5.52157e-19	-4.08243e-10	-0.345975
98107926	chr9:98107926:C:T	7.50586e-19	-4.08243e-10	-0.0389527
98108732	chr9:98108732:C:CTGACAGT	2.22344e-19	-4.08243e-10	-1.25558
98108737	chr9:98108737:AT:A	2.21793e-19	-4.08243e-10	-1.25806
98108786	chr9:98108786:T:C	2.0572e-19	-4.08243e-10	-1.33329
98109435	chr9:98109435:C:T	1.48545e-19	-0.337494	-1.32143
98109445	chr9:98109445:A:G	6.73281e-19	-4.08243e-10	-0.147644
98110172	chr9:98110172:G:A	3.99706e-20	-2.20041	-0.771256
98110431	chr9:98110431:C:T	2.57899e-19	-4.08243e-10	-1.10724
98110805	chr9:98110805:G:A	8.78627e-20	-2.18403	-3.35403e-10
98110933	chr9:98110933:A:G	4.52779e-20	-2.19767	-0.649322
98110959	chr9:98110959:C:T	2.45992e-19	-4.08243e-10	-1.15451
98111649	chr9:98111649:T:C	3.99768e-20	-2.19897	-0.772537
98111803	chr9:98111803:T:C	9.74626e-20	-1.98256	-0.0977769
98111982	chr9:98111982:G:A	3.9681e-20	-2.1992	-0.779734
98112839	chr9:98112839:C:T	3.21354e-20	-2.20041	-0.989439
98113540	chr9:98113540:A:G	3.18439e-19	0.372937	-1.26931
98113568	chr9:98113568:T:A	8.10102e-19	-4.08243e-10	0.037354
98113574	chr9:98113574:T:G	8.09964e-19	-4.08243e-10	0.0371836
98113652	chr9:98113652:G:A	8.92583e-20	-1.97473	-0.193544
98114002	chr9:98114002:T:C	9.49379e-20	-1.98806	-0.118526
98114044	chr9:98114044:A:T	3.2612e-19	0.354779	-1.22732
98114050	chr9:98114050:A:G	2.32975e-19	-4.08243e-10	-1.20887
98114386	chr9:98114386:T:C	6.47533e-19	0.514039	-0.700676
98114456	chr9:98114456:C:G	9.50034e-20	-1.96809	-0.1378
98114621	chr9:98114621:C:T	2.28265e-19	-4.08243e-10	-1.2293
98114660	chr9:98114660:C:T	1.08128e-19	-1.94504	-0.0314522
98115197	chr9:98115197:T:C	5.87054e-20	-1.30684	-1.28044
98115237	chr9:98115237:A:G	2.61721e-19	-4.08243e-10	-1.09253
98115994	chr9:98115994:C:T	3.86567e-20	-1.67175	-1.33333
98116574	chr9:98116574:C:T	2.00286e-19	-1.36006	-3.35403e-10
98116951	chr9:98116951:G:T	3.14778e-19	-4.08243e-10	-0.907938
98117017	chr9:98117017:A:T	1.54549e-19	-2.02446	0.405166
98117267	chr9:98117267:G:C	6.19183e-20	-2.17072	-0.363267
98117505	chr9:98117505:G:A	2.41486e-19	-4.08243e-10	-1.173
98118921	chr9:98118921:G:T	3.80113e-19	-4.08243e-10	-0.719338
98119243	chr9:98119243:C:G	1.79863e-19	-0.863358	-0.604251
98120159	chr9:98120159:G:A	1.61344e-19	-2.03557	0.459304
98120205	chr9:98120205:C:G	6.14618e-20	-2.15668	-0.384712
98120227	chr9:98120227:A:G	5.61277e-20	-1.29935	-1.33283
98120567	chr9:98120567:C:T	2.56203e-19	-4.08243e-10	-1.11384
98121421	chr9:98121421:AT:A	3.64016e-19	0.422023	-1.18463
98121447	chr9:98121447:AT:A	1.90411e-19	-1.41062	-3.35403e-10
98121721	chr9:98121721:G:A	2.41532e-19	-1.1728	-3.35403e-10
98122139	chr9:98122139:G:A	2.44922e-19	-4.08243e-10	-1.15887
98122244	chr9:98122244:C:T	3.0424e-20	-1.94199	-1.30258
98122282	chr9:98122282:C:A	1.76105e-18	0.822723	-0.0088624
98122614	chr9:98122614:A:G	4.19542e-20	-1.62689	-1.29634
98122656	chr9:98122656:G:A	2.06137e-19	-4.08243e-10	-1.33127
98122752	chr9:98122752:T:C	2.07184e-19	-4.08243e-10	-1.3262
98122769	chr9:98122769:A:G	4.13046e-19	-4.08243e-10	-0.636248
98122860	chr9:98122860:C:T	3.82163e-19	0.482556	-1.19651
98123010	chr9:98123010:C:G	4.26239e-20	-1.80019	-1.1072
98123109	chr9:98123109:C:A	5.43497e-19	-4.08243e-10	-0.361783
98123501	chr9:98123501:T:G	3.99111e-20	-1.66174	-1.31141
98123562	chr9:98123562:G:A	2.41974e-19	-4.08243e-10	-1.17098
98123717	chr9:98123717:A:G	2.37585e-19	-4.08243e-10	-1.18928
98124100	chr9:98124100:G:A	2.25929e-19	-4.08243e-10	-1.23959
98124543	chr9:98124543:A:T	2.91623e-19	0.249384	-1.23373
98124638	chr9:98124638:C:T	3.77327e-18	1.57589	-3.35403e-10
98125969	chr9:98125969:T:C	2.17012e-19	-4.08243e-10	-1.27986
98126421	chr9:98126421:T:C	2.1905e-19	-4.08243e-10	-1.27051
98126835	chr9:98126835:G:A	2.092e-19	-4.08243e-10	-1.31652
98126853	chr9:98126853:G:A	2.05973e-19	-4.08243e-10	-1.33206
98127333	chr9:98127333:G:A	2.09011e-19	-4.08243e-10	-1.31742
98127484	chr9:98127484:G:A	3.82327e-20	-1.73635	-1.27976
98127485	chr9:98127485:G:A	5.7989e-20	-1.27147	-1.32809
98127548	chr9:98127548:G:A	2.22911e-19	-4.08243e-10	-1.25304
98127608	chr9:98127608:T:G	2.26067e-19	-4.08243e-10	-1.23897
98128121	chr9:98128121:C:T	2.25846e-19	-4.08243e-10	-1.23995
98128309	chr9:98128309:A:G	3.78554e-20	-2.19097	-0.835058
98128481	chr9:98128481:G:A	2.34478e-19	-4.08243e-10	-1.20244
98129300	chr9:98129300:T:C	3.62805e-19	-4.08243e-10	-0.76594
98129680	chr9:98129680:C:T	8.16319e-19	-4.08243e-10	0.0449982
98129708	chr9:98129708:G:A	2.31432e-19	-4.08243e-10	-1.21552
98130071	chr9:98130071:A:C	2.20353e-19	-4.08243e-10	-1.26457
98130081	chr9:98130081:T:C	2.06284e-19	-4.08243e-10	-1.33055
98130147	chr9:98130147:T:G	4.07822e-19	-4.08243e-10	-0.648976
98130369	chr9:98130369:G:A	2.0663e-19	-4.08243e-10	-1.32888
98131656	chr9:98131656:A:G	2.1344e-19	-4.08243e-10	-1.29645
98131885	chr9:98131885:G:T	2.22237e-19	-4.08243e-10	-1.25606
98131953	chr9:98131953:G:A	2.18661e-19	-4.08243e-10	-1.27229
98132018	chr9:98132018:C:G	2.12946e-19	-4.08243e-10	-1.29877
98132144	chr9:98132144:C:G	2.20411e-19	-4.08243e-10	-1.26431
98132170	chr9:98132170:G:A	2.38003e-19	-4.08243e-10	-1.18752
98132259	chr9:98132259:G:A	2.32157e-19	-4.08243e-10	-1.21239
98132337	chr9:98132337:G:C	2.34529e-19	-4.08243e-10	-1.20223
98132765	chr9:98132765:G:A	2.53313e-19	-4.08243e-10	-1.12518
98133277	chr9:98133277:T:C	2.21302e-19	-4.08243e-10	-1.26028
98133388	chr9:98133388:T:G	5.3744e-20	-1.88378	-0.791798
98133766	chr9:98133766:T:C	4.7265e-20	-1.96293	-0.841107
98133904	chr9:98133904:T:G	2.87198e-19	-4.08243e-10	-0.999636
98133905	chr9:98133905:T:C	2.85057e-19	-4.08243e-10	-1.00712
98134097	chr9:98134097:G:A	2.7268e-19	-4.08243e-10	-1.05151
98134258	chr9:98134258:T:C	2.17717e-19	-4.08243e-10	-1.27661
98134306	chr9:98134306:A:G	2.86623e-19	-4.08243e-10	-1.00164
98134394	chr9:98134394:TC:T	2.82434e-19	-4.08243e-10	-1.01636
98134593	chr9:98134593:G:A	1.12976e-18	-4.08243e-10	0.369953
98135183	chr9:98135183:G:A	2.11453e-19	-4.08243e-10	-1.3058
98135200	chr9:98135200:C:T	2.69082e-19	-4.08243e-10	-1.06479
98135542	chr9:98135542:A:T	4.85708e-20	-1.87489	-0.901892
98135621	chr9:98135621:C:T	3.6743e-19	-4.08243e-10	-0.753275
98135774	chr9:98135774:A:C	3.67167e-19	-4.08243e-10	-0.753991
98137011	chr9:98137011:C:T	2.49836e-19	-4.08243e-10	-1.139
98137829	chr9:98137829:TC:T	3.90237e-20	-2.01112	-0.984518
98138318	chr9:98138318:G:A	1.50761e-19	-1.64411	-3.35403e-10
98138500	chr9:98138500:A:G	6.88198e-20	-1.39489	-1.03342
98138839	chr9:98138839:G:C	1.31897e-19	-1.59286	-0.184929
98139279	chr9:98139279:T:TA	1.27346e-19	-1.8129	-3.35403e-10
98140168	chr9:98140168:C:T	3.59552e-19	-4.08243e-10	-0.774947
98140804	chr9:98140804:A:C	2.11166e-19	-4.08243e-10	-1.30716
98140886	chr9:98140886:A:T	2.43e-20	-2.20042	-1.26892
98141437	chr9:98141437:C:T	2.21673e-19	-4.08243e-10	-1.2586
98141515	chr9:98141515:G:A	2.21513e-19	-4.08243e-10	-1.25933
98141897	chr9:98141897:C:T	3.4823e-20	-2.199	-0.910533
98142085	chr9:98142085:A:G	1.28101e-19	-1.80699	-3.35403e-10
98142181	chr9:98142181:C:T	2.70304e-20	-2.16558	-1.19727
98143376	chr9:98143376:G:A	3.12763e-20	-1.88381	-1.33314
98143420	chr9:98143420:C:G	5.52538e-19	0.638647	-0.983932
98143706	chr9:98143706:T:C	3.07575e-20	-2.15867	-1.075
98143774	chr9:98143774:T:G	3.20605e-20	-2.16102	-1.03116
98143891	chr9:98143891:C:T	4.62035e-18	-4.08243e-10	1.77842
98143923	chr9:98143923:C:G	2.73542e-20	-2.01759	-1.33335
98143930	chr9:98143930:G:A	2.07165e-19	-4.08243e-10	-1.32629
98144311	chr9:98144311:A:G	1.51287e-18	-4.08243e-10	0.661959
98144788	chr9:98144788:C:T	2.96413e-20	-2.08685	-1.18379
98144970	chr9:98144970:G:A	4.29313e-20	-1.90036	-0.999841
98145201	chr9:98145201:G:A	4.06484e-19	-4.08243e-10	-0.652262
98145686	chr9:98145686:T:C	2.05898e-19	-4.08243e-10	-1.33243
98145853	chr9:98145853:C:T	7.25033e-20	-1.55483	-0.821348
98145862	chr9:98145862:GCCAC:G	2.56108e-19	-4.08243e-10	-1.11421
98146332	chr9:98146332:G:T	2.15951e-19	-4.08243e-10	-1.28476
98147061	chr9:98147061:G:A	2.41165e-19	-4.08243e-10	-1.17432
98147511	chr9:98147511:A:G	3.56606e-19	-4.08243e-10	-0.783174
98147609	chr9:98147609:C:T	5.6303e-20	-2.03929	-0.589768
98147649	chr9:98147649:A:G	3.58883e-20	-2.20044	-0.878957
98147714	chr9:98147714:T:G	5.53451e-20	-2.05571	-0.590508
98147768	chr9:98147768:A:T	2.716e-19	-4.08243e-10	-1.05548
98147826	chr9:98147826:T:A	5.42278e-20	-1.97945	-0.687167
98147904	chr9:98147904:TTA:T	2.82341e-19	-4.08243e-10	-1.01669
98148134	chr9:98148134:T:C	8.16049e-20	-1.93115	-0.326769
98148374	chr9:98148374:G:A	8.65128e-20	-2.19951	-3.35403e-10
98148411	chr9:98148411:T:A	2.15139e-19	-4.08243e-10	-1.28852
98148455	chr9:98148455:C:T	2.50606e-18	-4.08243e-10	1.16666
98148902	chr9:98148902:C:T	2.18053e-19	-4.08243e-10	-1.27507
98148983	chr9:98148983:G:A	6.20014e-19	1.06303	-1.2931
98149091	chr9:98149091:T:C	4.94942e-20	-1.86908	-0.888868
98149140	chr9:98149140:C:T	2.38291e-19	-0.0579498	-1.12837
98149214	chr9:98149214:AAG:A	2.13612e-19	-4.08243e-10	-1.29565
98149215	chr9:98149215:AG:A	5.20224e-19	-4.08243e-10	-0.405547
98149229	chr9:98149229:A:G	2.51922e-19	0.133863	-1.26455
98149890	chr9:98149890:T:C	2.31113e-19	-4.08243e-10	-1.2169
98150056	chr9:98150056:C:T	2.55352e-19	-4.08243e-10	-1.11716
98150183	chr9:98150183:G:A	2.1678e-19	-4.08243e-10	-1.28092
98150429	chr9:98150429:GGGAAT:G	3.34752e-19	-4.08243e-10	-0.846416
98150435	chr9:98150435:G:GCC	3.34752e-19	-4.08243e-10	-0.846416
98150607	chr9:98150607:T:C	7.41151e-19	0.780792	-0.832395
98150740	chr9:98150740:C:T	5.15399e-19	-4.08243e-10	-0.414865
98151081	chr9:98151081:C:A	2.38397e-19	-4.08243e-10	-1.18587
98151094	chr9:98151094:A:G	6.87303e-20	-2.19425	-0.235368
98151432	chr9:98151432:T:A	2.75241e-19	-4.08243e-10	-1.04216
98151700	chr9:98151700:T:C	2.8623e-19	-4.08243e-10	-1.00301
98151808	chr9:98151808:C:T	5.59413e-19	0.577936	-0.910854
98151870	chr9:98151870:A:G	2.79919e-19	-4.08243e-10	-1.02531
98151942	chr9:98151942:A:G	4.23897e-19	-4.08243e-10	-0.610317
98151955	chr9:98151955:C:T	2.87927e-19	-4.08243e-10	-0.997099
98152156	chr9:98152156:C:A	2.86748e-19	-4.08243e-10	-1.0012
98152219	chr9:98152219:T:C	7.53341e-20	-2.17428	-0.163592
98152741	chr9:98152741:C:T	7.11913e-19	-4.08243e-10	-0.0918512
98153440	chr9:98153440:T:C	4.40848e-20	-2.10314	-0.770552
98153534	chr9:98153534:A:G	5.99308e-20	-2.1933	-0.373312
98153620	chr9:98153620:G:A	2.7489e-19	-1.04344	-3.35403e-10
98153999	chr9:98153999:T:C	1.65139e-19	-1.12997	-0.42305
98154127	chr9:98154127:A:G	7.57695e-20	-2.18742	-0.14469
98154164	chr9:98154164:G:T	2.41343e-19	-0.427163	-0.746425
98154228	chr9:98154228:T:C	8.31993e-20	-2.11835	-0.120214
98154812	chr9:98154812:G:A	4.24396e-19	-4.08243e-10	-0.60914
98154877	chr9:98154877:A:G	9.65565e-20	-2.16481	0.075127
98154975	chr9:98154975:G:T	4.8115e-19	-0.227299	-0.256328
98155016	chr9:98155016:G:A	2.64134e-19	-4.08243e-10	-1.08335
98155125	chr9:98155125:T:C	4.2241e-19	-4.08243e-10	-0.613831
98155243	chr9:98155243:T:C	2.4597e-19	-4.08243e-10	-1.1546
98155296	chr9:98155296:C:T	6.30638e-19	-4.08243e-10	-0.213075
98155320	chr9:98155320:T:G	7.68012e-19	-1.19517	1.17917
98155519	chr9:98155519:G:A	2.62733e-19	-4.08243e-10	-1.08867
98155694	chr9:98155694:T:C	3.07908e-19	-4.08243e-10	-0.930007
98155814	chr9:98155814:G:T	2.92513e-19	-4.08243e-10	-0.981298
98156475	chr9:98156475:A:G	7.30754e-19	-4.08243e-10	-0.0657292
98157036	chr9:98157036:A:C	6.07538e-20	-1.27101	-1.28197
98158015	chr9:98158015:G:A	2.27065e-19	-4.08243e-10	-1.23457
98158150	chr9:98158150:C:A	1.12126e-19	-0.872585	-1.0676
98158647	chr9:98158647:C:T	2.79833e-19	-4.08243e-10	-1.02561
98158981	chr9:98158981:C:G	2.25575e-19	-4.08243e-10	-1.24116
98159500	chr9:98159500:C:T	2.5952e-19	-4.08243e-10	-1.10097
98160338	chr9:98160338:C:T	1.08839e-19	-1.10971	-0.860224
98160405	chr9:98160405:C:G	6.66743e-20	-1.37542	-1.08457
98160460	chr9:98160460:A:G	3.17971e-20	-2.06771	-1.13272
98160550	chr9:98160550:G:A	2.06298e-19	-4.08243e-10	-1.33048
98160592	chr9:98160592:G:A	1.80332e-19	-0.750478	-0.714532
98160667	chr9:98160667:C:G	2.06298e-19	-4.08243e-10	-1.33048
98160668	chr9:98160668:A:G	2.2011e-19	-4.08243e-10	-1.26568
98160670	chr9:98160670:G:T	2.05822e-19	-4.08243e-10	-1.33279
98160788	chr9:98160788:TCCAGGCCCCTTCCAGTCAGGCAGCCATAGCACACATCACTGCCTCCTATGACCCGTTAG:T	3.09894e-19	-4.08243e-10	-0.923577
98161120	chr9:98161120:T:A	2.21603e-19	-4.08243e-10	-1.25892
98161190	chr9:98161190:G:A	1.16295e-19	-0.632257	-1.27142
98161423	chr9:98161423:G:A	2.05728e-19	-4.08243e-10	-1.33325
98161426	chr9:98161426:C:T	2.84467e-19	-1.30832	0.29913
98161469	chr9:98161469:A:G	2.45131e-19	0.052828	-1.21084
98161478	chr9:98161478:G:T	7.89367e-20	-0.957911	-1.33325
98161546	chr9:98161546:T:A	1.51407e-18	-4.08243e-10	0.66275
98161849	chr9:98161849:C:T	2.05778e-19	-4.08243e-10	-1.33301
98161939	chr9:98161939:A:T	3.5077e-20	-2.19968	-0.902585
98162080	chr9:98162080:G:C	4.04079e-20	-1.62776	-1.33302
98162814	chr9:98162814:C:T	1.97269e-19	-1.37524	-3.35403e-10
98162854	chr9:98162854:C:T	2.65184e-20	-2.13689	-1.24507
98162997	chr9:98162997:A:G	8.323e-20	-1.29042	-0.947778
98163160	chr9:98163160:T:C	2.12484e-19	-4.08243e-10	-1.30094
98163188	chr9:98163188:A:C	2.08696e-19	-4.08243e-10	-1.31893
98163767	chr9:98163767:AG:A	2.05732e-19	-4.08243e-10	-1.33323
98164000	chr9:98164000:T:C	1.00725e-19	-2.04741	-3.35403e-10
98164013	chr9:98164013:C:T	2.22547e-19	-1.25467	-3.35403e-10
98164193	chr9:98164193:T:C	2.58573e-20	-2.18138	-1.22583
98164251	chr9:98164251:T:C	1.21899e-19	-2.05977	0.203157
98164494	chr9:98164494:T:C	4.92008e-20	-2.19992	-0.563979
98164600	chr9:98164600:A:AT	3.16422e-19	-0.790857	-0.111871
98164879	chr9:98164879:C:T	2.42436e-20	-2.1392	-1.33245
98165066	chr9:98165066:T:C	9.05323e-20	-0.895862	-1.25824
98165122	chr9:98165122:G:A	5.86865e-20	-1.26636	-1.32124
98165217	chr9:98165217:T:C	2.5147e-20	-2.11412	-1.32095
98165265	chr9:98165265:T:C	2.70667e-20	-2.11484	-1.24666
98165350	chr9:98165350:G:A	1.58e-19	-0.528178	-1.06904
98165480	chr9:98165480:G:A	2.52952e-20	-2.19572	-1.23348
98165569	chr9:98165569:G:A	1.04822e-19	-2.14007	0.132528
98165604	chr9:98165604:T:C	1.69972e-19	-0.732223	-0.791952
98165961	chr9:98165961:T:C	5.27687e-20	-2.19791	-0.495973
98166169	chr9:98166169:A:G	4.12455e-20	-2.18693	-0.753336
98166533	chr9:98166533:G:C	3.45659e-20	-1.80557	-1.31137
98166700	chr9:98166700:A:G	3.83717e-20	-2.18937	-0.823119
98167047	chr9:98167047:T:C	4.04091e-20	-2.18931	-0.771443
98167052	chr9:98167052:T:C	8.93239e-20	-0.84367	-1.32387
98167418	chr9:98167418:T:C	1.54603e-19	-2.07534	0.456396
98167635	chr9:98167635:A:G	2.6904e-20	-2.18975	-1.17778
98167940	chr9:98167940:C:T	2.5978e-20	-2.20044	-1.20212
98167971	chr9:98167971:T:C	9.069e-20	-0.955358	-1.197
98168101	chr9:98168101:C:T	2.29817e-19	-4.08243e-10	-1.22252
98168133	chr9:98168133:T:C	3.2324e-20	-2.20045	-0.983543
98168206	chr9:98168206:T:A	1.2345e-19	-1.84397	-3.35403e-10
98168214	chr9:98168214:T:C	3.94782e-20	-1.77011	-1.21394
98168316	chr9:98168316:G:C	5.58947e-19	-4.08243e-10	-0.333753
98168377	chr9:98168377:C:A	8.56979e-20	-0.988231	-1.22075
98168398	chr9:98168398:G:C	8.18794e-20	-1.02804	-1.22652
98168665	chr9:98168665:G:A	5.44925e-20	-2.19888	-0.462862
98168831	chr9:98168831:C:T	1.28622e-19	-0.954717	-0.848209
98169617	chr9:98169617:C:T	8.90106e-20	-2.17105	-3.35403e-10
98169636	chr9:98169636:CCTT:C	2.0648e-19	-4.08243e-10	-1.3296
98169760	chr9:98169760:A:C	2.81457e-19	-4.08243e-10	-1.01983
98170036	chr9:98170036:C:G	9.27419e-20	-2.11583	-0.01416
98170176	chr9:98170176:C:G	1.46789e-19	-1.67081	-3.35403e-10
98170536	chr9:98170536:G:T	4.06275e-19	-4.08243e-10	-0.652776
98170752	chr9:98170752:A:G	3.49139e-19	-4.08243e-10	-0.804336
98170918	chr9:98170918:G:A	3.48279e-19	-4.08243e-10	-0.806802
98171092	chr9:98171092:A:G	3.55132e-20	-1.91535	-1.17455
98171101	chr9:98171101:G:A	3.51926e-20	-1.91035	-1.18862
98171382	chr9:98171382:G:C	3.33858e-20	-2.07802	-1.07366
98171450	chr9:98171450:G:A	4.99214e-20	-2.18914	-0.560218
98171564	chr9:98171564:G:A	2.31197e-20	-2.20015	-1.31898
98171751	chr9:98171751:T:G	3.0641e-20	-2.19945	-1.03801
98172140	chr9:98172140:C:A	2.64029e-19	-4.08243e-10	-1.08375
98172145	chr9:98172145:G:A	2.06425e-19	-4.08243e-10	-1.32987
98172634	chr9:98172634:T:A	3.56738e-19	-4.08243e-10	-0.782805
98172669	chr9:98172669:T:A	1.61082e-19	-0.544281	-1.03361
98172768	chr9:98172768:C:T	1.07086e-19	-1.16158	-0.824598
98172939	chr9:98172939:G:A	3.40319e-20	-2.17087	-0.961636
98173011	chr9:98173011:G:A	2.11224e-19	-4.08243e-10	-1.30689
98173199	chr9:98173199:G:A	9.7489e-20	-2.08007	-3.35403e-10
98173244	chr9:98173244:C:T	2.2168e-19	-4.08243e-10	-1.25857
98173391	chr9:98173391:G:A	2.0887e-19	-4.08243e-10	-1.3181
98173547	chr9:98173547:C:CT	4.94116e-20	-2.16754	-0.592077
98173585	chr9:98173585:A:G	1.27822e-18	-4.08243e-10	0.493419
98173831	chr9:98173831:T:C	6.75857e-20	-2.06498	-0.381434
98173946	chr9:98173946:G:A	3.20583e-20	-2.15908	-1.03317
98174030	chr9:98174030:C:T	5.68314e-20	-2.18839	-0.431325
98174439	chr9:98174439:T:C	2.18291e-19	-4.08243e-10	-1.27398
98174506	chr9:98174506:A:G	2.05747e-19	-4.08243e-10	-1.33316
98174523	chr9:98174523:C:T	2.58898e-19	-4.08243e-10	-1.10337
98174590	chr9:98174590:G:C	9.47212e-19	-4.08243e-10	0.193716
98174697	chr9:98174697:T:C	2.81847e-20	-2.19219	-1.12884
98174930	chr9:98174930:T:A	2.3255e-18	-4.08243e-10	1.09188
98174938	chr9:98174938:G:A	1.05871e-19	-1.99759	-3.35403e-10
98174997	chr9:98174997:A:G	3.29925e-20	-2.15339	-1.01014
98175419	chr9:98175419:C:A	2.05779e-19	-4.08243e-10	-1.33301
98175828	chr9:98175828:C:A	2.46878e-20	-2.16039	-1.29311
98176165	chr9:98176165:C:A	1.27639e-18	-4.08243e-10	0.491986
98176604	chr9:98176604:G:T	9.62199e-20	-2.15335	0.0601807
98177208	chr9:98177208:C:A	1.30615e-18	-4.08243e-10	0.515033
98177777	chr9:98177777:ATTATC:A	1.64511e-18	-4.08243e-10	0.745756
98178057	chr9:98178057:T:C	2.37024e-19	-4.08243e-10	-1.19164
98178086	chr9:98178086:G:A	1.4498e-19	-1.75608	0.0728695
98178182	chr9:98178182:G:A	1.16012e-19	-1.90611	-3.35403e-10
98178201	chr9:98178201:C:T	2.97016e-20	-2.13852	-1.13009
98178207	chr9:98178207:C:T	2.1724e-19	-4.08243e-10	-1.2788
98178478	chr9:98178478:A:T	1.14561e-19	-1.71138	-0.207319
98178705	chr9:98178705:C:T	3.17674e-20	-1.99789	-1.20348
98178800	chr9:98178800:A:G	2.56704e-19	0.112933	-1.22481
98179348	chr9:98179348:C:T	2.20956e-19	-4.08243e-10	-1.26184
98179624	chr9:98179624:G:A	2.21432e-19	-4.08243e-10	-1.25969
98179865	chr9:98179865:C:T	2.33684e-19	-4.08243e-10	-1.20584
98179934	chr9:98179934:C:T	2.45454e-19	-4.08243e-10	-1.1567
98179959	chr9:98179959:C:T	2.75795e-19	-4.08243e-10	-1.04015
98180213	chr9:98180213:C:T	1.19135e-18	-4.08243e-10	0.423033
98180384	chr9:98180384:C:T	8.66997e-20	-2.19736	-3.35403e-10
98180919	chr9:98180919:G:A	9.6646e-20	-2.12507	0.0363161
98181115	chr9:98181115:A:C	3.58212e-20	-1.90321	-1.17806
98181404	chr9:98181404:G:A	1.01433e-19	-2.0942	0.0537926
98181463	chr9:98181463:T:A	2.51859e-20	-2.1895	-1.24402
98181539	chr9:98181539:C:T	1.42634e-18	-4.08243e-10	0.603062
98181625	chr9:98181625:A:T	5.00247e-20	-2.199	-0.548287
98181916	chr9:98181916:G:A	3.38568e-19	-4.08243e-10	-0.835082
98182037	chr9:98182037:C:T	5.3628e-19	-1.35884	0.983689
98182064	chr9:98182064:C:T	3.37127e-19	-1.36766	0.528319
98182125	chr9:98182125:T:C	2.64035e-20	-2.09115	-1.29515
98182216	chr9:98182216:G:A	1.50687e-19	-1.55293	-0.0916747
98182236	chr9:98182236:A:C	3.45331e-19	-4.08243e-10	-0.815302
98182404	chr9:98182404:C:A	2.43779e-19	-4.08243e-10	-1.16354
98182524	chr9:98182524:G:A	3.45395e-19	-4.08243e-10	-0.815118
98182864	chr9:98182864:C:T	2.62544e-20	-2.10435	-1.28762
98183076	chr9:98183076:T:A	2.1746e-19	-4.08243e-10	-1.27779
98183302	chr9:98183302:C:T	2.68423e-19	-0.0059826	-1.06126
98183534	chr9:98183534:T:C	1.28423e-19	-1.94894	0.144467
98183789	chr9:98183789:A:C	2.06045e-19	-4.08243e-10	-1.33171
98183893	chr9:98183893:G:A	3.4536e-19	-4.08243e-10	-0.815219
98184317	chr9:98184317:A:G	6.40265e-20	-1.30975	-1.19076
98184441	chr9:98184441:A:G	3.6704e-20	-2.08612	-0.970798
98184461	chr9:98184461:T:C	7.38325e-20	-1.64607	-0.711932
98184527	chr9:98184527:C:G	7.22141e-20	-1.66524	-0.714927
98184556	chr9:98184556:G:A	2.36179e-19	-4.08243e-10	-1.19522
98184605	chr9:98184605:C:T	7.09833e-20	-1.65148	-0.745883
98184622	chr9:98184622:T:C	7.1166e-20	-1.65315	-0.741638
98184658	chr9:98184658:A:C	2.29181e-19	-4.08243e-10	-1.2253
98184762	chr9:98184762:T:C	2.44009e-19	-0.0600832	-1.10252
98184768	chr9:98184768:G:A	3.34212e-20	-2.0967	-1.05392
98184770	chr9:98184770:T:A	7.35715e-20	-1.64969	-0.711863
98184914	chr9:98184914:C:T	3.38957e-19	-4.08243e-10	-0.833934
98184938	chr9:98184938:C:T	2.20838e-19	-0.158652	-1.10373
98185037	chr9:98185037:G:A	1.7234e-19	-1.34139	-0.168952
98185158	chr9:98185158:C:T	3.4023e-19	-1.30967	0.479483
98185294	chr9:98185294:G:A	2.42635e-20	-2.1463	-1.32453
98185355	chr9:98185355:T:C	2.09026e-19	-1.38863	0.071279
98185514	chr9:98185514:C:T	7.10655e-19	0.926132	-1.01975
98185531	chr9:98185531:A:G	2.29047e-19	-4.08243e-10	-1.22588
98185540	chr9:98185540:T:C	2.06766e-19	-4.08243e-10	-1.32822
98185611	chr9:98185611:G:A	2.23444e-19	-4.08243e-10	-1.25065
98185771	chr9:98185771:C:T	1.11714e-19	-1.94386	-3.35403e-10
98186952	chr9:98186952:C:T	3.72634e-20	-1.79759	-1.2442
98186996	chr9:98186996:T:C	4.82479e-20	-1.6863	-1.09715
98187097	chr9:98187097:G:A	5.2679e-19	-4.08243e-10	-0.393004
98187162	chr9:98187162:A:C	5.98792e-19	-4.08243e-10	-0.264892
98187520	chr9:98187520:A:G	3.47623e-20	-1.83992	-1.27135
98187605	chr9:98187605:C:G	1.13898e-19	-1.85533	-0.0691807
98187670	chr9:98187670:C:T	4.42701e-18	2.69625	-0.960574
98187927	chr9:98187927:T:C	5.48042e-20	-1.51153	-1.14451
98188217	chr9:98188217:C:T	1.14043e-19	-0.78961	-1.13362
98188407	chr9:98188407:G:T	1.09152e-19	-1.55496	-0.412104
98188470	chr9:98188470:A:T	1.06158e-19	-1.53978	-0.455105
98188494	chr9:98188494:T:G	2.64821e-20	-2.06765	-1.31569
98188788	chr9:98188788:C:A	2.06862e-19	-4.08243e-10	-1.32775
98189123	chr9:98189123:C:G	2.25864e-19	-1.23987	-3.35403e-10
98189246	chr9:98189246:A:C	1.77752e-19	-0.269166	-1.21025
98189556	chr9:98189556:G:T	3.47211e-20	-2.02982	-1.08264
98189586	chr9:98189586:C:T	1.04831e-19	-0.882659	-1.12479
98189658	chr9:98189658:G:A	2.39774e-19	-0.963475	-0.216636
98189705	chr9:98189705:G:GA	3.36195e-20	-2.02327	-1.12143
98189894	chr9:98189894:T:A	5.54482e-19	-0.206287	-0.135486
98189915	chr9:98189915:C:T	2.55732e-20	-2.13736	-1.2809
98190069	chr9:98190069:C:G	6.04715e-20	-1.62376	-0.933879
98190105	chr9:98190105:A:G	6.2038e-20	-1.59228	-0.939781
98190554	chr9:98190554:G:A	1.39594e-19	-1.72107	-3.35403e-10
98190862	chr9:98190862:C:T	3.43905e-20	-1.99546	-1.12657
98191105	chr9:98191105:G:C	2.06767e-19	-4.08243e-10	-1.32821
98191162	chr9:98191162:G:A	3.35566e-20	-2.02238	-1.1242
98191240	chr9:98191240:C:T	3.37319e-20	-2.01094	-1.13043
98191248	chr9:98191248:TCAGACGGTCC:T	3.42494e-20	-2.00263	-1.12351
98191261	chr9:98191261:AG:A	3.43107e-20	-1.99854	-1.12581
98191737	chr9:98191737:G:A	2.05709e-19	-4.08243e-10	-1.33334
98191773	chr9:98191773:G:A	3.35219e-20	-2.00606	-1.14154
98191795	chr9:98191795:C:G	4.08677e-20	-1.62258	-1.32689
98192147	chr9:98192147:G:A	4.0101e-20	-2.13129	-0.83712
98192300	chr9:98192300:G:A	1.01052e-19	-1.51072	-0.533449
98192446	chr9:98192446:C:G	2.76734e-19	-4.08243e-10	-1.03675
98192633	chr9:98192633:G:A	2.39435e-20	-2.15074	-1.33337
98192694	chr9:98192694:GC:G	2.72336e-19	-4.08243e-10	-1.05277
98192726	chr9:98192726:T:C	3.93901e-20	-1.65321	-1.33308
98192728	chr9:98192728:T:C	4.10345e-20	-1.613	-1.3324
98192785	chr9:98192785:G:C	1.00131e-19	-1.4971	-0.556222
98192853	chr9:98192853:G:A	4.51056e-20	-1.69279	-1.15801
98192962	chr9:98192962:C:T	6.0996e-20	-1.99058	-0.558422
98193348	chr9:98193348:G:C	2.67371e-19	-4.08243e-10	-1.07117
98193811	chr9:98193811:G:C	2.85894e-19	-4.08243e-10	-1.00418
98194013	chr9:98194013:C:T	3.14056e-20	-1.88054	-1.33229
98194237	chr9:98194237:G:A	3.04491e-20	-1.91086	-1.33289
98194240	chr9:98194240:A:T	2.16788e-19	-4.08243e-10	-1.28088
98194526	chr9:98194526:A:G	3.06279e-20	-1.90457	-1.33333
98194939	chr9:98194939:C:T	2.61121e-19	-4.08243e-10	-1.09482
98195033	chr9:98195033:T:C	2.21082e-19	-4.08243e-10	-1.26127
98195076	chr9:98195076:G:A	2.89843e-19	-4.08243e-10	-0.990469
98195120	chr9:98195120:T:C	2.26636e-19	-1.90739	0.670928
98195723	chr9:98195723:G:A	9.62101e-20	-1.47017	-0.623104
98195770	chr9:98195770:A:T	2.98251e-19	-4.08243e-10	-0.961871
98195992	chr9:98195992:C:G	9.1092e-20	-1.45214	-0.695792
98196227	chr9:98196227:G:A	2.39871e-20	-2.1595	-1.32279
98196369	chr9:98196369:T:C	1.85136e-19	-0.246211	-1.1925
98196514	chr9:98196514:C:A	2.09605e-19	-4.08243e-10	-1.31458
98196577	chr9:98196577:CAG:C	1.2409e-19	-1.8388	-3.35403e-10
98196630	chr9:98196630:C:A	5.5843e-20	-1.34685	-1.29041
98196642	chr9:98196642:A:G	7.14684e-20	-1.15916	-1.23139
98196680	chr9:98196680:C:T	2.95312e-19	-4.08243e-10	-0.971774
98196716	chr9:98196716:T:C	2.58506e-20	-2.12532	-1.28215
98196746	chr9:98196746:A:G	1.01382e-19	-1.36215	-0.678761
98197133	chr9:98197133:A:G	2.07507e-19	-4.08243e-10	-1.32464
98197418	chr9:98197418:T:C	2.05703e-19	-4.08243e-10	-1.33337
98197500	chr9:98197500:G:T	9.59687e-20	-1.64558	-0.450206
98197559	chr9:98197559:C:T	1.54758e-19	-0.434161	-1.18378
98197724	chr9:98197724:A:G	2.9139e-20	-2.17695	-1.11078
98197782	chr9:98197782:G:A	1.83268e-19	-1.44886	-3.35403e-10
98197844	chr9:98197844:A:G	5.35636e-20	-1.39391	-1.28503
98197982	chr9:98197982:A:G	1.05448e-19	-1.36142	-0.640173
98198085	chr9:98198085:C:T	9.57077e-20	-2.09851	-3.35403e-10
98198265	chr9:98198265:G:T	3.33244e-19	-4.08243e-10	-0.850933
98198292	chr9:98198292:T:C	2.33333e-19	-4.08243e-10	-1.20734
98198811	chr9:98198811:C:T	2.18823e-19	-0.134396	-1.13715
98198817	chr9:98198817:T:C	2.12912e-19	-4.08243e-10	-1.29893
98198974	chr9:98198974:G:A	2.24496e-19	-0.0368044	-1.20914
98199071	chr9:98199071:C:T	2.13613e-19	-4.08243e-10	-1.29564
98199487	chr9:98199487:C:T	1.04869e-18	-4.08243e-10	0.295494
98199646	chr9:98199646:C:T	6.56049e-20	-1.15629	-1.31987
98199670	chr9:98199670:G:A	6.07342e-19	-4.08243e-10	-0.250714
98200222	chr9:98200222:G:C	4.93029e-19	0.269461	-0.728699
98200330	chr9:98200330:C:T	2.06641e-19	-4.08243e-10	-1.32882
98200485	chr9:98200485:G:A	6.5068e-19	-4.08243e-10	-0.181789
98200721	chr9:98200721:A:G	1.75088e-19	-1.98702	0.492506
98200742	chr9:98200742:A:G	2.71001e-20	-2.02708	-1.33318
98200807	chr9:98200807:G:T	2.18141e-19	-4.08243e-10	-1.27467
98201180	chr9:98201180:C:T	1.80327e-19	-1.96757	0.502533
98201371	chr9:98201371:T:C	2.73958e-20	-2.01686	-1.33256
98201677	chr9:98201677:G:A	8.68937e-19	-4.08243e-10	0.107464
98201695	chr9:98201695:C:T	3.48701e-20	-2.19196	-0.916218
98202039	chr9:98202039:T:C	4.54161e-19	-4.08243e-10	-0.541356
98202082	chr9:98202082:A:C	2.77121e-20	-2.00796	-1.32998
98202188	chr9:98202188:C:A	1.73574e-19	-0.284903	-1.2183
98202369	chr9:98202369:C:T	1.59805e-19	-0.252481	-1.33337
98202419	chr9:98202419:T:C	1.77658e-19	-0.147767	-1.33218
98202662	chr9:98202662:C:T	2.75569e-20	-2.02391	-1.31964
98202726	chr9:98202726:C:T	1.41988e-19	-0.424825	-1.27924
98202809	chr9:98202809:G:A	7.61865e-19	0.625901	-0.649939
98203141	chr9:98203141:T:G	2.15928e-19	-4.08243e-10	-1.28486
98203145	chr9:98203145:T:C	2.05919e-19	-4.08243e-10	-1.33232
98203169	chr9:98203169:G:A	7.45232e-19	0.600368	-0.64648
98203190	chr9:98203190:C:T	1.92036e-19	-0.149451	-1.25268
98203934	chr9:98203934:G:A	2.87142e-19	-4.08243e-10	-0.999831
98204008	chr9:98204008:T:C	1.75615e-19	-0.270903	-1.22061
98204170	chr9:98204170:TC:T	1.39451e-18	-4.08243e-10	0.580491
98204426	chr9:98204426:C:A	2.05705e-19	-4.08243e-10	-1.33336
98204559	chr9:98204559:G:A	7.57196e-19	0.541867	-0.572051
98204637	chr9:98204637:G:A	2.47075e-19	-4.08243e-10	-1.15011
98204704	chr9:98204704:A:G	2.79515e-19	-4.08243e-10	-1.02675
98205279	chr9:98205279:A:G	7.55356e-19	0.51213	-0.544747
98205515	chr9:98205515:T:G	7.32162e-19	0.477005	-0.54081
98205576	chr9:98205576:T:C	1.24939e-18	0.511223	-0.0406184
98205603	chr9:98205603:G:A	2.75336e-20	-2.177	-1.1674
98205669	chr9:98205669:C:G	2.93004e-19	-4.08243e-10	-0.979621
98205722	chr9:98205722:T:C	1.21897e-18	-4.08243e-10	0.445955
98205944	chr9:98205944:A:G	9.93521e-20	-2.06114	-3.35403e-10
98206007	chr9:98206007:C:T	5.32676e-19	-0.318556	-0.0633369
98206208	chr9:98206208:A:G	1.02128e-19	-1.28256	-0.751019
98206316	chr9:98206316:T:C	1.62302e-19	-0.240925	-1.32942
98206321	chr9:98206321:A:G	1.0403e-19	-2.01512	-3.35403e-10
98206600	chr9:98206600:C:T	2.59066e-20	-2.17989	-1.22542
98207066	chr9:98207066:G:A	3.13988e-20	-2.165	-1.04804
98207468	chr9:98207468:T:C	1.09837e-19	-1.96081	-3.35403e-10
98207743	chr9:98207743:C:T	2.55653e-19	-4.08243e-10	-1.11598
98207775	chr9:98207775:C:T	2.74432e-19	-4.08243e-10	-1.0451
98207811	chr9:98207811:C:T	2.87156e-19	-4.08243e-10	-0.999781
98208007	chr9:98208007:A:G	1.50445e-19	-1.96391	0.317702
98208025	chr9:98208025:G:A	4.40952e-19	-4.08243e-10	-0.570871
98208144	chr9:98208144:A:G	2.18744e-19	-4.08243e-10	-1.2719
98208278	chr9:98208278:C:T	2.53331e-20	-2.18263	-1.24507
98208324	chr9:98208324:G:A	3.03647e-20	-2.16684	-1.07969
98208443	chr9:98208443:G:A	4.38328e-19	-0.41468	-0.162159
98209066	chr9:98209066:T:C	2.00266e-19	-0.0627238	-1.29744
98209703	chr9:98209703:C:A	1.5742e-18	-4.08243e-10	0.701697
98209880	chr9:98209880:C:G	1.40183e-19	-0.470132	-1.24673
98209940	chr9:98209940:CACCT:C	2.66879e-20	-2.16941	-1.20618
98209950	chr9:98209950:TTCCGA:T	2.64701e-20	-2.16412	-1.21967
98209993	chr9:98209993:T:C	1.23538e-18	-4.08243e-10	0.459326
98209994	chr9:98209994:T:C	2.28384e-19	-4.08243e-10	-1.22878
98210106	chr9:98210106:A:G	3.93489e-19	0.440948	-1.1257
98210268	chr9:98210268:C:T	2.12615e-19	-4.08243e-10	-1.30032
98210754	chr9:98210754:G:C	2.06312e-19	-4.08243e-10	-1.33042
98211048	chr9:98211048:G:A	2.48017e-19	-4.08243e-10	-1.14631
98211376	chr9:98211376:C:T	5.68787e-20	-1.51173	-1.10716
98211505	chr9:98211505:T:A	2.42937e-19	0.114173	-1.28118
98211550	chr9:98211550:T:C	1.50429e-19	-1.96283	0.31651
98212061	chr9:98212061:C:T	9.33788e-20	-1.61234	-0.510801
98212062	chr9:98212062:G:A	2.21631e-19	0.0125008	-1.27129
98212163	chr9:98212163:C:A	3.07699e-19	-4.08243e-10	-0.930685
98213072	chr9:98213072:G:T	3.72213e-19	-4.08243e-10	-0.740341
98213157	chr9:98213157:G:A	3.00854e-19	-4.08243e-10	-0.953181
98213412	chr9:98213412:G:A	8.32519e-20	-1.65522	-0.582716
98213555	chr9:98213555:A:G	8.46958e-20	-0.956483	-1.26426
98213582	chr9:98213582:C:A	2.85285e-19	0.0531234	-1.05944
98213804	chr9:98213804:A:G	1.75161e-19	-0.301072	-1.19303
98213958	chr9:98213958:A:G	2.88698e-20	-2.19369	-1.10332
98214059	chr9:98214059:C:T	4.81907e-20	-1.51732	-1.26732
98214665	chr9:98214665:C:T	2.46071e-19	-4.08243e-10	-1.15419
98214838	chr9:98214838:G:T	8.66999e-20	-1.63386	-0.563494
98215110	chr9:98215110:C:T	1.58254e-19	-0.392921	-1.20269
98215175	chr9:98215175:T:C	1.73712e-19	-0.294858	-1.20755
98215484	chr9:98215484:T:A	8.76627e-20	-2.18631	-3.35403e-10
98215592	chr9:98215592:C:T	3.17483e-19	-4.08243e-10	-0.899381
98215801	chr9:98215801:T:C	2.50295e-20	-2.19962	-1.24013
98216172	chr9:98216172:G:T	1.23926e-19	-1.54451	-0.295613
98216260	chr9:98216260:G:A	2.68132e-19	0.0578351	-1.12616
98216261	chr9:98216261:T:A	2.52678e-19	-1.12769	-3.35403e-10
98216988	chr9:98216988:G:A	1.03241e-19	-0.848969	-1.17377
98217061	chr9:98217061:T:C	1.6408e-19	-0.359823	-1.19963
98217063	chr9:98217063:T:C	1.62261e-19	-0.368793	-1.20181
98217203	chr9:98217203:G:A	2.54026e-19	0.00180724	-1.12418
98217392	chr9:98217392:G:A	2.69662e-19	-4.08243e-10	-1.06264
98217480	chr9:98217480:G:A	2.42123e-20	-2.19729	-1.27565
98217774	chr9:98217774:G:A	1.71387e-19	-1.91674	0.40086
98218033	chr9:98218033:T:C	2.7199e-19	-4.08243e-10	-1.05404
98218484	chr9:98218484:G:A	1.50551e-18	-4.08243e-10	0.657082
98218562	chr9:98218562:G:A	1.22295e-19	-1.85337	-3.35403e-10
98219161	chr9:98219161:C:T	2.41059e-19	-4.08243e-10	-1.17477
98219475	chr9:98219475:T:G	4.35813e-20	-2.13541	-0.749772
98219587	chr9:98219587:A:T	2.11794e-19	-4.08243e-10	-1.30419
98219621	chr9:98219621:G:A	4.24204e-20	-1.60123	-1.31095
98219624	chr9:98219624:C:T	1.69318e-19	-1.58862	0.0605963
98220277	chr9:98220277:G:A	8.3062e-19	-4.08243e-10	0.0623655
98220576	chr9:98220576:T:C	1.48153e-17	3.10655	-0.162942
98220676	chr9:98220676:A:G	1.12529e-18	-4.08243e-10	0.365986
98220798	chr9:98220798:G:A	1.4405e-19	-1.68965	-3.35403e-10
98220933	chr9:98220933:A:G	2.55948e-19	-4.08243e-10	-1.11483
98220947	chr9:98220947:C:T	2.05923e-19	-4.08243e-10	-1.3323
98221047	chr9:98221047:G:A	3.37594e-19	-4.08243e-10	-0.837962
98221201	chr9:98221201:G:A	2.85789e-19	-4.08243e-10	-1.00455
98221284	chr9:98221284:C:G	1.44323e-18	1.71219	-1.09735
98221909	chr9:98221909:T:G	3.93818e-20	-2.18841	-0.798094
98222573	chr9:98222573:C:T	3.61451e-20	-2.15062	-0.921647
98222664	chr9:98222664:T:C	1.1943e-18	1.75624	-1.33072
98222942	chr9:98222942:TTC:T	2.5348e-19	-1.12452	-3.35403e-10
98223029	chr9:98223029:C:T	9.09799e-20	-2.13875	-0.0104136
98223030	chr9:98223030:G:A	5.88384e-18	3.33639	-1.31623
98223085	chr9:98223085:T:A	3.24352e-20	-2.19138	-0.989179
98223105	chr9:98223105:C:T	2.88101e-19	-4.08243e-10	-0.996495
98223106	chr9:98223106:A:G	3.11114e-20	-2.14763	-1.07461
98223304	chr9:98223304:A:G	8.54187e-18	2.65017	-0.257243
98223445	chr9:98223445:T:G	2.07085e-18	2.24576	-1.26985
98223544	chr9:98223544:T:G	6.23582e-19	0.416105	-0.640431
98223608	chr9:98223608:A:G	3.26311e-19	-4.08243e-10	-0.871954
98223884	chr9:98223884:C:A	2.08866e-19	-4.08243e-10	-1.31811
98223974	chr9:98223974:C:T	2.73524e-19	-4.08243e-10	-1.04842
98224166	chr9:98224166:T:C	4.30613e-19	-4.08243e-10	-0.594596
98224207	chr9:98224207:A:G	3.4577e-18	2.81643	-1.32788
98224210	chr9:98224210:AG:A	5.26485e-18	3.13365	-1.22464
98224218	chr9:98224218:A:AAAG	3.06124e-19	-4.08243e-10	-0.935818
98224411	chr9:98224411:T:C	3.08634e-19	-4.08243e-10	-0.927651
98224908	chr9:98224908:C:A	3.37093e-19	-0.839448	-3.35403e-10
98225265	chr9:98225265:G:A	3.36978e-19	0.298555	-1.13834
98225444	chr9:98225444:T:C	2.68423e-19	-4.08243e-10	-1.06724
98225561	chr9:98225561:C:A	5.18543e-20	-2.12158	-0.589793
98225608	chr9:98225608:T:C	4.01092e-20	-2.19672	-0.771485
98225635	chr9:98225635:G:C	5.18289e-20	-1.52967	-1.18219
98225882	chr9:98225882:C:T	2.44347e-20	-2.1524	-1.31141
98226195	chr9:98226195:G:A	1.26171e-18	1.54398	-1.06356
98226228	chr9:98226228:G:A	3.93516e-20	-2.08656	-0.900708
98226303	chr9:98226303:C:T	2.06935e-19	-4.08243e-10	-1.3274
98226308	chr9:98226308:C:T	1.13646e-18	-4.08243e-10	0.375868
98226393	chr9:98226393:G:A	2.0805e-19	-4.08243e-10	-1.32203
98226679	chr9:98226679:T:C	2.11124e-19	-4.08243e-10	-1.30736
98226877	chr9:98226877:T:C	4.57003e-19	-4.08243e-10	-0.535117
98226907	chr9:98226907:G:A	2.07873e-19	-4.08243e-10	-1.32288
98228012	chr9:98228012:G:A	2.08492e-19	-4.08243e-10	-1.31991
98228298	chr9:98228298:A:C	5.99984e-20	-1.85635	-0.709134
98228571	chr9:98228571:G:A	2.37024e-20	-2.17479	-1.31944
98228820	chr9:98228820:A:C	4.72505e-20	-1.47099	-1.33336
98229379	chr9:98229379:G:A	2.7159e-19	-4.08243e-10	-1.05551
98229654	chr9:98229654:G:A	2.52727e-19	-4.08243e-10	-1.1275
98229655	chr9:98229655:C:A	2.52727e-19	-4.08243e-10	-1.1275
98229944	chr9:98229944:C:T	2.38769e-20	-2.17189	-1.315
98230247	chr9:98230247:GA:G	2.41249e-20	-2.15846	-1.3181
98230413	chr9:98230413:C:T	5.18055e-20	-2.18895	-0.523364
98230612	chr9:98230612:C:T	4.87134e-20	-1.46596	-1.30789
98230963	chr9:98230963:C:T	5.63439e-20	-1.6448	-0.983537
98231178	chr9:98231178:C:T	3.02145e-20	-2.0213	-1.23019
98231391	chr9:98231391:T:C	4.64324e-20	-1.5072	-1.31461
98231707	chr9:98231707:T:C	4.2539e-20	-1.57703	-1.33235
98232441	chr9:98232441:T:C	3.61534e-20	-2.19369	-0.878341
98232490	chr9:98232490:T:A	6.3116e-20	-1.50718	-1.00765
98232521	chr9:98232521:T:C	2.37649e-20	-2.17547	-1.31613
98232614	chr9:98232614:A:G	5.97747e-20	-1.9293	-0.639925
98233169	chr9:98233169:A:G	2.7213e-19	-4.08243e-10	-1.05353
98233336	chr9:98233336:C:T	2.16796e-19	-4.08243e-10	-1.28085
98233367	chr9:98233367:C:T	2.85626e-19	-4.08243e-10	-1.00513
98233439	chr9:98233439:A:G	4.40648e-20	-2.18681	-0.687333
98233476	chr9:98233476:G:T	2.38047e-20	-2.17448	-1.31544
98233590	chr9:98233590:T:C	2.72073e-19	-4.08243e-10	-1.05374
98233717	chr9:98233717:T:C	2.84991e-19	-4.08243e-10	-1.00735
98233736	chr9:98233736:T:C	3.61085e-20	-2.15629	-0.916989
98233800	chr9:98233800:T:C	2.37883e-20	-2.17143	-1.31919
98233993	chr9:98233993:T:C	2.09673e-19	-4.08243e-10	-1.31426
98234155	chr9:98234155:G:A	2.37628e-20	-2.17256	-1.31912
98234578	chr9:98234578:C:T	6.02765e-20	-1.89769	-0.663171
98235125	chr9:98235125:C:T	2.08519e-19	-4.08243e-10	-1.31978
98235127	chr9:98235127:C:T	2.90627e-19	-4.08243e-10	-0.987765
98235154	chr9:98235154:G:A	2.90919e-19	-4.08243e-10	-0.98676
98235830	chr9:98235830:C:T	4.8729e-20	-1.50581	-1.26772
98235844	chr9:98235844:C:T	2.47163e-20	-2.19333	-1.25901
98235992	chr9:98235992:G:A	2.36879e-20	-2.17783	-1.31701
98236031	chr9:98236031:A:G	4.37347e-20	-2.19812	-0.683545
98236882	chr9:98236882:G:A	2.43581e-19	-4.08243e-10	-1.16436
98236899	chr9:98236899:G:A	2.11691e-19	-4.08243e-10	-1.30468
98237000	chr9:98237000:T:C	2.12662e-19	-4.08243e-10	-1.3001
98237161	chr9:98237161:A:G	2.36512e-20	-2.17679	-1.3196
98237166	chr9:98237166:G:A	2.35636e-20	-2.17483	-1.32528
98237382	chr9:98237382:C:T	4.59126e-20	-2.19213	-0.640933
98237668	chr9:98237668:G:A	2.63035e-19	-0.422732	-0.664787
98237953	chr9:98237953:G:A	2.09011e-19	-4.08243e-10	-1.31742
98238023	chr9:98238023:C:A	2.09823e-19	-4.08243e-10	-1.31354
98238037	chr9:98238037:A:G	5.27584e-20	-2.00443	-0.689656
98238041	chr9:98238041:T:C	4.20034e-20	-2.07328	-0.84878
98238048	chr9:98238048:A:C	4.45903e-20	-2.19109	-0.671205
98238049	chr9:98238049:A:C	4.06267e-20	-2.1931	-0.762281
98238053	chr9:98238053:G:A	8.78788e-20	-2.18385	-3.35403e-10
98238871	chr9:98238871:T:C	2.59984e-20	-2.08825	-1.31353
98238875	chr9:98238875:A:C	2.07919e-19	-4.08243e-10	-1.32266
98239016	chr9:98239016:C:T	2.47544e-19	-4.08243e-10	-1.14822
98239224	chr9:98239224:A:T	2.39486e-20	-2.17683	-1.30707
98239889	chr9:98239889:G:A	2.76877e-20	-2.17573	-1.16309
98240153	chr9:98240153:G:A	1.92826e-19	-1.39802	-3.35403e-10
98240257	chr9:98240257:G:C	6.78978e-20	-1.82134	-0.620461
98240280	chr9:98240280:C:T	2.4925e-20	-2.18364	-1.26029
98240352	chr9:98240352:T:A	5.9087e-20	-2.12475	-0.456047
98240586	chr9:98240586:T:C	5.03088e-20	-1.40995	-1.33168
98240829	chr9:98240829:C:A	2.05812e-19	-4.08243e-10	-1.33284
98241007	chr9:98241007:C:T	3.40377e-19	-4.08243e-10	-0.829752
98241104	chr9:98241104:T:C	1.80387e-18	1.4471	-0.609212
98241163	chr9:98241163:C:T	2.1026e-19	-4.08243e-10	-1.31146
98241778	chr9:98241778:C:A	2.07723e-19	-4.08243e-10	-1.3236
98241799	chr9:98241799:A:G	9.16795e-20	-2.14151	-3.35403e-10
98241900	chr9:98241900:C:T	8.09679e-20	-1.52428	-0.741474
98242180	chr9:98242180:G:A	2.57481e-20	-2.16813	-1.24332
98242189	chr9:98242189:C:T	1.75822e-18	-4.08243e-10	0.812252
98242269	chr9:98242269:A:G	4.565e-20	-2.18006	-0.658749
98242297	chr9:98242297:C:T	2.06569e-19	-4.08243e-10	-1.32917
98242316	chr9:98242316:C:T	4.14246e-19	-4.08243e-10	-0.633347
98242370	chr9:98242370:A:G	6.45834e-20	-2.16497	-0.326875
98242745	chr9:98242745:G:A	9.26057e-20	-0.902878	-1.22858
98243008	chr9:98243008:G:A	2.80877e-20	-2.01445	-1.31003
98243161	chr9:98243161:C:A	2.41957e-20	-2.17094	-1.30269
98243210	chr9:98243210:G:C	7.92379e-20	-1.49343	-0.793923
98243250	chr9:98243250:A:G	2.42001e-20	-2.16422	-1.30923
98243260	chr9:98243260:C:A	2.90791e-19	-4.08243e-10	-0.987202
98243263	chr9:98243263:C:G	2.90998e-19	-4.08243e-10	-0.986491
98243265	chr9:98243265:C:G	2.90998e-19	-4.08243e-10	-0.986491
98243353	chr9:98243353:G:A	2.42018e-20	-2.17443	-1.29896
98243453	chr9:98243453:C:T	5.94382e-20	-1.42919	-1.14567
98243515	chr9:98243515:C:T	2.56802e-19	-4.08243e-10	-1.1115
98243733	chr9:98243733:C:T	1.16065e-18	1.55082	-1.15388
98243780	chr9:98243780:G:A	2.67199e-19	-0.517343	-0.55447
98243928	chr9:98243928:T:C	2.35159e-20	-2.16882	-1.33331
98244056	chr9:98244056:A:T	4.77567e-20	-1.51274	-1.28095
98244154	chr9:98244154:C:A	4.55326e-20	-2.17493	-0.666447
98244413	chr9:98244413:A:C	4.77608e-20	-2.17888	-0.614718
98244596	chr9:98244596:T:C	9.25371e-20	-2.1322	-3.35403e-10
98244695	chr9:98244695:A:G	2.08793e-19	-4.08243e-10	-1.31846
98244881	chr9:98244881:G:A	2.57098e-19	-4.08243e-10	-1.11035
98244992	chr9:98244992:G:C	5.24334e-20	-1.36752	-1.33275
98245163	chr9:98245163:C:A	2.57188e-19	-4.08243e-10	-1.11
98245517	chr9:98245517:A:G	2.75689e-20	-2.16869	-1.17442
98245595	chr9:98245595:G:A	2.46841e-20	-2.15262	-1.30102
98246259	chr9:98246259:C:T	1.23051e-19	-0.731284	-1.11592
98246603	chr9:98246603:A:G	5.03329e-20	-2.16672	-0.574428
98246672	chr9:98246672:C:T	2.10654e-19	-4.08243e-10	-1.30959
98246769	chr9:98246769:C:T	5.45331e-20	-2.10346	-0.557542
98246794	chr9:98246794:T:C	1.31476e-19	-1.06566	-0.715318
98246814	chr9:98246814:G:A	3.38721e-20	-1.8194	-1.31781
98246990	chr9:98246990:C:T	2.35586e-19	-4.08243e-10	-1.19773
98247006	chr9:98247006:C:T	2.87855e-20	-1.97639	-1.32354
98247007	chr9:98247007:G:A	1.68236e-18	1.35071	-0.582568
98247144	chr9:98247144:G:A	9.19811e-20	-1.991	-0.147218
98247187	chr9:98247187:C:T	3.00398e-19	-0.5575	-0.397199
98247536	chr9:98247536:A:G	2.37061e-20	-2.19516	-1.29892
98248068	chr9:98248068:G:A	6.67654e-20	-1.73611	-0.722512
98248260	chr9:98248260:C:T	3.10232e-20	-1.90825	-1.31682
98248524	chr9:98248524:C:T	2.85247e-18	1.36839	-0.0722581
98248847	chr9:98248847:T:G	5.38741e-20	-1.3612	-1.31195
98249270	chr9:98249270:C:T	1.9291e-19	-1.01112	-0.386462
98249350	chr9:98249350:C:T	6.27644e-19	-4.08243e-10	-0.217834
98249714	chr9:98249714:T:C	2.06209e-19	-4.08243e-10	-1.33091
98249743	chr9:98249743:T:C	9.25506e-20	-2.13205	-3.35403e-10
98250019	chr9:98250019:AATT:A	9.60214e-20	-2.09524	-3.35403e-10
98250312	chr9:98250312:A:G	6.44145e-20	-2.10175	-0.392715
98250326	chr9:98250326:AC:A	6.32934e-20	-2.07961	-0.432411
98250474	chr9:98250474:GC:G	3.1615e-20	-1.89425	-1.31193
98250542	chr9:98250542:G:A	2.92305e-20	-1.97388	-1.31071
98250896	chr9:98250896:T:G	1.13748e-19	-1.96509	0.0392701
98251106	chr9:98251106:G:A	4.35369e-20	-1.589	-1.2972
98251121	chr9:98251121:C:T	1.56687e-19	-1.15032	-0.455241
98251145	chr9:98251145:C:T	2.92754e-19	-4.08243e-10	-0.980473
98251149	chr9:98251149:G:A	2.68273e-19	-4.08243e-10	-1.0678
98251156	chr9:98251156:G:A	2.10303e-19	-4.08243e-10	-1.31126
98251157	chr9:98251157:T:C	3.01019e-20	-1.93998	-1.31524
98251235	chr9:98251235:G:A	4.35363e-20	-1.58802	-1.29819
98251276	chr9:98251276:G:A	2.74518e-19	-4.08243e-10	-1.04479
98251560	chr9:98251560:C:G	2.68279e-20	-2.0396	-1.33076
98251712	chr9:98251712:T:C	5.09571e-19	-4.08243e-10	-0.426238
98252168	chr9:98252168:T:C	2.76699e-19	-4.08243e-10	-1.03688
98252169	chr9:98252169:C:T	1.41825e-19	-1.06372	-0.641495
98252227	chr9:98252227:A:G	2.35398e-19	-4.08243e-10	-1.19853
98252683	chr9:98252683:CCCATA:C	3.53156e-19	-4.08243e-10	-0.792896
98252770	chr9:98252770:C:A	2.33455e-19	-4.08243e-10	-1.20682
98252777	chr9:98252777:T:C	2.1274e-19	-4.08243e-10	-1.29974
98252838	chr9:98252838:G:A	1.38926e-19	-1.08487	-0.640992
98253151	chr9:98253151:T:C	4.26572e-20	-1.5978	-1.30881
98253237	chr9:98253237:G:A	3.77927e-20	-1.86287	-1.16482
98253322	chr9:98253322:C:T	4.23387e-20	-1.60323	-1.31088
98254170	chr9:98254170:G:C	2.16274e-19	-4.08243e-10	-1.28326
98254305	chr9:98254305:GT:G	1.34631e-19	-1.08766	-0.669609
98254580	chr9:98254580:CATG:C	5.70267e-19	-4.08243e-10	-0.313702
98254692	chr9:98254692:C:A	3.04414e-19	-4.08243e-10	-0.941419
98255089	chr9:98255089:C:T	3.17638e-20	-1.87788	-1.3236
98255395	chr9:98255395:A:G	4.15047e-19	-4.08243e-10	-0.631415
98255708	chr9:98255708:C:G	2.79898e-20	-1.99912	-1.32885
98255723	chr9:98255723:G:A	4.33382e-20	-1.60473	-1.28604
98256252	chr9:98256252:G:T	4.35969e-20	-1.57217	-1.31266
98256253	chr9:98256253:C:T	4.35969e-20	-1.57217	-1.31266
98257257	chr9:98257257:A:G	1.72289e-18	-4.08243e-10	0.79195
98257663	chr9:98257663:C:T	2.11924e-19	-4.08243e-10	-1.30358
98258244	chr9:98258244:G:A	2.26458e-19	-4.08243e-10	-1.23725
98258535	chr9:98258535:G:C	2.12399e-19	-4.08243e-10	-1.30134
98258902	chr9:98258902:G:A	2.0854e-19	-4.08243e-10	-1.31968
98258952	chr9:98258952:A:C	1.57848e-19	-1.09757	-0.500603
98259344	chr9:98259344:G:A	1.30547e-19	-1.11442	-0.673656
98259711	chr9:98259711:C:T	2.08062e-19	-4.08243e-10	-1.32197
98259939	chr9:98259939:T:C	4.56541e-20	-2.086	-0.752712
98259960	chr9:98259960:T:C	3.72887e-20	-1.88946	-1.15165
98260130	chr9:98260130:A:G	2.08967e-19	-4.08243e-10	-1.31763
98260376	chr9:98260376:A:G	4.09264e-20	-1.808	-1.14003
98260581	chr9:98260581:C:T	1.34677e-18	-4.08243e-10	0.545656
98261313	chr9:98261313:G:A	2.73231e-19	-4.08243e-10	-1.04949
98261315	chr9:98261315:A:G	2.90113e-19	-4.08243e-10	-0.989537
98261596	chr9:98261596:T:G	6.54549e-20	-1.6521	-0.826344
98262285	chr9:98262285:A:G	1.60173e-18	1.64176	-0.922724
98262314	chr9:98262314:C:T	2.53205e-20	-2.16897	-1.25922
98262439	chr9:98262439:A:G	8.52689e-20	-1.10435	-1.10964
98262605	chr9:98262605:A:G	3.4406e-20	-1.86896	-1.25262
98262728	chr9:98262728:G:A	1.38532e-19	-0.633575	-1.09513
98262779	chr9:98262779:C:T	3.16093e-20	-1.89645	-1.30991
98263760	chr9:98263760:C:T	8.07658e-20	-0.945796	-1.32246
98263839	chr9:98263839:C:T	2.5542e-20	-2.15355	-1.26594
98264074	chr9:98264074:A:C	3.09404e-20	-1.93301	-1.29474
98264103	chr9:98264103:T:C	3.12084e-20	-1.91962	-1.29951
98264361	chr9:98264361:T:G	3.03056e-20	-2.05782	-1.19065
98264366	chr9:98264366:GAAA:G	3.55309e-18	-4.08243e-10	1.51577
98264696	chr9:98264696:A:G	2.1536e-19	-4.08243e-10	-1.28749
98264725	chr9:98264725:T:G	3.09193e-20	-1.92504	-1.30338
98264819	chr9:98264819:C:T	2.60088e-19	-4.08243e-10	-1.09879
98264951	chr9:98264951:T:C	1.20624e-19	-0.951276	-0.915851
98264959	chr9:98264959:A:C	2.75058e-20	-2.10912	-1.23629
98265063	chr9:98265063:T:A	8.52523e-20	-0.891346	-1.32285
98265500	chr9:98265500:G:A	3.53346e-20	-2.12591	-0.96903
98265684	chr9:98265684:T:C	3.36212e-20	-2.1971	-0.947547
98265813	chr9:98265813:C:T	3.27453e-20	-2.19481	-0.976233
98265909	chr9:98265909:A:G	3.21164e-20	-1.85802	-1.33242
98265978	chr9:98265978:T:C	1.19289e-19	-0.96553	-0.912724
98266115	chr9:98266115:ATTAT:A	3.40155e-20	-2.11939	-1.0136
98266271	chr9:98266271:G:A	6.45434e-20	-1.35163	-1.14084
98266422	chr9:98266422:G:A	2.63386e-19	-4.08243e-10	-1.08619
98267059	chr9:98267059:G:A	3.16933e-20	-2.06148	-1.14222
98267284	chr9:98267284:A:G	2.70201e-20	-2.11429	-1.24894
98267468	chr9:98267468:C:T	3.14459e-20	-1.90613	-1.30541
98267687	chr9:98267687:G:A	2.18341e-19	-4.08243e-10	-1.27375
98267690	chr9:98267690:C:T	3.5818e-20	-1.78814	-1.29322
98267857	chr9:98267857:A:G	2.90164e-20	-2.19766	-1.09428
98267982	chr9:98267982:G:A	3.58913e-20	-1.80523	-1.27408
98268067	chr9:98268067:G:A	3.39593e-20	-1.80709	-1.32756
98268157	chr9:98268157:G:C	6.75858e-20	-1.45594	-0.99047
98268167	chr9:98268167:C:T	2.06116e-19	-4.08243e-10	-1.33137
98268169	chr9:98268169:A:G	2.62262e-20	-2.08646	-1.30659
98268184	chr9:98268184:C:T	2.58671e-19	-4.08243e-10	-1.10425
98268304	chr9:98268304:C:T	2.37504e-20	-2.1625	-1.32971
98268403	chr9:98268403:A:G	3.77717e-20	-2.05098	-0.977266
98268422	chr9:98268422:C:T	9.50389e-20	-0.861441	-1.24408
98268544	chr9:98268544:A:G	5.06792e-20	-1.58398	-1.15031
98268595	chr9:98268595:G:A	7.68009e-20	-0.992038	-1.32655
98268621	chr9:98268621:G:A	2.80021e-19	-4.08243e-10	-1.02494
98268625	chr9:98268625:AG:A	7.72756e-19	-4.08243e-10	-0.00984351
98268628	chr9:98268628:AGGGAGTAGAGGTGTCCTATACTTGTGGGCTAAGG:A	8.1178e-19	-4.08243e-10	0.0394225
98268644	chr9:98268644:C:T	2.44798e-19	-4.08243e-10	-1.15938
98268657	chr9:98268657:C:T	2.46307e-19	-4.08243e-10	-1.15323
98268869	chr9:98268869:A:G	2.81679e-20	-1.99804	-1.32358
98268968	chr9:98268968:T:A	2.11829e-19	-4.08243e-10	-1.30403
98268987	chr9:98268987:A:G	3.58786e-20	-2.13044	-0.949224
98269058	chr9:98269058:C:T	2.09288e-19	-4.08243e-10	-1.3161
98269208	chr9:98269208:C:T	3.05913e-20	-1.91137	-1.32772
98269616	chr9:98269616:G:A	4.2488e-20	-2.06968	-0.840905
98269665	chr9:98269665:G:A	2.31683e-20	-2.18645	-1.33057
98269765	chr9:98269765:A:C	2.30327e-20	-2.19106	-1.33183
98269894	chr9:98269894:G:A	4.05958e-20	-1.74965	-1.20649
98270022	chr9:98270022:G:A	2.05968e-19	-4.08243e-10	-1.33209
98270383	chr9:98270383:A:G	3.30804e-20	-2.17443	-0.986432
98270454	chr9:98270454:TGTGGGTGAATGATCAAGGCAGGCGTCCCCGCAATTGACTTGCCACCAAGGGAATGTGGGTGAATGATCAAGGCAGGTGTCCCCGCAATTGACTC:T	2.12554e-19	-4.08243e-10	-1.30061
98270616	chr9:98270616:G:A	2.54928e-20	-2.18852	-1.23289
98270647	chr9:98270647:A:G	3.07236e-20	-1.90711	-1.32766
98270684	chr9:98270684:C:T	2.06087e-19	-4.08243e-10	-1.33151
98270691	chr9:98270691:G:A	2.48121e-20	-2.18837	-1.2601
98270699	chr9:98270699:A:G	5.60211e-19	-4.08243e-10	-0.331493
98270844	chr9:98270844:A:G	2.42367e-19	-4.08243e-10	-1.16935
98271079	chr9:98271079:T:C	2.67544e-20	-2.11802	-1.25509
98271094	chr9:98271094:AAG:A	6.3822e-18	-4.08243e-10	2.10146
98271126	chr9:98271126:C:T	2.90794e-20	-1.95782	-1.33195
98271177	chr9:98271177:C:T	2.87312e-20	-1.97351	-1.32831
98271224	chr9:98271224:C:T	2.64386e-20	-2.11437	-1.27062
98271249	chr9:98271249:C:T	2.69668e-20	-2.11136	-1.25384
98271473	chr9:98271473:T:C	2.06195e-19	-4.08243e-10	-1.33098
98271736	chr9:98271736:A:C	2.70418e-20	-2.10093	-1.2615
98271856	chr9:98271856:C:G	2.70776e-20	-2.1008	-1.2603
98272137	chr9:98272137:T:G	4.55391e-19	-4.08243e-10	-0.538651
98272195	chr9:98272195:A:G	3.06094e-20	-1.90835	-1.33015
98272262	chr9:98272262:T:C	6.32966e-19	0.860022	-1.06941
98272330	chr9:98272330:A:G	2.0601e-19	-4.08243e-10	-1.33188
98272332	chr9:98272332:G:T	2.60632e-20	-2.14097	-1.25831
98272344	chr9:98272344:G:A	2.70323e-20	-2.09589	-1.26688
98272436	chr9:98272436:G:A	2.25204e-19	-4.08243e-10	-1.2428
98272630	chr9:98272630:C:T	2.66162e-19	-4.08243e-10	-1.0757
98272701	chr9:98272701:G:A	1.59655e-19	-1.58679	-3.35403e-10
98273062	chr9:98273062:C:T	8.60039e-20	-1.39921	-0.806205
98273115	chr9:98273115:C:T	8.22163e-20	-0.917198	-1.33326
98273339	chr9:98273339:C:A	1.50399e-19	-1.62261	-0.0239028
98273344	chr9:98273344:A:G	8.55968e-20	-0.877141	-1.33302
98273563	chr9:98273563:C:G	9.27148e-18	-4.08243e-10	2.47489
98273576	chr9:98273576:T:C	8.62545e-20	-0.8701	-1.3324
98273647	chr9:98273647:T:C	3.16735e-20	-1.89993	-1.3044
98273706	chr9:98273706:C:T	3.46649e-20	-2.13458	-0.979503
98273725	chr9:98273725:C:T	7.33651e-20	-1.07154	-1.29282
98273808	chr9:98273808:C:T	6.54163e-20	-1.57863	-0.900404
98273845	chr9:98273845:A:G	2.05874e-19	-4.08243e-10	-1.33254
98273896	chr9:98273896:G:A	3.86515e-20	-1.80849	-1.19673
98274110	chr9:98274110:T:C	2.72375e-20	-2.0635	-1.29171
98274638	chr9:98274638:A:G	8.23227e-20	-0.916203	-1.33296
98274672	chr9:98274672:C:T	8.89009e-20	-0.839179	-1.33311
98274673	chr9:98274673:G:A	1.4357e-19	-1.69299	-3.35403e-10
98274930	chr9:98274930:C:A	3.48228e-20	-2.13003	-0.979503
98274984	chr9:98274984:C:T	3.04484e-20	-1.93875	-1.30502
98275021	chr9:98275021:A:G	3.01014e-20	-1.94214	-1.31309
98275027	chr9:98275027:G:A	3.58913e-20	-2.12389	-0.955427
98275303	chr9:98275303:A:T	3.48017e-20	-2.1291	-0.981037
98275443	chr9:98275443:G:GA	6.17343e-18	-4.08243e-10	2.0682
98275499	chr9:98275499:A:G	8.25867e-20	-1.42999	-0.815964
98275505	chr9:98275505:A:G	3.53108e-20	-2.11689	-0.978726
98275509	chr9:98275509:A:G	3.41787e-20	-2.11918	-1.00903
98275595	chr9:98275595:A:G	8.16181e-20	-0.924775	-1.33298
98275700	chr9:98275700:A:G	4.86328e-19	-4.08243e-10	-0.472923
98275708	chr9:98275708:C:A	8.59113e-20	-1.26018	-0.946314
98275967	chr9:98275967:G:T	2.06958e-19	-4.08243e-10	-1.32729
98276117	chr9:98276117:T:C	2.08718e-19	-4.08243e-10	-1.31882
98276241	chr9:98276241:T:C	3.43351e-20	-2.12507	-0.998566
98276420	chr9:98276420:G:A	6.15352e-19	0.832808	-1.07042
98277069	chr9:98277069:T:C	8.36246e-20	-0.900156	-1.33331
98277084	chr9:98277084:C:A	6.67027e-19	-0.156976	-3.35403e-10
98277336	chr9:98277336:A:G	3.04761e-20	-1.99279	-1.25007
98277506	chr9:98277506:T:A	4.67756e-20	-1.68342	-1.13102
98277537	chr9:98277537:A:C	8.71794e-20	-1.20451	-0.987333
98277606	chr9:98277606:C:T	6.20864e-20	-2.04511	-0.486165
98277682	chr9:98277682:A:G	8.86004e-20	-2.17567	-3.35403e-10
98278492	chr9:98278492:T:G	7.05537e-20	-1.09588	-1.30755
98278633	chr9:98278633:A:G	3.5778e-20	-1.98357	-1.09891
98278645	chr9:98278645:C:T	3.50013e-20	-2.12436	-0.980059
98279043	chr9:98279043:C:A	3.41384e-20	-2.07404	-1.05535
98279558	chr9:98279558:G:T	4.98887e-20	-1.42876	-1.32125
98279616	chr9:98279616:T:C	8.47138e-20	-1.62121	-0.599316
98280059	chr9:98280059:C:T	2.07801e-19	-4.08243e-10	-1.32323
98280378	chr9:98280378:T:C	1.50866e-19	-0.94851	-0.694906
98280433	chr9:98280433:G:A	3.48474e-20	-2.11119	-0.997637
98280507	chr9:98280507:C:A	2.28344e-20	-2.20043	-1.33111
98280781	chr9:98280781:C:T	1.81294e-19	-1.45969	-3.35403e-10
98280830	chr9:98280830:G:A	2.06442e-19	-4.08243e-10	-1.32979
98281301	chr9:98281301:TCTCA:T	2.13925e-19	-1.29418	-3.35403e-10
98281326	chr9:98281326:T:C	1.37609e-19	-0.952898	-0.782489
98281575	chr9:98281575:C:G	3.37254e-20	-1.88338	-1.25818
98281816	chr9:98281816:C:G	3.62189e-20	-2.07707	-0.993157
98281917	chr9:98281917:A:G	3.2687e-20	-1.91086	-1.26197
98281937	chr9:98281937:C:G	4.90059e-19	-4.08243e-10	-0.46528
98281967	chr9:98281967:A:G	3.22871e-20	-1.93431	-1.25083
98282125	chr9:98282125:T:C	2.14129e-19	-4.08243e-10	-1.29323
98282278	chr9:98282278:A:G	3.50521e-20	-1.79086	-1.31211
98282464	chr9:98282464:TATC:T	9.49365e-20	-1.75909	-0.347508
98282521	chr9:98282521:CAT:C	3.50487e-20	-2.17027	-0.932793
98282542	chr9:98282542:A:G	3.20951e-20	-1.89953	-1.29157
98282566	chr9:98282566:A:G	9.15313e-20	-2.14313	-3.35403e-10
98282852	chr9:98282852:C:T	3.3474e-20	-1.83368	-1.31535
98282853	chr9:98282853:G:A	4.20243e-20	-2.19536	-0.726202
98282989	chr9:98282989:T:C	2.98785e-19	-4.08243e-10	-0.960082
98283150	chr9:98283150:G:C	1.64402e-19	-1.55749	-3.35403e-10
98283181	chr9:98283181:T:G	3.67416e-20	-2.07416	-0.981738
98283310	chr9:98283310:T:A	3.57403e-20	-1.77175	-1.31178
98283494	chr9:98283494:C:T	2.67406e-20	-2.19393	-1.1797
98283498	chr9:98283498:T:C	3.5898e-19	-4.08243e-10	-0.776539
98283533	chr9:98283533:T:C	2.83014e-18	1.28828	-3.35403e-10
98283652	chr9:98283652:C:T	8.86139e-20	-1.50894	-0.666578
98283883	chr9:98283883:G:A	3.58592e-19	-4.08243e-10	-0.777621
98283923	chr9:98283923:T:C	5.7462e-20	-1.35397	-1.25471
98283981	chr9:98283981:C:T	7.74906e-20	-1.95169	-0.357962
98284159	chr9:98284159:T:C	3.4768e-20	-2.1316	-0.979512
98284415	chr9:98284415:G:A	3.65835e-20	-2.12656	-0.933645
98284704	chr9:98284704:A:G	2.05807e-19	-4.08243e-10	-1.33287
98284729	chr9:98284729:T:C	3.33753e-20	-2.08067	-1.07132
98284937	chr9:98284937:C:T	9.28917e-20	-1.51184	-0.61653
98285132	chr9:98285132:T:TGACA	2.07079e-19	-4.08243e-10	-1.32671
98285474	chr9:98285474:C:G	3.26227e-20	-2.08066	-1.09414
98285759	chr9:98285759:G:T	3.07649e-20	-2.07295	-1.16048
98285806	chr9:98285806:T:C	3.72009e-20	-1.78476	-1.25872
98286235	chr9:98286235:T:C	2.60413e-20	-2.14982	-1.25031
98286653	chr9:98286653:C:T	2.39949e-19	-4.08243e-10	-1.17938
98286970	chr9:98286970:G:A	2.29114e-20	-2.19589	-1.33228
98287222	chr9:98287222:G:A	3.07886e-19	-4.08243e-10	-0.930077
98287481	chr9:98287481:A:C	3.7276e-20	-1.77957	-1.26188
98288431	chr9:98288431:G:T	1.34225e-19	-1.76029	-3.35403e-10
98289027	chr9:98289027:A:G	3.89159e-20	-2.00556	-0.992847
98289559	chr9:98289559:C:G	3.37882e-19	-4.08243e-10	-0.83711
98289597	chr9:98289597:G:A	1.44552e-19	-0.361285	-1.32488
98290576	chr9:98290576:T:C	2.98464e-20	-2.16696	-1.09678
98290769	chr9:98290769:G:A	3.35226e-19	-0.845001	-3.35403e-10
98290805	chr9:98290805:A:G	2.55564e-20	-2.16939	-1.24953
98290841	chr9:98290841:G:A	2.69499e-20	-2.07003	-1.2958
98291305	chr9:98291305:T:G	7.02693e-20	-1.20295	-1.20452
98291525	chr9:98291525:A:G	4.13286e-20	-1.69925	-1.23901
98291853	chr9:98291853:G:A	2.10553e-19	-4.08243e-10	-1.31007
98292175	chr9:98292175:T:C	2.92406e-20	-2.19982	-1.08442
98292227	chr9:98292227:C:T	5.30686e-19	-4.08243e-10	-0.385637
98292354	chr9:98292354:C:T	2.99938e-20	-2.13814	-1.12068
98292369	chr9:98292369:C:T	3.01218e-19	-0.951973	-3.35403e-10
98292402	chr9:98292402:C:T	5.52498e-20	-1.81327	-0.834671
98292550	chr9:98292550:G:A	2.33727e-19	-4.08243e-10	-1.20565
98292669	chr9:98292669:G:A	2.61529e-19	-1.09326	-3.35403e-10
98292872	chr9:98292872:G:A	5.42335e-20	-1.77893	-0.88758
98292922	chr9:98292922:T:C	2.93795e-19	-4.08243e-10	-0.976926
98293309	chr9:98293309:G:A	2.13824e-19	-4.08243e-10	-1.29465
98293681	chr9:98293681:G:A	2.05986e-19	-4.08243e-10	-1.332
98293826	chr9:98293826:T:C	2.93719e-19	-4.08243e-10	-0.977184
98294143	chr9:98294143:G:A	2.07675e-19	-4.08243e-10	-1.32383
98294430	chr9:98294430:G:A	9.52e-20	-2.10383	-3.35403e-10
98294622	chr9:98294622:G:A	1.48269e-19	-1.66078	-3.35403e-10
98294945	chr9:98294945:G:A	2.29032e-19	-4.08243e-10	-1.22594
98295549	chr9:98295549:C:T	6.82252e-19	-4.08243e-10	-0.134408
98295783	chr9:98295783:C:T	2.12457e-19	-4.08243e-10	-1.30107
98295815	chr9:98295815:T:C	2.47825e-19	-4.08243e-10	-1.14708
98295920	chr9:98295920:T:C	2.35815e-19	-4.08243e-10	-1.19676
98295982	chr9:98295982:G:A	3.2592e-19	-4.08243e-10	-0.873156
98296013	chr9:98296013:G:T	2.39999e-19	-4.08243e-10	-1.17917
98296191	chr9:98296191:T:C	1.91406e-18	-4.08243e-10	0.897177
98296296	chr9:98296296:C:T	1.1484e-19	-1.91626	-3.35403e-10
98296427	chr9:98296427:CAG:C	2.36999e-19	-4.08243e-10	-1.19175
98296920	chr9:98296920:G:A	2.5991e-20	-2.06964	-1.33241
98297118	chr9:98297118:C:A	2.41968e-19	-4.08243e-10	-1.171
98297224	chr9:98297224:T:C	1.9015e-19	-0.0947978	-1.31719
98297567	chr9:98297567:C:T	4.46402e-20	-1.81796	-1.04321
98297633	chr9:98297633:A:C	2.46179e-20	-2.1631	-1.29323
98297639	chr9:98297639:AATAAAGATTTTTCATT:A	2.45297e-20	-2.18367	-1.27626
98297672	chr9:98297672:A:G	3.80869e-20	-2.1704	-0.84954
98297725	chr9:98297725:CA:C	2.38593e-19	-4.08243e-10	-1.18505
98298183	chr9:98298183:A:G	2.29108e-20	-2.19739	-1.33081
98298191	chr9:98298191:A:G	2.9058e-19	-4.08243e-10	-0.987929
98298320	chr9:98298320:CTTAA:C	2.07407e-19	-4.08243e-10	-1.32512
98298458	chr9:98298458:T:C	3.94565e-20	-2.03125	-0.95336
98298651	chr9:98298651:C:T	2.73512e-20	-2.1984	-1.15265
98299357	chr9:98299357:C:G	2.55437e-20	-2.14399	-1.27543
98299383	chr9:98299383:G:C	5.56549e-20	-1.86197	-0.778671
98299523	chr9:98299523:G:A	2.07477e-19	-4.08243e-10	-1.32478
98299654	chr9:98299654:A:C	3.02469e-20	-1.92982	-1.32059
98299669	chr9:98299669:A:C	2.39367e-20	-2.17249	-1.31191
98299901	chr9:98299901:C:T	2.107e-19	-4.08243e-10	-1.30937
98299950	chr9:98299950:T:C	2.25981e-19	-4.08243e-10	-1.23936
98300052	chr9:98300052:T:TG	2.22265e-19	-4.08243e-10	-1.25593
98300388	chr9:98300388:T:G	2.66885e-20	-2.14518	-1.23039
98300401	chr9:98300401:T:C	2.0609e-19	-4.08243e-10	-1.33149
98300472	chr9:98300472:G:A	2.05721e-19	-4.08243e-10	-1.33328
98300546	chr9:98300546:C:T	1.49572e-19	-1.65203	-3.35403e-10
98300603	chr9:98300603:A:G	2.23299e-19	-4.08243e-10	-1.25129
98300621	chr9:98300621:C:G	2.08281e-19	-4.08243e-10	-1.32092
98300665	chr9:98300665:T:C	3.1741e-20	-2.0063	-1.1959
98300669	chr9:98300669:C:T	2.08296e-19	-4.08243e-10	-1.32084
98300788	chr9:98300788:A:G	3.12189e-20	-1.88597	-1.33281
98300877	chr9:98300877:A:G	2.20387e-19	-4.08243e-10	-1.26442
98300882	chr9:98300882:T:C	2.2005e-19	-4.08243e-10	-1.26595
98300911	chr9:98300911:G:A	2.16454e-19	-4.08243e-10	-1.28243
98301137	chr9:98301137:A:G	2.07505e-19	-4.08243e-10	-1.32465
98301398	chr9:98301398:C:T	9.38186e-20	-2.11844	-3.35403e-10
98301512	chr9:98301512:T:A	1.11289e-19	-1.94768	-3.35403e-10
98301711	chr9:98301711:C:G	2.56715e-19	-4.08243e-10	-1.11184
98301790	chr9:98301790:T:C	2.70688e-19	-4.08243e-10	-1.05884
98301864	chr9:98301864:A:G	2.74579e-19	-4.08243e-10	-1.04457
98302188	chr9:98302188:C:T	2.70641e-20	-2.1781	-1.1835
98302289	chr9:98302289:T:C	2.7522e-20	-2.05206	-1.29276
98302470	chr9:98302470:A:G	1.01327e-18	-4.08243e-10	0.261134
98302652	chr9:98302652:A:C	2.7248e-19	-4.08243e-10	-1.05224
98302930	chr9:98302930:T:G	2.63396e-20	-2.07884	-1.3099
98303037	chr9:98303037:G:A	2.64903e-19	-4.08243e-10	-1.08044
98303222	chr9:98303222:C:T	5.7839e-20	-1.5148	-1.08735
98303525	chr9:98303525:T:C	2.30179e-20	-2.19953	-1.324
98303585	chr9:98303585:T:C	2.11858e-19	-4.08243e-10	-1.30389
98303592	chr9:98303592:C:T	2.05893e-19	-4.08243e-10	-1.33245
98303620	chr9:98303620:C:T	2.54305e-20	-2.18229	-1.24156
98303775	chr9:98303775:G:A	2.05913e-19	-4.08243e-10	-1.33235
98303854	chr9:98303854:C:T	3.41006e-20	-1.87008	-1.26041
98303890	chr9:98303890:T:C	2.07337e-19	-4.08243e-10	-1.32546
98304125	chr9:98304125:C:T	2.5694e-19	-4.08243e-10	-1.11096
98304256	chr9:98304256:A:G	2.30719e-20	-2.19544	-1.32575
98304631	chr9:98304631:T:C	3.14974e-20	-2.01753	-1.19237
98304708	chr9:98304708:A:G	2.365e-20	-2.19789	-1.29856
98305054	chr9:98305054:C:T	2.70156e-19	-4.08243e-10	-1.06081
98305116	chr9:98305116:A:G	2.52376e-20	-2.14381	-1.28767
98305452	chr9:98305452:G:A	2.84962e-20	-1.97853	-1.33151
98305584	chr9:98305584:G:A	2.72083e-20	-2.06847	-1.28781
98305626	chr9:98305626:G:A	2.05752e-19	-4.08243e-10	-1.33313
98305676	chr9:98305676:G:A	2.81322e-19	-4.08243e-10	-1.02031
98305710	chr9:98305710:T:A	2.99871e-20	-1.93715	-1.32189
98305896	chr9:98305896:A:G	1.32618e-18	-4.08243e-10	0.530251
98305979	chr9:98305979:C:T	1.11417e-19	-1.94653	-3.35403e-10
98306298	chr9:98306298:G:A	2.71129e-20	-2.02802	-1.33178
98306367	chr9:98306367:G:A	2.74402e-20	-2.01442	-1.33337
98306750	chr9:98306750:T:G	2.05908e-19	-4.08243e-10	-1.33238
98306796	chr9:98306796:C:T	3.04186e-20	-1.91346	-1.33129
98306850	chr9:98306850:C:T	2.05712e-19	-4.08243e-10	-1.33333
98307051	chr9:98307051:C:T	2.93811e-20	-1.95292	-1.32653
98307266	chr9:98307266:G:C	2.68743e-19	-4.08243e-10	-1.06605
98307505	chr9:98307505:G:A	2.08585e-19	-4.08243e-10	-1.31946
98308205	chr9:98308205:T:C	2.6337e-20	-2.08505	-1.30379
98308478	chr9:98308478:C:T	9.39321e-20	-2.11723	-3.35403e-10
98308588	chr9:98308588:C:T	3.72951e-18	-4.08243e-10	1.56422
98308595	chr9:98308595:A:G	2.46348e-20	-2.18905	-1.2666
98308647	chr9:98308647:A:G	2.37912e-20	-2.15802	-1.33247
98308808	chr9:98308808:T:C	3.02492e-20	-2.0742	-1.17614
98308814	chr9:98308814:T:C	2.11877e-19	-4.08243e-10	-1.3038
98309240	chr9:98309240:T:C	2.77481e-20	-2.00627	-1.33037
98309342	chr9:98309342:A:C	1.41897e-18	-4.08243e-10	0.597883
98309453	chr9:98309453:G:A	3.10967e-20	-1.95599	-1.26672
98309726	chr9:98309726:T:C	2.31334e-20	-2.19453	-1.324
98310309	chr9:98310309:C:T	2.12782e-19	-4.08243e-10	-1.29954
98310372	chr9:98310372:CA:C	2.05839e-19	-4.08243e-10	-1.33271
98310409	chr9:98310409:C:T	9.91369e-20	-2.06331	-3.35403e-10
98310561	chr9:98310561:C:T	3.24321e-20	-2.0046	-1.17606
98310569	chr9:98310569:G:A	2.06965e-19	-4.08243e-10	-1.32726
98310580	chr9:98310580:A:G	1.39745e-18	-4.08243e-10	0.582597
98310669	chr9:98310669:A:T	3.17299e-20	-1.93633	-1.26621
98310750	chr9:98310750:G:A	2.05947e-19	-4.08243e-10	-1.33219
98311055	chr9:98311055:A:T	2.50028e-19	-4.08243e-10	-1.13823
98311543	chr9:98311543:A:G	3.33569e-19	-4.08243e-10	-0.849956
98311595	chr9:98311595:C:T	2.40379e-19	-4.08243e-10	-1.17759
98311857	chr9:98311857:G:A	2.12837e-19	-4.08243e-10	-1.29928
98311928	chr9:98311928:A:C	1.67701e-19	-1.05393	-0.483691
98311958	chr9:98311958:A:T	2.12234e-19	-4.08243e-10	-1.30212
98312350	chr9:98312350:G:A	2.12082e-19	-4.08243e-10	-1.30283
98312357	chr9:98312357:C:T	2.35794e-20	-2.1737	-1.32573
98312419	chr9:98312419:C:A	2.93021e-20	-2.07119	-1.21096
98312590	chr9:98312590:T:C	2.31981e-20	-2.19681	-1.31893
98312899	chr9:98312899:G:A	2.08336e-19	-4.08243e-10	-1.32066
98312953	chr9:98312953:C:T	2.62047e-20	-2.19898	-1.19489
98313028	chr9:98313028:G:A	1.19965e-19	-1.87261	-3.35403e-10
98313470	chr9:98313470:T:C	2.53295e-20	-2.09752	-1.33032
98313496	chr9:98313496:C:T	1.3226e-18	-4.08243e-10	0.527548
98313765	chr9:98313765:A:AGG	2.75471e-20	-2.16014	-1.18377
98313806	chr9:98313806:A:C	3.95229e-20	-1.7911	-1.19182
98314015	chr9:98314015:C:T	2.46126e-19	-4.08243e-10	-1.15396
98314345	chr9:98314345:G:A	2.65449e-20	-2.09007	-1.2909
98314424	chr9:98314424:G:A	3.05286e-19	-4.08243e-10	-0.938559
98314678	chr9:98314678:G:T	2.09902e-19	-4.08243e-10	-1.31316
98315130	chr9:98315130:C:T	2.48789e-19	-4.08243e-10	-1.1432
98315162	chr9:98315162:T:C	2.26254e-19	-4.08243e-10	-1.23815
98315168	chr9:98315168:T:A	2.71871e-18	-4.08243e-10	1.24811
98315209	chr9:98315209:G:A	1.06071e-18	-4.08243e-10	0.306891
98315371	chr9:98315371:A:G	4.78053e-20	-2.18555	-0.607125
98315608	chr9:98315608:G:T	2.62907e-19	-1.088	-3.35403e-10
98315875	chr9:98315875:G:A	3.20098e-20	-2.18546	-1.00831
98315938	chr9:98315938:T:C	2.54563e-20	-2.0952	-1.32765
98316169	chr9:98316169:G:A	4.03659e-20	-1.7489	-1.21292
98316447	chr9:98316447:C:T	6.28554e-19	-4.08243e-10	-0.216385
98316456	chr9:98316456:TTG:T	3.56486e-20	-2.13742	-0.948673
98316751	chr9:98316751:C:T	3.31395e-20	-2.14845	-1.01063
98316793	chr9:98316793:A:G	2.2564e-19	-4.08243e-10	-1.24087
98316794	chr9:98316794:C:T	2.49293e-19	-4.08243e-10	-1.14118
98316922	chr9:98316922:C:T	2.3241e-20	-2.19409	-1.3198
98317056	chr9:98317056:G:A	4.1306e-20	-2.19957	-0.73923
98317074	chr9:98317074:G:A	2.20297e-19	-4.08243e-10	-1.26483
98317087	chr9:98317087:C:T	2.30782e-19	-4.08243e-10	-1.21833
98317132	chr9:98317132:G:A	7.65708e-19	-4.08243e-10	-0.0190055
98317187	chr9:98317187:G:C	4.14731e-19	-4.08243e-10	-0.632176
98317324	chr9:98317324:C:T	1.0863e-19	-1.57156	-0.400296
98317452	chr9:98317452:A:G	1.12991e-18	-4.08243e-10	0.370085
98317660	chr9:98317660:C:T	2.61537e-20	-2.10837	-1.28745
98317725	chr9:98317725:C:T	4.21725e-19	-4.08243e-10	-0.615453
98317955	chr9:98317955:T:C	4.3939e-19	-4.08243e-10	-0.574418
98318038	chr9:98318038:A:C	3.29685e-19	-4.08243e-10	-0.861668
98318413	chr9:98318413:G:A	2.20005e-19	-4.08243e-10	-1.26616
98318759	chr9:98318759:G:A	3.96458e-19	-1.41962	0.742386
98318814	chr9:98318814:T:A	2.10785e-19	-4.08243e-10	-1.30897
98319036	chr9:98319036:C:T	9.51957e-20	-1.57209	-0.531777
98319389	chr9:98319389:T:C	4.93457e-20	-1.43873	-1.32222
98319545	chr9:98319545:T:C	6.94791e-19	-4.08243e-10	-0.116196
98319679	chr9:98319679:G:A	9.92938e-20	-1.24096	-0.820766
98319753	chr9:98319753:C:T	2.24541e-19	-4.08243e-10	-1.24575
98319754	chr9:98319754:G:A	2.09691e-19	-4.08243e-10	-1.31417
98320147	chr9:98320147:C:A	2.09563e-19	-4.08243e-10	-1.31478
98320483	chr9:98320483:T:C	2.55338e-19	-4.08243e-10	-1.11722
98320603	chr9:98320603:G:A	2.09833e-19	-4.08243e-10	-1.31349
98320699	chr9:98320699:G:A	2.9547e-20	-2.08161	-1.19221
98320902	chr9:98320902:A:G	2.7609e-19	-4.08243e-10	-1.03908
98321137	chr9:98321137:T:C	3.61964e-20	-1.75567	-1.31518
98321403	chr9:98321403:C:T	2.14884e-19	-4.08243e-10	-1.28971
98321525	chr9:98321525:G:C	2.33332e-20	-2.19317	-1.31675
98321760	chr9:98321760:A:G	2.31574e-20	-2.20034	-1.31715
98321805	chr9:98321805:G:A	4.80426e-20	-1.72701	-1.06071
98321986	chr9:98321986:A:G	2.20874e-19	-4.08243e-10	-1.26221
98322061	chr9:98322061:T:C	2.10046e-19	-4.08243e-10	-1.31248
98322363	chr9:98322363:A:G	2.30863e-20	-2.19953	-1.32104
98322371	chr9:98322371:G:A	3.99009e-20	-2.083	-0.890405
98322519	chr9:98322519:G:C	2.4547e-19	-1.65867	0.502039
98322575	chr9:98322575:T:C	2.07408e-19	-4.08243e-10	-1.32512
98322691	chr9:98322691:A:G	1.89425e-18	-4.08243e-10	0.886769
98323016	chr9:98323016:C:T	8.73183e-20	-2.1097	-0.0805422
98323330	chr9:98323330:G:A	2.10743e-19	-4.08243e-10	-1.30917
98323684	chr9:98323684:C:T	7.18558e-19	-4.08243e-10	-0.0825606
98324026	chr9:98324026:T:C	1.81074e-19	-1.4609	-3.35403e-10
98324082	chr9:98324082:T:C	2.72245e-20	-2.07041	-1.28528
98324330	chr9:98324330:C:T	2.70234e-20	-2.05513	-1.30797
98324659	chr9:98324659:C:T	3.58958e-20	-2.1237	-0.955487
98325004	chr9:98325004:G:A	3.39328e-20	-2.1613	-0.974121
98325005	chr9:98325005:C:T	2.72485e-19	-4.08243e-10	-1.05222
98325045	chr9:98325045:A:T	3.91708e-19	-4.08243e-10	-0.689291
98325075	chr9:98325075:C:T	3.86154e-19	-4.08243e-10	-0.703571
98325124	chr9:98325124:A:C	2.73312e-20	-2.0642	-1.28758
98325457	chr9:98325457:G:A	2.08816e-19	-4.08243e-10	-1.31835
98325584	chr9:98325584:A:G	2.36616e-20	-2.20032	-1.29563
98325624	chr9:98325624:T:C	2.58518e-19	-4.08243e-10	-1.10484
98325638	chr9:98325638:C:T	2.21169e-19	-4.08243e-10	-1.26088
98325667	chr9:98325667:T:C	2.10738e-19	-4.08243e-10	-1.30919
98325765	chr9:98325765:G:A	1.39523e-19	-1.96907	0.247491
98325859	chr9:98325859:T:C	2.44393e-20	-2.18838	-1.27523
98325917	chr9:98325917:C:T	2.12366e-19	-4.08243e-10	-1.3015
98326013	chr9:98326013:G:T	3.54645e-20	-1.75794	-1.33334
98326080	chr9:98326080:T:C	1.88045e-19	-1.42313	-3.35403e-10
98326277	chr9:98326277:T:C	2.46922e-20	-2.18314	-1.27018
98326354	chr9:98326354:A:C	4.69573e-20	-2.19007	-0.6205
98326391	chr9:98326391:G:C	1.32421e-19	-1.93808	0.164263
98326548	chr9:98326548:T:G	3.72122e-19	-4.08243e-10	-0.740584
98326572	chr9:98326572:T:C	5.28019e-19	-4.08243e-10	-0.390675
98327444	chr9:98327444:A:G	5.02408e-19	-4.08243e-10	-0.440394
98327457	chr9:98327457:G:A	2.4978e-20	-2.1751	-1.26671
98327707	chr9:98327707:A:G	4.93715e-19	-4.08243e-10	-0.457848
98327770	chr9:98327770:A:G	1.67971e-19	-0.300296	-1.23572
98327906	chr9:98327906:T:C	2.81801e-19	-4.08243e-10	-1.01861
98327937	chr9:98327937:A:G	2.39557e-19	-4.08243e-10	-1.18102
98327955	chr9:98327955:G:A	3.59126e-20	-1.96293	-1.11579
98328034	chr9:98328034:T:C	4.67913e-19	-4.08243e-10	-0.511524
98328426	chr9:98328426:G:A	9.21851e-20	-2.13601	-3.35403e-10
98328468	chr9:98328468:A:G	2.05707e-19	-4.08243e-10	-1.33336
98329092	chr9:98329092:C:T	3.38532e-20	-2.02382	-1.11396
98329182	chr9:98329182:G:A	1.78708e-19	-1.47405	-3.35403e-10
98329483	chr9:98329483:A:G	5.57136e-19	0.111324	-0.448322
98329556	chr9:98329556:C:T	3.73338e-20	-1.91659	-1.12332
98329566	chr9:98329566:C:T	2.22218e-19	-4.08243e-10	-1.25615
98329589	chr9:98329589:C:T	8.70617e-20	-1.96159	-0.231597
98329736	chr9:98329736:C:A	2.46292e-20	-2.14729	-1.30859
98330006	chr9:98330006:G:A	3.14883e-20	-2.17529	-1.0349
98330034	chr9:98330034:G:A	3.28817e-20	-2.01174	-1.15515
98330317	chr9:98330317:AATGC:A	8.63353e-19	-4.08243e-10	0.101017
98331293	chr9:98331293:C:G	2.42614e-19	-4.08243e-10	-1.16834
98332184	chr9:98332184:C:T	2.56519e-19	-4.08243e-10	-1.1126
98332264	chr9:98332264:C:T	2.41679e-20	-2.20003	-1.27476
98332390	chr9:98332390:T:C	3.62452e-20	-2.11558	-0.953914
98332528	chr9:98332528:C:T	2.77045e-19	-4.08243e-10	-1.03563
98332618	chr9:98332618:G:A	2.11948e-19	-4.08243e-10	-1.30347
98332643	chr9:98332643:T:C	2.15922e-19	-4.08243e-10	-1.28489
98332717	chr9:98332717:C:T	2.48199e-20	-2.19696	-1.2512
98332987	chr9:98332987:G:A	2.10877e-19	-4.08243e-10	-1.30853
98333337	chr9:98333337:T:C	2.47462e-19	-4.08243e-10	-1.14855
98333338	chr9:98333338:A:G	2.11252e-19	-4.08243e-10	-1.30676
98333423	chr9:98333423:G:A	2.49716e-19	-4.08243e-10	-1.13948
98333586	chr9:98333586:C:T	2.14664e-19	-4.08243e-10	-1.29073
98333671	chr9:98333671:C:T	4.72667e-20	-2.19891	-0.60509
98333752	chr9:98333752:A:G	2.54079e-19	-4.08243e-10	-1.12216
98333756	chr9:98333756:C:T	2.52336e-19	-4.08243e-10	-1.12905
98333768	chr9:98333768:T:C	1.50417e-19	-0.339162	-1.30723
98333820	chr9:98333820:T:G	3.53704e-20	-1.80603	-1.2879
98333840	chr9:98333840:G:A	2.49716e-19	-4.08243e-10	-1.13948
98334084	chr9:98334084:T:C	2.38083e-19	-4.08243e-10	-1.18719
98334838	chr9:98334838:C:A	5.03743e-20	-1.88793	-0.852396
98335455	chr9:98335455:C:T	2.6861e-20	-2.03576	-1.33337
98335486	chr9:98335486:C:T	2.68813e-20	-2.19839	-1.16998
98335587	chr9:98335587:C:T	2.50302e-20	-2.10753	-1.33219
98335617	chr9:98335617:A:C	4.25486e-19	-4.08243e-10	-0.606576
98335627	chr9:98335627:A:G	2.62142e-20	-2.19619	-1.19731
98335906	chr9:98335906:T:C	2.51998e-20	-2.19971	-1.23326
98335988	chr9:98335988:G:A	2.61178e-20	-2.19951	-1.19767
98335997	chr9:98335997:T:G	2.30394e-19	-4.08243e-10	-1.22001
98336266	chr9:98336266:G:A	2.49386e-20	-2.19976	-1.24363
98336403	chr9:98336403:G:A	9.52063e-20	-2.10376	-3.35403e-10
98336610	chr9:98336610:C:T	2.62852e-20	-2.19637	-1.19443
98336669	chr9:98336669:AC:A	2.59334e-20	-2.19914	-1.20514
98336842	chr9:98336842:C:T	3.34779e-20	-2.19484	-0.954087
98336962	chr9:98336962:ACT:A	2.46524e-20	-2.18231	-1.27262
98337074	chr9:98337074:A:G	2.83956e-20	-2.17503	-1.13854
98337169	chr9:98337169:G:A	3.15399e-20	-2.19114	-1.01741
98337176	chr9:98337176:G:C	4.29455e-20	-1.88916	-1.01072
98337213	chr9:98337213:G:A	2.61642e-19	-4.08243e-10	-1.09283
98337300	chr9:98337300:A:G	3.2258e-20	-2.18429	-1.00175
98337363	chr9:98337363:C:T	1.24925e-18	-4.08243e-10	0.470493
98337487	chr9:98337487:G:A	1.84047e-19	-0.25381	-1.1908
98337532	chr9:98337532:A:G	2.81275e-20	-2.18909	-1.13397
98337553	chr9:98337553:A:G	3.21965e-20	-1.85657	-1.33138
98337649	chr9:98337649:A:T	5.7267e-19	-4.08243e-10	-0.309498
98337693	chr9:98337693:C:T	3.24002e-20	-2.18348	-0.998159
98338016	chr9:98338016:C:T	2.62777e-19	-4.08243e-10	-1.0885
98338021	chr9:98338021:C:T	2.88121e-20	-2.19679	-1.10222
98338022	chr9:98338022:G:A	1.3694e-19	-1.74027	-3.35403e-10
98338056	chr9:98338056:G:A	2.36538e-19	-4.08243e-10	-1.1937
98338094	chr9:98338094:T:C	2.91788e-20	-2.20014	-1.08623
98338178	chr9:98338178:G:A	3.50626e-20	-2.07892	-1.02375
98338322	chr9:98338322:A:G	2.36328e-19	-4.08243e-10	-1.19458
98338498	chr9:98338498:A:G	2.35976e-19	-4.08243e-10	-1.19608
98338507	chr9:98338507:A:G	3.69595e-20	-1.91772	-1.13226
98338657	chr9:98338657:G:A	8.64934e-20	-2.19974	-3.35403e-10
98338728	chr9:98338728:T:C	4.5697e-19	-4.08243e-10	-0.53519
98338788	chr9:98338788:C:G	5.32455e-20	-1.91423	-0.770666
98338840	chr9:98338840:C:T	6.63646e-20	-2.20029	-0.264352
98338890	chr9:98338890:G:T	3.11784e-20	-2.15261	-1.06747
98338901	chr9:98338901:T:C	1.45075e-19	-0.36124	-1.32132
98339095	chr9:98339095:A:G	2.06329e-19	-4.08243e-10	-1.33033
98339606	chr9:98339606:A:G	3.40662e-20	-1.91676	-1.21474
98339688	chr9:98339688:G:A	3.53193e-20	-2.15639	-0.938984
98339726	chr9:98339726:T:G	2.45254e-19	-4.08243e-10	-1.15751
98339779	chr9:98339779:T:G	4.58335e-19	-4.08243e-10	-0.532206
98339809	chr9:98339809:A:G	2.30362e-20	-2.19799	-1.32475
98339960	chr9:98339960:T:C	8.90269e-20	-2.17087	-3.35403e-10
98340004	chr9:98340004:A:T	2.33156e-19	-4.08243e-10	-1.2081
98340040	chr9:98340040:A:G	2.2924e-20	-2.20014	-1.32748
98340090	chr9:98340090:T:G	2.27954e-20	-2.20025	-1.333
98340552	chr9:98340552:G:A	4.52049e-19	-4.08243e-10	-0.546016
98340627	chr9:98340627:T:C	4.54158e-20	-1.96073	-0.883219
98340634	chr9:98340634:A:G	1.35243e-19	-0.433051	-1.31968
98340831	chr9:98340831:A:G	2.71074e-20	-2.12015	-1.23985
98341044	chr9:98341044:C:T	2.92621e-19	-4.08243e-10	-0.980927
98341213	chr9:98341213:G:A	2.21416e-19	-1.67165	0.411886
98341309	chr9:98341309:G:A	3.24831e-20	-1.85931	-1.31978
98341408	chr9:98341408:G:A	2.1076e-19	-4.08243e-10	-1.30909
98341494	chr9:98341494:C:T	8.61687e-20	-1.09034	-1.11316
98341663	chr9:98341663:C:T	2.35549e-19	-4.08243e-10	-1.19789
98342081	chr9:98342081:A:G	2.94603e-20	-2.01803	-1.25873
98342283	chr9:98342283:C:T	2.59433e-19	-4.08243e-10	-1.10131
98343420	chr9:98343420:G:A	3.58613e-20	-2.11368	-0.966463
98343598	chr9:98343598:A:G	8.43695e-20	-2.19006	-0.0345437
98343790	chr9:98343790:G:A	5.86719e-20	-2.11744	-0.470402
98343795	chr9:98343795:T:C	3.0284e-19	-4.08243e-10	-0.946603
98343889	chr9:98343889:A:G	2.48509e-19	-4.08243e-10	-1.14433
98344158	chr9:98344158:C:T	5.74376e-20	-2.1313	-0.477809
98345186	chr9:98345186:T:C	3.99239e-20	-2.15892	-0.813909
98345497	chr9:98345497:C:A	3.25385e-20	-1.84448	-1.3329
98345626	chr9:98345626:TAAG:T	2.21642e-19	-4.08243e-10	-1.25874
98345641	chr9:98345641:C:T	7.26345e-20	-1.95463	-0.419741
98346081	chr9:98346081:G:T	3.59694e-20	-2.17802	-0.899121
98346152	chr9:98346152:G:A	2.36051e-19	-4.08243e-10	-1.19576
98346189	chr9:98346189:T:C	1.04508e-19	-2.16797	0.157427
98346267	chr9:98346267:C:G	1.70323e-19	-1.52211	-3.35403e-10
98346397	chr9:98346397:A:G	1.91715e-19	-1.83037	0.426576
98346645	chr9:98346645:G:A	5.75502e-20	-2.18058	-0.426567
98346985	chr9:98346985:A:G	9.66376e-20	-1.40166	-0.687178
98347175	chr9:98347175:T:C	6.4013e-19	-2.04723	1.8491
98347227	chr9:98347227:C:A	2.26988e-19	-4.08243e-10	-1.23491
98347495	chr9:98347495:C:A	1.88012e-19	-1.97531	0.552015
98347664	chr9:98347664:G:A	4.72846e-19	-2.04788	1.54685
98347737	chr9:98347737:G:A	1.07698e-19	-1.98048	-3.35403e-10
98348289	chr9:98348289:T:C	3.28884e-19	-4.08243e-10	-0.864101
98348403	chr9:98348403:C:G	1.70911e-19	-1.51866	-3.35403e-10
98348797	chr9:98348797:T:C	9.14809e-20	-2.14368	-3.35403e-10
98348870	chr9:98348870:A:C	1.83396e-19	-1.9592	0.511044
98349237	chr9:98349237:C:T	5.88872e-20	-2.08594	-0.498242
98349244	chr9:98349244:C:T	2.16666e-19	-4.08243e-10	-1.28145
98349246	chr9:98349246:T:C	2.63689e-19	-4.08243e-10	-1.08504
98349438	chr9:98349438:C:T	6.33591e-19	-1.49079	1.28239
98349649	chr9:98349649:C:T	2.55224e-19	-4.08243e-10	-1.11767
98349728	chr9:98349728:C:T	1.61675e-18	-1.91902	2.64738
98350010	chr9:98350010:CT:C	1.69324e-19	-0.650911	-0.877085
98350028	chr9:98350028:G:A	2.21771e-19	-4.08243e-10	-1.25816
98350264	chr9:98350264:T:C	9.56204e-20	-2.12109	0.0216699
98350603	chr9:98350603:A:G	2.34881e-19	-4.08243e-10	-1.20073
98350665	chr9:98350665:C:G	1.97945e-18	-4.08243e-10	0.930769
98350702	chr9:98350702:C:T	2.61577e-19	-4.08243e-10	-1.09308
98350867	chr9:98350867:A:G	1.37657e-18	-1.80353	2.37107
98350959	chr9:98350959:T:G	1.34342e-18	-1.84733	2.39049
98350983	chr9:98350983:T:A	3.08807e-19	-4.08243e-10	-0.92709
98351025	chr9:98351025:A:G	2.38496e-19	-4.08243e-10	-1.18546
98351132	chr9:98351132:G:A	1.65644e-19	-0.628282	-0.921684
98351396	chr9:98351396:C:T	1.00853e-19	-2.20044	0.154303
98351418	chr9:98351418:G:GTT	1.48564e-18	-1.8754	2.51919
98351427	chr9:98351427:T:C	9.55795e-20	-1.23801	-0.861835
98351621	chr9:98351621:A:T	2.73368e-19	-1.626	0.57701
98351846	chr9:98351846:T:C	1.81841e-18	-1.86439	2.7103
98351981	chr9:98351981:A:T	2.6671e-19	-4.08243e-10	-1.07365
98352345	chr9:98352345:T:A	6.58097e-19	-1.48325	1.31279
98352681	chr9:98352681:G:C	2.99433e-19	-4.08243e-10	-0.957914
98352798	chr9:98352798:C:T	4.23466e-19	-4.08243e-10	-0.611334
98353614	chr9:98353614:T:C	5.1863e-20	-2.09631	-0.614893
98354024	chr9:98354024:T:C	2.27059e-19	-4.08243e-10	-1.2346
98354047	chr9:98354047:A:G	4.37384e-20	-2.14599	-0.735589
98354491	chr9:98354491:T:C	2.80603e-20	-1.99572	-1.32973
98354632	chr9:98354632:T:C	2.52539e-19	-4.08243e-10	-1.12824
98354849	chr9:98354849:G:T	2.24726e-19	-4.08243e-10	-1.24493
98355035	chr9:98355035:T:C	2.07938e-19	-4.08243e-10	-1.32257
98355103	chr9:98355103:A:G	1.24688e-18	-1.49857	1.96717
98355350	chr9:98355350:A:G	4.65291e-19	-4.08243e-10	-0.517144
98355895	chr9:98355895:A:C	1.01482e-19	-2.03993	-3.35403e-10
98356367	chr9:98356367:T:A	7.43863e-20	-1.68654	-0.663995
98356379	chr9:98356379:T:C	5.11637e-19	-2.11971	1.69752
98356455	chr9:98356455:A:C	5.17957e-19	-2.13583	1.72591
98356625	chr9:98356625:C:T	4.2422e-19	-1.95913	1.34957
98356894	chr9:98356894:A:G	2.36855e-19	-1.84496	0.652596
98357012	chr9:98357012:G:T	4.31747e-20	-1.66769	-1.22686
98357157	chr9:98357157:A:G	5.54269e-20	-1.81505	-0.829688
98357457	chr9:98357457:A:T	4.67638e-19	-2.10584	1.59373
98357584	chr9:98357584:G:A	2.29476e-19	-4.08243e-10	-1.22401
98357596	chr9:98357596:C:A	2.39344e-19	-2.09715	0.915247
98357620	chr9:98357620:T:C	6.95717e-20	-1.72227	-0.695173
98358070	chr9:98358070:C:T	1.11336e-19	-1.94726	-3.35403e-10
98358421	chr9:98358421:T:C	1.60518e-19	-1.964	0.382595
98358487	chr9:98358487:G:A	2.9526e-19	-4.08243e-10	-0.97195
98358547	chr9:98358547:G:C	2.07209e-19	-4.08243e-10	-1.32608
98358796	chr9:98358796:A:G	4.86116e-20	-1.90477	-0.871172
98358882	chr9:98358882:G:A	7.79988e-20	-1.9232	-0.379917
98359114	chr9:98359114:G:A	1.2311e-19	-2.03587	0.189141
98359193	chr9:98359193:T:C	3.09451e-20	-1.90573	-1.32186
98359209	chr9:98359209:A:C	4.96644e-20	-2.14973	-0.604786
98359373	chr9:98359373:C:T	4.45162e-19	-4.08243e-10	-0.561369
98359459	chr9:98359459:G:A	7.16859e-20	-2.08748	-0.300032
98359673	chr9:98359673:C:T	2.34841e-20	-2.19885	-1.30463
98359702	chr9:98359702:T:G	8.94132e-20	-2.16654	-3.35403e-10
98359996	chr9:98359996:C:T	2.93299e-20	-2.17402	-1.10718
98360032	chr9:98360032:C:T	3.09339e-20	-2.2003	-1.02765
98360081	chr9:98360081:C:T	2.90453e-19	-4.08243e-10	-0.988364
98360173	chr9:98360173:G:T	8.64368e-20	-2.20039	-3.35403e-10
98360315	chr9:98360315:C:T	2.16603e-19	-4.08243e-10	-1.28174
98360445	chr9:98360445:G:T	1.10153e-19	-1.95794	-3.35403e-10
98360698	chr9:98360698:G:A	2.45171e-19	-4.08243e-10	-1.15785
98360745	chr9:98360745:A:G	2.3804e-19	-4.08243e-10	-1.18737
98360847	chr9:98360847:T:C	5.72655e-20	-1.95986	-0.652253
98360946	chr9:98360946:C:T	2.54967e-19	-4.08243e-10	-1.11867
98361043	chr9:98361043:T:C	3.68921e-19	-4.08243e-10	-0.749225
98361054	chr9:98361054:T:C	2.93452e-20	-2.1738	-1.10688
98361251	chr9:98361251:C:T	4.78972e-19	-4.08243e-10	-0.488166
98361263	chr9:98361263:A:G	4.16069e-20	-2.00059	-0.930948
98361329	chr9:98361329:G:A	1.63565e-19	-2.00273	0.440134
98361342	chr9:98361342:T:C	1.7458e-18	-4.08243e-10	0.805159
98361405	chr9:98361405:C:T	8.24366e-20	-2.00997	-0.237809
98361608	chr9:98361608:C:T	3.16142e-19	-4.08243e-10	-0.903616
98361680	chr9:98361680:G:A	3.095e-19	-4.08243e-10	-0.92485
98361901	chr9:98361901:A:G	3.30496e-20	-1.95669	-1.2051
98362042	chr9:98362042:C:G	3.44243e-20	-1.94775	-1.1733
98362298	chr9:98362298:A:G	4.48357e-19	-0.472987	-0.0812301
98362367	chr9:98362367:A:C	4.37519e-19	-0.474802	-0.103885
98362465	chr9:98362465:C:T	7.03492e-20	-1.96373	-0.442604
98362479	chr9:98362479:C:CTT	4.69949e-19	-0.403297	-0.103885
98362574	chr9:98362574:A:G	2.47387e-19	-4.08243e-10	-1.14885
98362866	chr9:98362866:C:T	2.2817e-20	-2.19923	-1.33307
98363096	chr9:98363096:G:A	2.11057e-18	0.729273	0.265631
98363151	chr9:98363151:T:C	5.10052e-19	-0.483203	0.0579081
98363594	chr9:98363594:C:T	1.20864e-19	-2.08096	0.215821
98363834	chr9:98363834:G:A	2.05942e-18	-4.08243e-10	0.970372
98363892	chr9:98363892:C:A	9.00563e-20	-2.15937	-3.35403e-10
98364126	chr9:98364126:C:T	5.53897e-20	-2.05392	-0.591494
98364127	chr9:98364127:C:T	6.17197e-20	-2.16705	-0.370151
98364151	chr9:98364151:G:A	2.39152e-19	-4.08243e-10	-1.18271
98364436	chr9:98364436:T:C	1.36594e-19	-1.25999	-0.482808
98364853	chr9:98364853:G:A	7.47744e-20	-2.19739	-0.14794
98365097	chr9:98365097:G:A	3.34196e-20	-2.05102	-1.09964
98365155	chr9:98365155:C:T	3.56446e-20	-2.03129	-1.05492
98365156	chr9:98365156:G:A	1.07453e-19	-1.40277	-0.579983
98365724	chr9:98365724:T:C	2.49174e-19	-4.08243e-10	-1.14165
98365832	chr9:98365832:AG:A	1.07924e-19	-2.19843	0.220053
98366178	chr9:98366178:A:T	4.20914e-20	-1.69669	-1.22327
98366312	chr9:98366312:A:T	1.55449e-19	-2.18016	0.566676
98366327	chr9:98366327:T:C	5.42062e-20	-2.09427	-0.572742
98366436	chr9:98366436:A:G	7.4629e-19	-4.08243e-10	-0.0446925
98366576	chr9:98366576:C:T	1.30163e-19	-2.20007	0.409048
98366634	chr9:98366634:C:T	5.18837e-20	-2.13956	-0.571243
98366669	chr9:98366669:A:C	8.56126e-20	-1.4162	-0.79377
98367385	chr9:98367385:A:AT	2.15255e-19	-4.08243e-10	-1.28799
98367447	chr9:98367447:G:A	8.28047e-20	-1.38292	-0.860404
98367972	chr9:98367972:C:A	7.38156e-19	-2.11052	2.05486
98368188	chr9:98368188:C:T	1.13078e-19	-1.3371	-0.594625
98368731	chr9:98368731:C:T	1.17969e-19	-1.32384	-0.565545
98369453	chr9:98369453:G:A	2.84623e-20	-2.12446	-1.18677
98370159	chr9:98370159:T:C	1.03432e-19	-1.98424	-0.0366574
98370321	chr9:98370321:G:C	5.27201e-19	-2.14786	1.75563
98370486	chr9:98370486:T:C	5.2396e-20	-2.16209	-0.538889
98370776	chr9:98370776:T:A	3.02039e-20	-2.0283	-1.22353
98371071	chr9:98371071:C:T	2.08473e-19	-4.08243e-10	-1.32
98371096	chr9:98371096:C:T	2.30137e-20	-2.19088	-1.33284
98371123	chr9:98371123:T:C	8.68034e-20	-2.19616	-3.35403e-10
98371649	chr9:98371649:G:A	6.68502e-20	-2.07973	-0.377628
98371864	chr9:98371864:CTGCTGAGA:C	6.65886e-20	-2.10081	-0.360458
98371905	chr9:98371905:C:T	7.02443e-20	-2.08462	-0.323204
98372046	chr9:98372046:G:T	1.10877e-19	-2.13514	0.183759
98372057	chr9:98372057:G:A	4.79613e-19	-4.08243e-10	-0.486827
98372250	chr9:98372250:C:T	5.1956e-20	-2.08509	-0.62432
98372373	chr9:98372373:C:T	7.61874e-19	-4.08243e-10	-0.0240251
98372456	chr9:98372456:T:C	6.55176e-19	-4.08243e-10	-0.174903
98372793	chr9:98372793:G:A	2.79287e-20	-2.00395	-1.3262
98372884	chr9:98372884:G:A	1.55535e-18	-4.08243e-10	0.689648
98372919	chr9:98372919:T:C	5.14353e-20	-2.0261	-0.693379
98373105	chr9:98373105:G:C	1.79078e-19	-2.10636	0.634369
98373143	chr9:98373143:A:G	1.06498e-19	-1.99169	-3.35403e-10
98373687	chr9:98373687:T:G	1.29324e-18	-4.08243e-10	0.505099
98373693	chr9:98373693:C:T	5.41083e-20	-2.06575	-0.60307
98373713	chr9:98373713:A:G	2.75155e-19	-4.08243e-10	-1.04247
98373839	chr9:98373839:T:A	1.83085e-18	-4.08243e-10	0.85273
98374047	chr9:98374047:C:T	2.28382e-20	-2.19947	-1.3319
98374365	chr9:98374365:T:A	5.0659e-20	-1.85604	-0.878649
98374641	chr9:98374641:T:G	1.34281e-18	-4.08243e-10	0.542712
98374782	chr9:98374782:T:A	1.36689e-18	-4.08243e-10	0.560485
98375151	chr9:98375151:C:T	6.48684e-19	-4.08243e-10	-0.184861
98375153	chr9:98375153:C:T	6.15595e-19	-4.08243e-10	-0.237218
98375273	chr9:98375273:C:T	2.5585e-19	-1.81105	0.695836
98375560	chr9:98375560:C:A	3.55611e-20	-1.86851	-1.22004
98375577	chr9:98375577:T:G	1.82256e-19	-1.45439	-3.35403e-10
98375710	chr9:98375710:T:C	5.94489e-20	-2.04775	-0.526936
98375897	chr9:98375897:T:G	4.26502e-20	-2.19486	-0.711913
98375963	chr9:98375963:T:G	2.2495e-19	-4.08243e-10	-1.24393
98375982	chr9:98375982:G:A	2.60118e-19	-4.08243e-10	-1.09867
98376205	chr9:98376205:C:T	7.77424e-19	-0.00382082	-3.35403e-10
98376326	chr9:98376326:C:G	4.0128e-19	0.163853	-0.828999
98376400	chr9:98376400:A:G	2.53345e-20	-2.10008	-1.32756
98376483	chr9:98376483:C:T	4.96625e-20	-2.19732	-0.55724
98376616	chr9:98376616:A:G	8.37615e-20	-0.90666	-1.32517
98376754	chr9:98376754:G:A	8.80674e-20	-2.1817	-3.35403e-10
98376757	chr9:98376757:C:T	2.65206e-20	-2.05584	-1.32605
98376821	chr9:98376821:A:G	2.40302e-19	-4.08243e-10	-1.17791
98376838	chr9:98376838:C:T	2.2975e-19	-4.08243e-10	-1.22282
98377004	chr9:98377004:C:T	2.75822e-20	-2.03129	-1.31134
98377018	chr9:98377018:G:A	2.06887e-19	-4.08243e-10	-1.32764
98377306	chr9:98377306:G:A	2.40015e-19	-4.08243e-10	-1.17911
98377741	chr9:98377741:G:C	2.32447e-19	-4.08243e-10	-1.21115
98377809	chr9:98377809:A:G	2.21708e-19	-4.08243e-10	-1.25844
98377916	chr9:98377916:C:G	2.24963e-19	-4.08243e-10	-1.24387
98378031	chr9:98378031:T:C	2.3041e-20	-2.20044	-1.32209
98378103	chr9:98378103:A:G	2.29385e-20	-2.20036	-1.32664
98378337	chr9:98378337:C:T	2.91656e-20	-2.08112	-1.2057
98378639	chr9:98378639:C:T	3.58901e-19	-4.08243e-10	-0.77676
98378976	chr9:98378976:G:A	2.2154e-19	-4.08243e-10	-1.2592
98379014	chr9:98379014:G:C	2.40206e-19	-1.17831	-3.35403e-10
98379264	chr9:98379264:C:A	3.55992e-19	0.0346646	-0.819564
98379425	chr9:98379425:T:C	8.16548e-20	-0.933227	-1.32408
98380169	chr9:98380169:G:T	2.23117e-19	-4.08243e-10	-1.25211
98380310	chr9:98380310:C:T	3.35821e-20	-2.20022	-0.945597
98380319	chr9:98380319:C:T	3.29617e-20	-1.93349	-1.23097
98380370	chr9:98380370:C:T	2.07337e-19	-4.08243e-10	-1.32546
98380487	chr9:98380487:G:A	3.10626e-20	-1.97571	-1.24809
98380708	chr9:98380708:G:T	2.35188e-19	-4.08243e-10	-1.19942
98380746	chr9:98380746:A:G	5.15333e-20	-2.04497	-0.672605
98380801	chr9:98380801:C:T	3.17128e-20	-2.19446	-1.00862
98381238	chr9:98381238:A:G	2.35605e-19	-4.08243e-10	-1.19765
98381406	chr9:98381406:G:A	2.35605e-19	-4.08243e-10	-1.19765
98381682	chr9:98381682:C:T	5.65671e-19	-0.321793	-3.35403e-10
98381709	chr9:98381709:T:C	1.83915e-18	-4.08243e-10	0.857254
98382235	chr9:98382235:C:T	4.4661e-20	-1.73693	-1.12377
98382376	chr9:98382376:C:T	2.32792e-19	-4.08243e-10	-1.20966
98382401	chr9:98382401:C:T	2.28743e-20	-2.19998	-1.32981
98382566	chr9:98382566:C:T	3.33333e-20	-1.96801	-1.18524
98382610	chr9:98382610:C:T	3.4331e-20	-2.18575	-0.938009
98382645	chr9:98382645:C:T	2.7731e-19	-0.22675	-0.807921
98383220	chr9:98383220:T:C	3.10902e-20	-1.99181	-1.2311
98383297	chr9:98383297:T:C	2.29697e-19	-4.08243e-10	-1.22305
98383332	chr9:98383332:GCA:G	2.86954e-19	-1.00049	-3.35403e-10
98383683	chr9:98383683:A:G	3.16628e-20	-1.99209	-1.21257
98383723	chr9:98383723:C:T	1.01695e-19	-2.03783	-3.35403e-10
98384032	chr9:98384032:T:G	2.79274e-19	-0.282664	-0.744947
98384041	chr9:98384041:C:T	2.11609e-19	-4.08243e-10	-1.30506
98384076	chr9:98384076:CT:C	3.39567e-20	-2.18528	-0.949442
98384325	chr9:98384325:T:C	4.6937e-20	-2.19999	-0.611014
98384419	chr9:98384419:C:T	8.35889e-19	-4.08243e-10	0.0686895
98384521	chr9:98384521:C:T	9.19086e-20	-2.13901	-3.35403e-10
98384889	chr9:98384889:A:T	7.91227e-20	-1.38692	-0.901884
98385108	chr9:98385108:C:T	2.36741e-19	-4.08243e-10	-1.19284
98385221	chr9:98385221:C:T	3.09084e-20	-2.01024	-1.21854
98385325	chr9:98385325:C:T	2.10274e-18	-4.08243e-10	0.99119
98385505	chr9:98385505:A:AG	3.12149e-20	-2.01974	-1.19917
98385529	chr9:98385529:G:C	6.89505e-20	-1.53272	-0.893702
98385580	chr9:98385580:G:A	3.6541e-20	-1.87482	-1.18656
98385903	chr9:98385903:C:T	5.62061e-20	-1.45414	-1.17664
98386091	chr9:98386091:C:T	2.39537e-19	-4.08243e-10	-1.1811
98386594	chr9:98386594:T:C	6.08002e-20	-1.62832	-0.923893
98386645	chr9:98386645:C:T	2.09157e-18	-4.08243e-10	0.985862
98386747	chr9:98386747:T:C	3.18118e-19	-4.08243e-10	-0.897384
98386798	chr9:98386798:C:T	2.54508e-19	-4.08243e-10	-1.12048
98386925	chr9:98386925:A:G	9.47112e-20	-2.12151	0.01254
98386931	chr9:98386931:T:C	3.33585e-19	-4.08243e-10	-0.849909
98387253	chr9:98387253:A:G	3.42027e-20	-1.85317	-1.27433
98387368	chr9:98387368:T:C	2.17578e-19	-4.08243e-10	-1.27725
98387629	chr9:98387629:A:G	2.92916e-20	-2.093	-1.18951
98387797	chr9:98387797:T:C	2.25911e-19	-4.08243e-10	-1.23967
98387909	chr9:98387909:T:G	2.85366e-20	-2.09665	-1.21197
98388024	chr9:98388024:G:A	8.06182e-19	-4.08243e-10	0.0325033
98388115	chr9:98388115:T:C	2.88437e-20	-2.11737	-1.18054
98388208	chr9:98388208:C:T	2.1319e-19	-4.08243e-10	-1.29762
98388323	chr9:98388323:G:A	2.14062e-18	-4.08243e-10	1.00905
98388677	chr9:98388677:A:G	4.6109e-20	-2.18402	-0.644779
98388717	chr9:98388717:C:T	2.18736e-19	-4.08243e-10	-1.27194
98388760	chr9:98388760:C:T	3.66314e-20	-1.90561	-1.15329
98389025	chr9:98389025:A:T	2.7394e-20	-2.02775	-1.32173
98389100	chr9:98389100:C:T	4.59709e-20	-2.00616	-0.825639
98389851	chr9:98389851:G:A	1.06908e-18	-4.08243e-10	0.314749
98389857	chr9:98389857:T:C	1.41751e-19	-1.70573	-3.35403e-10
98390221	chr9:98390221:G:A	2.68319e-20	-2.04389	-1.32632
98390446	chr9:98390446:T:C	2.6055e-19	-4.08243e-10	-1.09701
98390518	chr9:98390518:T:G	2.49237e-18	-4.08243e-10	1.16118
98390643	chr9:98390643:C:G	2.63233e-20	-2.09664	-1.29272
98390661	chr9:98390661:A:G	5.11483e-20	-1.99589	-0.729188
98390887	chr9:98390887:T:C	2.19081e-19	-4.08243e-10	-1.27037
98391019	chr9:98391019:A:G	4.9834e-20	-1.99905	-0.752057
98391262	chr9:98391262:G:A	2.17113e-19	-4.08243e-10	-1.27939
98391346	chr9:98391346:A:G	2.69557e-20	-2.04895	-1.31667
98391470	chr9:98391470:G:T	2.12638e-19	-4.08243e-10	-1.30022
98391929	chr9:98391929:T:A	5.28857e-20	-2.04486	-0.64681
98391972	chr9:98391972:C:T	3.19258e-19	-4.08243e-10	-0.893807
98392276	chr9:98392276:A:G	5.9808e-20	-2.01398	-0.55469
98392437	chr9:98392437:T:C	4.52647e-20	-2.18038	-0.666896
98392532	chr9:98392532:A:G	6.64204e-20	-1.77776	-0.686045
98392763	chr9:98392763:T:C	3.35949e-20	-1.99725	-1.14818
98393720	chr9:98393720:C:T	8.84869e-20	-2.17695	-3.35403e-10
98393746	chr9:98393746:G:A	2.36255e-19	-4.08243e-10	-1.19489
98394084	chr9:98394084:G:A	3.39658e-20	-2.00972	-1.12473
98394117	chr9:98394117:G:A	5.55519e-20	-1.75977	-0.882722
98394404	chr9:98394404:A:T	1.17314e-18	-4.08243e-10	0.407629
98394518	chr9:98394518:A:G	3.3016e-19	-4.08243e-10	-0.860231
98394820	chr9:98394820:A:G	7.12008e-20	-1.94509	-0.449216
98394843	chr9:98394843:A:G	6.63674e-20	-1.95805	-0.506554
98395021	chr9:98395021:T:G	3.10045e-19	-4.08243e-10	-0.92309
98395063	chr9:98395063:G:A	2.47112e-19	-4.08243e-10	-1.14997
98395360	chr9:98395360:T:C	9.54794e-20	-2.1009	-3.35403e-10
98395846	chr9:98395846:G:C	3.01286e-19	-4.08243e-10	-0.951748
98395883	chr9:98395883:G:A	2.09217e-19	-4.08243e-10	-1.31643
98396106	chr9:98396106:C:T	1.21558e-19	-1.85942	-3.35403e-10
98396252	chr9:98396252:G:A	2.12017e-19	-4.08243e-10	-1.30314
98396665	chr9:98396665:A:G	1.99079e-19	-0.866076	-0.50003
98396932	chr9:98396932:C:T	2.17967e-19	-4.08243e-10	-1.27546
98397215	chr9:98397215:C:T	2.06851e-19	-4.08243e-10	-1.32781
98397252	chr9:98397252:T:C	2.06252e-19	-4.08243e-10	-1.33071
98398077	chr9:98398077:T:C	2.06339e-19	-4.08243e-10	-1.33028
98398273	chr9:98398273:T:C	1.18159e-19	-1.88777	-3.35403e-10
98398883	chr9:98398883:C:T	1.05974e-19	-1.99661	-3.35403e-10
98398979	chr9:98398979:G:A	2.2911e-19	-4.08243e-10	-1.2256
98399284	chr9:98399284:G:A	4.15215e-20	-1.76586	-1.16773
98399299	chr9:98399299:C:T	3.10566e-19	-0.921411	-3.35403e-10
98399316	chr9:98399316:T:C	5.52386e-20	-1.56583	-1.08232
98399539	chr9:98399539:C:T	3.11039e-19	-4.08243e-10	-0.919887
98399731	chr9:98399731:G:GCT	2.24697e-19	-1.24505	-3.35403e-10
98399733	chr9:98399733:C:CTGG	2.36284e-20	-2.19949	-1.29786
98399901	chr9:98399901:C:T	2.59352e-19	-4.08243e-10	-1.10162
98400532	chr9:98400532:C:A	2.29359e-20	-2.20022	-1.32688
98400624	chr9:98400624:C:T	2.21354e-19	-4.08243e-10	-1.26004
98400914	chr9:98400914:G:GA	5.63433e-20	-1.36693	-1.26142
98400981	chr9:98400981:C:T	6.03828e-20	-2.07061	-0.488497
98401063	chr9:98401063:GA:G	5.98735e-20	-2.05021	-0.517362
98401083	chr9:98401083:A:C	3.22936e-20	-1.91766	-1.26728
98401196	chr9:98401196:T:C	2.20325e-19	-4.08243e-10	-1.2647
98401540	chr9:98401540:C:T	2.08622e-19	-4.08243e-10	-1.31928
98402490	chr9:98402490:G:A	1.37319e-19	-1.62881	-0.108694
98402796	chr9:98402796:G:A	2.39988e-19	-4.08243e-10	-1.17922
98402965	chr9:98402965:G:A	1.59786e-19	-1.58597	-3.35403e-10
98403074	chr9:98403074:C:T	4.28878e-19	-4.08243e-10	-0.598635
98403167	chr9:98403167:G:A	2.84016e-20	-2.0466	-1.26676
98403243	chr9:98403243:G:A	2.3083e-19	-4.08243e-10	-1.21812
98403929	chr9:98403929:A:G	2.08239e-19	-4.08243e-10	-1.32112
98404569	chr9:98404569:C:T	2.50895e-19	-4.08243e-10	-1.13477
98404933	chr9:98404933:C:T	1.07628e-18	-4.08243e-10	0.321461
98405018	chr9:98405018:C:T	2.06276e-19	-4.08243e-10	-1.33059
98405066	chr9:98405066:T:G	2.27014e-19	-4.08243e-10	-1.2348
98405557	chr9:98405557:A:G	3.8619e-20	-1.70849	-1.29758
98405621	chr9:98405621:A:G	2.05712e-19	-4.08243e-10	-1.33333
98405971	chr9:98405971:T:C	7.91654e-19	-4.08243e-10	0.0143175
98406295	chr9:98406295:A:G	2.65822e-19	-1.47814	0.401157
98406355	chr9:98406355:A:G	2.95628e-20	-2.16893	-1.10436
98406378	chr9:98406378:T:C	2.14165e-19	-4.08243e-10	-1.29306
98406905	chr9:98406905:G:A	8.84068e-20	-2.17786	-3.35403e-10
98407093	chr9:98407093:G:A	1.42424e-19	-1.83526	0.134254
98407110	chr9:98407110:C:T	2.39842e-19	-4.08243e-10	-1.17982
98408334	chr9:98408334:T:C	2.28276e-19	-4.08243e-10	-1.22925
98408381	chr9:98408381:A:G	3.99856e-20	-1.79556	-1.17572
98408991	chr9:98408991:C:T	2.11476e-19	-4.08243e-10	-1.30569
98409052	chr9:98409052:C:G	2.2395e-19	-4.08243e-10	-1.24838
98409160	chr9:98409160:C:T	2.43994e-20	-2.20037	-1.26488
98409161	chr9:98409161:G:A	9.97423e-20	-2.05722	-3.35403e-10
98409400	chr9:98409400:A:G	2.51979e-20	-2.19586	-1.23719
98409431	chr9:98409431:ACT:A	6.65933e-20	-2.19912	-0.262086
98409505	chr9:98409505:G:A	2.13762e-19	-4.08243e-10	-1.29494
98409787	chr9:98409787:G:A	4.10154e-19	-4.08243e-10	-0.643273
98410320	chr9:98410320:G:A	5.94291e-19	-0.272437	-3.35403e-10
98410412	chr9:98410412:T:C	5.35331e-20	-1.82717	-0.852338
98410495	chr9:98410495:G:T	2.16954e-19	-4.08243e-10	-1.28012
98410598	chr9:98410598:T:C	2.33676e-19	-4.08243e-10	-1.20587
98410882	chr9:98410882:A:G	5.56459e-20	-1.79687	-0.843928
98410889	chr9:98410889:A:G	4.66061e-20	-1.493	-1.32507
98411093	chr9:98411093:T:A	2.15904e-19	-4.08243e-10	-1.28497
98411392	chr9:98411392:G:A	4.51375e-20	-2.08303	-0.767064
98411499	chr9:98411499:A:T	2.36466e-20	-2.18888	-1.30771
98411616	chr9:98411616:T:C	2.17328e-19	-4.08243e-10	-1.2784
98411906	chr9:98411906:T:C	4.23276e-20	-2.10132	-0.813045
98412054	chr9:98412054:A:C	2.60618e-19	-4.08243e-10	-1.09675
98412377	chr9:98412377:C:G	2.0915e-19	-4.08243e-10	-1.31676
98412804	chr9:98412804:G:C	3.80417e-19	-4.08243e-10	-0.718539
98413263	chr9:98413263:C:T	5.77432e-20	-1.99146	-0.612344
98413313	chr9:98413313:A:G	4.90415e-19	-4.08243e-10	-0.464555
98413624	chr9:98413624:A:G	4.86822e-20	-1.71677	-1.05772
98413658	chr9:98413658:C:T	2.1741e-19	-4.08243e-10	-1.27802
98413661	chr9:98413661:C:T	1.12901e-19	-1.9333	-3.35403e-10
98413778	chr9:98413778:G:A	2.62896e-20	-2.11077	-1.27987
98414359	chr9:98414359:T:C	4.33439e-19	-0.588055	-3.35403e-10
98414430	chr9:98414430:A:C	1.25337e-18	-4.08243e-10	0.473785
98414504	chr9:98414504:T:G	4.26495e-20	-2.20045	-0.706343
98415110	chr9:98415110:T:C	1.23695e-18	-4.08243e-10	0.460599
98415318	chr9:98415318:C:CA	8.88012e-20	-2.17341	-3.35403e-10
98415404	chr9:98415404:ATTAAT:A	4.01173e-19	-4.08243e-10	-0.665415
98415533	chr9:98415533:G:C	4.6597e-20	-2.03178	-0.786493
98415570	chr9:98415570:C:T	2.63308e-20	-2.09726	-1.29181
98416092	chr9:98416092:C:T	9.97031e-20	-2.19967	0.142063
98416684	chr9:98416684:A:T	1.24039e-19	-1.83921	-3.35403e-10
98417163	chr9:98417163:C:T	1.03668e-18	-2.15889	2.44286
98417190	chr9:98417190:G:T	2.73315e-19	-2.06992	1.02073
98417279	chr9:98417279:C:T	2.74336e-19	-4.08243e-10	-1.04545
98417580	chr9:98417580:T:C	4.3914e-20	-2.12903	-0.748542
98417650	chr9:98417650:C:T	1.00728e-18	-4.08243e-10	0.255197
98417747	chr9:98417747:C:CTA	4.37005e-20	-2.12651	-0.755934
98418441	chr9:98418441:G:A	1.32723e-19	-1.77154	-3.35403e-10
98418574	chr9:98418574:A:G	1.06109e-18	-4.08243e-10	0.307244
98418731	chr9:98418731:G:A	2.60406e-19	-4.08243e-10	-1.09756
98418962	chr9:98418962:G:A	4.10497e-20	-1.68746	-1.25757
98419835	chr9:98419835:A:G	7.98103e-19	-4.08243e-10	0.0224306
98420104	chr9:98420104:G:A	1.04984e-19	-2.006	-3.35403e-10
98420311	chr9:98420311:C:T	9.42515e-19	-2.0332	2.22194
98420334	chr9:98420334:A:C	1.04289e-19	-2.01264	-3.35403e-10
98420416	chr9:98420416:A:C	2.04591e-19	-0.377319	-0.961473
98420902	chr9:98420902:G:A	1.20202e-19	-1.87064	-3.35403e-10
98421002	chr9:98421002:C:A	1.29841e-19	-1.7935	-3.35403e-10
98421062	chr9:98421062:C:T	2.82791e-20	-2.08386	-1.23382
98421282	chr9:98421282:G:A	4.09884e-19	-4.08243e-10	-0.643933
98421305	chr9:98421305:ATAAAAATCGACGAGGAACAGGAAACAATGTG:A	1.20779e-18	-4.08243e-10	0.436743
98421351	chr9:98421351:G:A	3.19065e-20	-2.05482	-1.14217
98421607	chr9:98421607:G:A	1.81303e-19	-0.129244	-1.33039
98421661	chr9:98421661:C:T	2.07378e-19	-4.08243e-10	-1.32526
98421831	chr9:98421831:T:C	2.84498e-20	-1.98049	-1.33118
98421903	chr9:98421903:T:C	9.91799e-20	-2.06287	-3.35403e-10
98421987	chr9:98421987:A:C	2.07509e-19	-4.08243e-10	-1.32463
98422145	chr9:98422145:TG:T	1.55108e-19	-0.290984	-1.3247
98422439	chr9:98422439:T:C	2.13264e-19	-4.08243e-10	-1.29728
98422854	chr9:98422854:A:T	5.52816e-19	-1.87383	1.52905
98423295	chr9:98423295:C:T	2.76542e-19	0.179539	-1.21698
98423430	chr9:98423430:A:T	2.07629e-19	-4.08243e-10	-1.32405
98423665	chr9:98423665:C:T	1.51147e-19	-0.308196	-1.33336
98423981	chr9:98423981:T:A	2.5418e-20	-2.14129	-1.28306
98424032	chr9:98424032:T:C	3.70844e-20	-1.84147	-1.20514
98424179	chr9:98424179:C:T	1.11674e-19	-1.94422	-3.35403e-10
98424308	chr9:98424308:A:G	2.08529e-19	-4.08243e-10	-1.31973
98424586	chr9:98424586:T:C	1.45121e-18	-1.32275	1.9431
98424596	chr9:98424596:C:T	2.43572e-19	-0.0687988	-1.0956
98424819	chr9:98424819:A:C	3.9967e-19	-4.08243e-10	-0.669168
98424996	chr9:98424996:T:C	2.61238e-19	-1.36121	0.266838
98425428	chr9:98425428:T:C	8.65324e-20	-2.19929	-3.35403e-10
98425478	chr9:98425478:T:G	4.59273e-20	-2.00348	-0.829266
98425573	chr9:98425573:A:G	4.02177e-19	-4.08243e-10	-0.662914
98425768	chr9:98425768:G:A	1.69842e-18	-4.08243e-10	0.777649
98426119	chr9:98426119:C:T	5.77594e-20	-2.19703	-0.406493
98426130	chr9:98426130:A:G	1.88505e-19	-0.195821	-1.22486
98426629	chr9:98426629:G:A	2.70987e-20	-2.15064	-1.20968
98426794	chr9:98426794:G:A	1.0659e-19	-1.99082	-3.35403e-10
98426820	chr9:98426820:G:A	1.88257e-19	-0.210286	-1.21171
98427041	chr9:98427041:A:T	2.53167e-19	-4.08243e-10	-1.12576
98427087	chr9:98427087:G:A	2.0627e-19	-4.08243e-10	-1.33062
98427121	chr9:98427121:G:A	2.70825e-19	0.126718	-1.18505
98427238	chr9:98427238:A:C	1.12135e-17	-4.08243e-10	2.66506
98427609	chr9:98427609:G:A	5.92069e-19	-4.08243e-10	-0.276184
98427917	chr9:98427917:T:C	2.07812e-19	-4.08243e-10	-1.32317
98428179	chr9:98428179:G:A	1.98157e-19	-1.74271	0.37197
98428472	chr9:98428472:C:T	2.68178e-20	-2.14475	-1.226
98428571	chr9:98428571:C:T	1.85665e-19	-1.7624	0.326539
98428981	chr9:98428981:T:G	9.33404e-19	-4.08243e-10	0.179031
98429031	chr9:98429031:A:G	1.67691e-19	-0.335029	-1.20266
98429076	chr9:98429076:G:C	6.73127e-20	-2.07907	-0.371391
98429176	chr9:98429176:G:A	2.99833e-19	-4.08243e-10	-0.95658
98429256	chr9:98429256:T:C	9.77289e-20	-2.07761	-3.35403e-10
98429911	chr9:98429911:A:G	2.0622e-19	-4.08243e-10	-1.33086
98430013	chr9:98430013:G:A	8.76551e-19	-4.08243e-10	0.116189
98430214	chr9:98430214:C:T	5.697e-19	-4.08243e-10	-0.314696
98430699	chr9:98430699:G:A	2.67173e-20	-2.16445	-1.21004
98430708	chr9:98430708:C:T	1.59754e-19	-1.86092	0.274753
98430728	chr9:98430728:T:C	1.56819e-19	-1.61377	0.00905194
98430888	chr9:98430888:G:T	1.80199e-19	-0.135777	-1.32997
98430946	chr9:98430946:T:C	2.24115e-19	-4.08243e-10	-1.24765
98431032	chr9:98431032:A:G	1.91176e-19	-0.0890256	-1.31759
98431105	chr9:98431105:G:A	3.2993e-20	-1.8398	-1.32371
98431115	chr9:98431115:C:G	2.06215e-19	-0.000730788	-1.33016
98431207	chr9:98431207:A:C	6.82551e-20	-2.16382	-0.272734
98431405	chr9:98431405:C:A	2.29162e-19	-4.08243e-10	-1.22538
98431684	chr9:98431684:T:G	1.00745e-19	-2.04722	-3.35403e-10
98432191	chr9:98432191:C:T	2.5012e-19	-4.08243e-10	-1.13787
98432204	chr9:98432204:G:A	2.05781e-19	-4.08243e-10	-1.33299
98432434	chr9:98432434:G:C	2.22274e-19	0.0768039	-1.3327
98432902	chr9:98432902:G:C	8.65493e-19	-4.08243e-10	0.103493
98432914	chr9:98432914:C:T	1.8553e-19	-0.138799	-1.29779
98433172	chr9:98433172:C:A	4.55227e-20	-2.1795	-0.662098
98433315	chr9:98433315:T:C	1.22491e-19	-1.85177	-3.35403e-10
98433549	chr9:98433549:C:G	1.19735e-19	-1.87452	-3.35403e-10
98433617	chr9:98433617:T:A	3.01952e-20	-2.01387	-1.23825
98433742	chr9:98433742:C:G	5.85125e-20	-1.36893	-1.22163
98433783	chr9:98433783:G:T	2.67181e-19	-4.08243e-10	-1.07188
98434128	chr9:98434128:C:A	2.55074e-20	-2.09188	-1.32896
98434301	chr9:98434301:T:C	2.53569e-20	-2.09663	-1.33013
98434360	chr9:98434360:C:A	1.59824e-19	-0.25256	-1.33317
98434795	chr9:98434795:A:G	2.98426e-19	-4.08243e-10	-0.961284
98435394	chr9:98435394:G:A	5.37673e-19	-4.08243e-10	-0.372556
98435911	chr9:98435911:C:T	1.71815e-19	-1.51339	-3.35403e-10
98435987	chr9:98435987:T:C	8.60993e-20	-1.83503	-0.36928
98436063	chr9:98436063:C:T	3.97765e-20	-2.17689	-0.799637
98436603	chr9:98436603:A:G	3.30285e-19	-4.08243e-10	-0.859851
98437110	chr9:98437110:C:T	2.17075e-19	0.0521349	-1.3317
98437637	chr9:98437637:C:CCCAT	1.07086e-19	-1.25031	-0.735866
98437639	chr9:98437639:T:C	1.0156e-19	-2.03916	-3.35403e-10
98437916	chr9:98437916:A:G	3.38688e-20	-2.19941	-0.937904
98437973	chr9:98437973:C:A	5.71398e-20	-1.52489	-1.08942
98438072	chr9:98438072:C:T	1.03587e-19	-2.0194	-3.35403e-10
98438147	chr9:98438147:AT:A	6.09544e-19	-4.08243e-10	-0.247095
98438361	chr9:98438361:C:T	3.08952e-19	-4.08243e-10	-0.926622
98438417	chr9:98438417:A:C	3.89094e-20	-2.18312	-0.815448
98438500	chr9:98438500:A:T	1.63511e-19	-0.229605	-1.33332
98438552	chr9:98438552:TAGA:T	2.44678e-19	-4.08243e-10	-1.15986
98438553	chr9:98438553:A:G	2.46421e-19	-4.08243e-10	-1.15276
98438738	chr9:98438738:A:C	3.98958e-20	-2.18819	-0.78534
98439282	chr9:98439282:G:C	3.81899e-20	-2.18981	-0.827421
98439431	chr9:98439431:T:C	3.44572e-20	-2.16394	-0.956152
98439651	chr9:98439651:C:T	4.89715e-18	-4.08243e-10	1.8366
98440521	chr9:98440521:T:C	2.45388e-20	-2.14336	-1.3162
98440711	chr9:98440711:C:T	2.73117e-19	-4.08243e-10	-1.04991
98440797	chr9:98440797:C:A	2.07606e-19	-4.08243e-10	-1.32416
98440835	chr9:98440835:G:A	2.02828e-19	-2.18864	0.841194
98440852	chr9:98440852:G:C	1.95209e-19	-1.38574	-3.35403e-10
98440932	chr9:98440932:A:T	3.90449e-20	-1.66909	-1.326
98441294	chr9:98441294:TAAATA:T	6.56821e-20	-1.24332	-1.23166
98441402	chr9:98441402:C:T	9.1724e-20	-2.14102	-3.35403e-10
98441590	chr9:98441590:C:T	1.08549e-19	-1.97261	-3.35403e-10
98441699	chr9:98441699:T:C	4.28892e-20	-2.09608	-0.805106
98441786	chr9:98441786:TAAA:T	2.79551e-19	-4.08243e-10	-1.02662
98442013	chr9:98442013:C:T	6.65025e-19	-0.159982	-3.35403e-10
98442014	chr9:98442014:G:A	2.22607e-19	-4.08243e-10	-1.2544
98442070	chr9:98442070:A:G	6.60742e-20	-1.21914	-1.24989
98442841	chr9:98442841:A:C	3.36752e-19	-4.08243e-10	-0.840461
98442880	chr9:98442880:C:T	2.40643e-20	-2.14589	-1.33319
98443694	chr9:98443694:T:A	8.69277e-20	-1.84537	-0.349364
98444461	chr9:98444461:T:C	4.74261e-20	-2.04718	-0.753458
98444574	chr9:98444574:A:G	7.32732e-20	-2.06305	-0.30256
98444673	chr9:98444673:A:AT	3.25651e-20	-1.86966	-1.3069
98444854	chr9:98444854:CATGCAT:C	1.98686e-18	-4.08243e-10	0.934506
98445108	chr9:98445108:A:C	2.46755e-20	-2.19686	-1.25713
98445143	chr9:98445143:A:G	1.02305e-19	-1.957	-0.0748535
98445212	chr9:98445212:T:C	1.22606e-19	-1.94245	0.091622
98445669	chr9:98445669:A:T	2.37632e-20	-2.19774	-1.29393
98446228	chr9:98446228:C:A	9.85414e-20	-1.97701	-0.092323
98446254	chr9:98446254:AT:A	3.72624e-20	-2.15018	-0.891646
98446273	chr9:98446273:T:C	3.25799e-20	-2.20021	-0.975903
98446331	chr9:98446331:G:A	2.29465e-20	-2.19992	-1.32673
98446567	chr9:98446567:G:T	3.62948e-20	-1.7846	-1.28354
98446629	chr9:98446629:G:C	1.00583e-19	-2.20009	0.151261
98446639	chr9:98446639:G:A	1.88747e-19	-0.0945442	-1.32486
98446772	chr9:98446772:C:T	9.81503e-20	-2.07331	-3.35403e-10
98446774	chr9:98446774:C:T	2.9289e-19	-4.08243e-10	-0.980008
98447732	chr9:98447732:C:T	2.96444e-20	-2.17813	-1.09241
98448327	chr9:98448327:T:C	2.53117e-19	-0.812273	-0.313681
98448436	chr9:98448436:A:T	3.48954e-19	-4.08243e-10	-0.804867
98448477	chr9:98448477:G:GA	2.4261e-19	-4.08243e-10	-1.16835
98448618	chr9:98448618:A:G	2.80464e-20	-2.18783	-1.13812
98449101	chr9:98449101:C:T	2.66885e-19	-4.08243e-10	-1.07299
98449485	chr9:98449485:A:G	1.24135e-19	-1.97894	0.140498
98449677	chr9:98449677:C:T	6.41137e-19	-4.08243e-10	-0.196564
98449919	chr9:98449919:T:G	2.06916e-19	-4.08243e-10	-1.3275
98449924	chr9:98449924:A:G	1.05897e-19	-1.99734	-3.35403e-10
98450004	chr9:98450004:T:C	3.13941e-19	-4.08243e-10	-0.910602
98450315	chr9:98450315:T:C	8.60734e-19	-0.916671	1.01465
98450937	chr9:98450937:T:C	2.21621e-19	-0.110148	-1.14869
98451300	chr9:98451300:G:A	2.84984e-20	-2.19405	-1.11591
98451547	chr9:98451547:GTC:G	7.79572e-20	-1.66117	-0.642479
98451635	chr9:98451635:TGGGCCCATGTG:T	2.09947e-19	-4.08243e-10	-1.31295
98451712	chr9:98451712:G:A	8.21402e-19	-4.08243e-10	0.0512057
98451739	chr9:98451739:A:G	7.23026e-20	-1.62076	-0.758189
98451915	chr9:98451915:T:C	1.25986e-18	-0.970935	1.44989
98452685	chr9:98452685:T:C	8.89385e-20	-2.17186	-3.35403e-10
98452800	chr9:98452800:T:C	1.30925e-18	-0.869859	1.38726
98453051	chr9:98453051:A:G	3.09719e-19	-4.08243e-10	-0.92414
98453104	chr9:98453104:G:A	3.85525e-19	-4.08243e-10	-0.705201
```
