## Supplementary material for "Characterization of shared and ancestry-specific signals driving complex traits using multi-ancestry fine-mapping": orig_s1_snps

```
rs77667342
rs10983833
rs1156850
rs7870540
rs7870795
rs7029271
rs7872122
rs7859751
rs7860766
rs117116267
rs12377722
rs72751592
rs145301301
rs137942337
rs10983845
rs1443433
rs117100151
rs10983853
rs10983855
rs77916223
rs80224157
rs10983858
rs10983861
rs7870871
rs6478413
rs117675078
rs10124220
rs1443432
rs72751594
rs116958828
rs1822416
rs2401638
rs4297160
rs10983871
rs74867670
rs117733077
rs74433582
rs79011204
rs72751595
rs116304361
rs7848973
rs7024922
rs117311741
rs7045138
rs78193171
rs7033765
rs6478423
rs10739513
rs721417
rs72751597
rs72751599
rs74714902
rs10983889
rs7024345
rs77268733
rs74934500
rs10983892
rs10983893
rs10983896
rs140568596
rs7043885
rs10217225
rs10983904
rs35663706
rs1912996
rs4743134
rs55960649
rs4743135
rs7049054
rs7018683
rs7046186
rs7847126
rs7860598
rs7847259
rs140338519
rs118091353
rs10983920
rs10818124
rs7023267
rs7040492
rs10983932
rs7874716
rs7048394
rs7860651
rs7875783
rs111699285
rs7849834
rs79268293
rs113118960
rs6478437
rs2401639
rs77174228
rs4743136
rs74396330
rs12378536
rs12348691
rs10759960
rs13288000
rs7873389
rs115269261
rs114008430
rs10818133
rs12341377
rs7851552
rs7851660
rs10983958
rs10983959
rs12348304
rs13295123
rs894672
rs894673
rs7848950
rs1348386
rs117647586
rs7032302
rs72753506
rs3758251
rs72753507
rs72753508
rs10046805
rs3758249
rs10983975
rs4743138
rs111846096
rs3758248
rs74606599
rs72753509
rs907577
rs907576
rs143226042
rs13302470
rs7849497
rs1867277
rs1867278
rs1867279
rs1867280
rs3021523
rs537210706
rs3021526
rs7046645
rs7043516
rs1443434
rs1443435
rs41274258
rs41274260
rs76305281
rs10984009
rs925485
rs12347191
rs925486
rs1465965
rs4460498
rs973473
rs1912998
rs907582
rs874004
rs907581
rs72753511
rs907580
rs907579
rs185585986
rs907578
rs993501
rs12342888
rs12343182
rs6478445
rs76605533
rs10119760
rs10113884
rs10113907
rs10117642
rs10119853
rs10759975
rs7860144
rs13299924
rs13300874
rs10120412
rs10122541
rs2417575
rs2417576
rs75656766
rs145211021
rs78805696
rs7847010
rs12336353
rs7357707
rs1443436
rs62574031
rs7037175
rs12378800
rs6478450
rs4560904
rs7868534
rs77715603
rs77309863
rs10818175
rs117912797
rs1955143
rs1955144
rs1955145
rs10759981
rs7033315
rs925487
rs80260796
rs10119795
rs13287360
rs10123699
rs4743139
rs77491338
rs10984098
rs12342417
rs10984103
rs13286291
rs117079910
rs61743137
rs4743140
rs7044121
rs72753521
rs4743142
rs141800518
rs2120264
rs4255258
rs72753522
rs12002967
rs12345171
rs10818213
rs17346310
rs62574034
rs7866436
rs7853349
rs7870125
rs113565479
rs67500034
rs12238579
rs10984193
rs10512255
rs12006522
rs12004762
rs12550872
rs150552087
rs139518094
rs7034249
rs7034648
rs78440419
rs12003789
rs11999801
rs10984212
rs13301569
rs7032086
rs7032114
rs116841788
rs10984219
rs10115216
rs62574035
rs7036589
rs72753531
rs7021160
rs7037324
rs6478469
rs16925130
rs35324451
rs28703314
rs10984230
rs72753537
rs7022148
rs192894841
rs10984235
rs7034336
rs9775370
rs10984241
rs10818241
rs7037562
rs7038480
rs7027221
rs7038998
rs10739526
rs182765452
rs3824495
rs3808893
rs7040232
rs6478471
rs10984253
rs7855917
rs7020644
rs7031386
rs7048255
rs9299258
rs6586
rs1561961
rs150911589
rs723227
rs68112593
rs1561959
rs1561958
rs1561957
rs10984290
rs148936487
rs34888442
rs34945071
9:100670563_G_T
rs7042459
rs72753548
rs10984297
rs10760011
rs12235434
rs12237296
rs12236440
rs2282192
rs3780416
rs137953216
rs1127703
rs2120263
rs2120262
rs76863989
rs3780417
rs3780418
rs3780419
rs3780420
rs10984349
rs7028759
rs4743143
rs189795296
rs7864655
rs7861658
rs66990486
rs10984361
rs72753557
rs10984373
rs10984375
rs17431614
rs10984377
rs3824496
rs3183928
rs3183927
rs148473559
rs4743144
rs3808894
rs10512256
rs4743145
rs10760017
rs4743146
rs7030887
rs7030907
rs10984401
rs1059003
rs1475695
rs1475696
rs35527067
rs1348387
rs17431934
rs55737216
rs755109
rs111696803
rs12377604
rs75857772
rs10760021
rs1947015
rs72753572
rs7870723
rs10760022
rs4743147
rs3758253
rs77220498
rs3758254
rs2417577
rs67975003
rs74847901
rs79978411
rs76995732
rs12156487
rs4631576
rs10984462
rs192436877
rs10984466
rs10984467
rs111908537
rs180732949
rs10984478
rs4514106
rs10984484
rs55978521
rs112200690
rs114266868
rs149240763
rs146401228
rs10984499
rs12338024
rs10984506
rs72753579
rs187038449
rs72753581
rs113720543
rs10984516
rs7851498
rs7854948
rs4498663
rs12376113
rs4742708
rs17687621
rs10984522
rs78164274
rs10984532
rs7025609
rs7037172
rs68053069
rs4743149
rs10984540
rs10984545
rs150784340
rs191217231
rs72753587
rs72753588
rs12375612
rs4618817
rs10984588
rs72753594
rs151154959
rs150069864
rs78504210
rs10984599
rs7024281
rs193189154
rs10984601
rs7853051
rs62575561
rs10984606
rs112863294
rs10116946
rs10116976
rs4743150
rs117437778
rs62575562
rs1572025
rs12336903
rs7855077
rs7855088
rs56145417
rs116897480
rs3739672
rs142856859
rs548168751
rs957955
rs932998
rs140532569
rs10984649
rs10984650
rs62575563
rs117030920
rs13297119
rs17760622
rs117014678
rs872251
rs7874518
9:100760113_G_T
rs7041878
rs7850685
rs10984730
rs7035650
rs1131641
rs1010777
rs4743152
rs10283632
rs7044744
rs76917914
rs143963558
rs112915767
rs12343826
rs116903446
rs987142
rs28660049
rs10984775
rs147077136
rs117013889
rs12343499
rs113437897
rs78728237
rs10283737
rs4742710
rs12377347
rs9987610
rs4742711
rs80322448
rs72755413
rs879275
rs10125654
rs874610
rs77250906
rs10984811
rs62575566
rs12555343
rs139944672
rs111292969
rs10984829
rs7861102
rs148871242
rs552736119
rs56160217
rs6478522
rs145731414
rs7019033
rs12001675
rs72755418
rs4743154
rs72755419
rs142145656
rs7870926
rs12554172
rs12002147
rs10984862
rs144742241
rs28549286
rs28715400
rs28576751
rs28459874
rs10081625
rs10081626
rs13290142
rs66865656
rs12343945
rs10984875
rs7852752
rs7868838
rs55684882
rs56108920
rs7028870
rs7029824
rs7030197
rs62575571
rs62575572
rs4422880
rs72755436
rs75369015
rs138066383
rs1831755
rs1831754
rs4743157
rs12349452
rs62575573
rs7848430
rs7867404
rs2417725
rs4394518
rs4562446
rs4300105
rs12554583
rs79157336
rs12554940
rs112357538
rs74836543
rs55978131
rs182020360
rs7869762
rs7046514
rs117536280
rs35559072
rs1610323
rs7874696
rs7855984
rs6478537
rs6478539
rs3199064
rs3739670
rs10818454
rs58427887
rs7041811
rs4743158
rs9969813
rs7034147
rs7862535
rs7865671
rs7038592
rs7846880
rs13049
rs1058446
rs7020081
rs2224773
rs942167
rs142712046
rs72755452
rs7846772
rs17806613
rs4412474
rs2417726
rs10984930
rs9918951
rs145156141
rs4743159
rs2181582
rs28489815
rs73492791
rs7021804
rs572129869
rs76692437
rs16912590
rs116912681
rs10818468
rs10984961
rs143954095
rs141471464
rs6478556
rs4237190
rs16912622
rs734769
rs2281732
rs2417728
rs2181583
rs10984977
rs3780471
rs189331074
rs117168696
rs10984980
rs1059273
rs78845704
rs10818472
rs4742714
rs4742715
rs4742716
rs12348197
rs190815130
rs10985006
rs10124238
rs10818475
rs148554863
rs4743163
rs12685502
rs62575600
rs78346679
rs139368606
rs7857813
rs10985045
rs35830621
rs10985048
rs10985049
rs55972150
rs7037233
rs4743164
rs2417729
rs10985050
rs6478563
rs7042169
rs7872652
rs62575602
rs12552242
rs1886002
rs7022455
rs10985065
rs1323521
rs187685388
rs1323522
rs7855251
rs7865340
rs3780469
rs3780468
rs58100391
rs10760120
rs78719623
rs9792455
rs1359105
rs2417730
rs2417731
rs12345591
rs12337659
rs12342641
rs76372054
rs12344833
rs12348086
rs10985099
rs4743167
rs4743168
rs7849424
rs7033370
rs7022262
rs10818493
rs13297743
rs80243446
rs142325704
rs72755474
rs810158
rs2761063
rs10818497
rs7867966
rs2487912
rs17807775
rs41313315
rs751800
rs12238311
rs701378
rs753991
rs1746239
rs701379
rs41274268
rs942165
rs189613966
rs111564137
rs10985151
rs11794723
rs117118825
rs117976306
rs735111
rs76378338
rs17201968
rs7866005
rs10985166
rs10818514
rs117344675
rs4743170
rs2761059
rs2795486
rs2050983
rs2795487
rs142207274
rs2795488
rs12340297
rs3780465
rs3780464
rs774121
rs1201535
rs3780461
rs3780460
rs11794697
rs4743171
rs3780459
rs34718287
rs2761060
rs2795489
rs2795490
rs9299274
rs2985029
rs2985030
rs11790033
rs7848016
rs7847475
rs78075956
rs2795491
rs715910
rs814027
rs774122
rs774123
rs2761061
rs10985208
rs2795492
rs111773326
rs2795493
rs2795494
rs2476443
rs4743172
rs2795495
rs2417732
rs4743173
rs2250494
rs61074100
rs3780458
rs3780457
rs1891322
rs1544204
rs10818534
rs1544205
rs73498748
rs10118043
rs10124412
rs12551475
rs13290961
rs56735263
rs6478581
rs78774229
rs76859928
rs3780456
rs118170290
rs7862309
rs74563327
rs6478582
rs62575628
rs140773298
rs17202687
rs16913411
rs10818540
rs10818541
rs10985257
rs10818543
rs73498755
rs72603681
rs7032548
rs75670920
rs7032570
rs10491723
rs16913432
rs10491724
rs13300050
rs10985266
rs7860937
rs10985270
rs12338195
rs2417733
rs7868004
rs2181580
rs73498763
rs79804230
rs79385917
rs56020859
rs4743174
rs72603682
rs117910805
rs80293000
rs4743175
rs4743176
rs4743177
rs4743178
rs10985279
rs1539288
rs1539289
rs1539290
rs12550850
rs41409644
rs12551204
rs56157131
rs11792904
rs7847003
rs4743179
rs56288207
rs4610873
rs10985302
rs72603683
rs72603684
rs7023194
rs2275709
rs2275710
rs2231656
rs149692687
rs2231652
rs1985859
rs3758263
rs3758262
rs3758261
rs1977261
rs56916178
rs57830760
rs1983815
rs10985325
rs55744221
rs60626374
rs7040921
rs7034681
rs7045584
rs147409361
rs72603685
rs75635996
rs7035365
rs74817719
rs35480968
rs55701015
rs16913573
rs143921523
rs148635591
rs16913575
rs79600003
rs16913581
rs111592449
rs72757943
rs10985337
rs12552786
rs72757946
rs59101768
rs9918998
rs16913593
rs73498781
rs73498784
rs11791479
rs16913609
rs10985340
rs10818575
rs10217347
rs10818581
rs76858557
rs10217520
rs10760183
rs16913615
rs16913616
rs16913619
rs56358945
rs55752813
rs12348326
rs58069841
rs59025844
rs10217398
rs57761120
rs57756870
rs56350443
rs16913640
rs56675709
rs16913644
rs72603686
rs6478592
rs7854562
rs10818584
rs10818585
rs11791308
rs10818586
rs7031271
rs7034562
rs4743182
rs4743183
rs74787267
rs12345418
rs2181581
rs59604725
rs55710345
rs58302299
rs61182322
rs79692530
rs12346761
rs10985358
rs12238262
rs7870439
rs10985359
rs10985360
rs112052630
rs6478596
rs6478597
rs117406970
rs3824454
rs7034547
rs10985365
rs7029784
rs7029397
rs10985366
rs28703824
rs28635946
rs7033797
rs10985367
rs80227567
rs62575630
rs4743184
rs73503038
rs10985369
rs10985370
rs12555858
rs140853008
rs10818590
rs60887768
rs58653026
rs12353091
rs12554925
rs12344498
rs12349129
rs10760184
rs12349172
rs10985377
rs10985381
rs12344678
rs10985382
rs57124873
rs12336243
rs113926600
rs10818591
rs140889986
rs10985385
rs58762276
rs118138061
rs10985391
rs10985395
rs12551524
rs73657117
rs10046819
rs2282434
rs2282433
rs4408014
rs4237191
rs10985408
rs3739668
rs79987207
rs3780455
rs3780454
rs3780453
rs3780452
rs3824453
rs3780451
rs3780450
rs12342843
rs3780449
rs12342968
rs3739667
rs10818607
rs11788019
rs17810151
rs10818608
rs12001270
rs10985425
rs10985426
rs113436152
rs7850783
rs80011821
rs6478608
rs7029585
rs10818609
rs59673472
rs10818610
rs12339078
rs12339152
rs3780448
rs3780447
rs72603687
rs72603688
rs55754658
rs10985441
rs3739666
rs2023361
rs733040
rs942166
rs9299277
rs10217458
rs10217245
rs10985454
rs28549704
rs112025778
rs72603689
rs10122936
rs2275708
rs7854249
rs41283616
rs41283618
rs4743186
rs28930669
rs55866532
rs10985471
rs28564406
rs12348328
rs2417893
rs2900463
rs78094561
rs55637063
rs7021760
rs74376492
rs3758258
rs79692843
rs3758257
rs7040214
rs12347046
rs12554166
rs3739665
rs3739664
rs3824452
rs72603690
rs2900464
rs1074003
9:100980306_A_T
rs142841621
rs72757981
rs10985480
rs7041802
rs74845181
rs28504114
rs2282432
rs148599243
rs7855855
rs7866350
rs10985500
rs10760206
rs12351801
rs62574275
rs10818621
rs56115645
rs10985507
rs10985508
rs7036186
rs12352986
rs76682521
rs34891516
rs78983306
rs7868451
rs1342140
rs10985517
rs28524952
rs7045158
rs10123643
rs16914086
rs7025781
rs73488713
rs10818627
rs10985528
rs1573025
rs4743187
rs4743188
rs10441752
rs74306838
rs73488716
rs12237988
rs10985545
rs58811309
rs1935389
rs76026715
rs112460821
rs10760210
rs112984514
rs1573024
rs879369
rs879368
rs41283620
rs4379551
rs4742719
rs73488726
rs16914121
rs73488731
rs10818640
rs112737978
rs58523842
rs113847965
rs58123478
rs12346750
rs12342612
rs149779326
rs75388502
rs10818644
rs10818645
rs67569753
rs59155179
rs10818646
rs10818648
rs2900380
rs12553553
rs10985570
rs57133157
rs12551379
rs7853312
rs10985573
rs76007737
rs151145775
rs73488743
rs12685443
rs6478630
rs7865743
rs7850360
rs10760216
rs10818656
rs10818658
rs10760217
rs73488748
rs10760218
rs10818662
rs10985578
rs141855772
rs111773316
rs10818666
rs10818667
rs61752516
rs10818668
rs10818669
rs10985580
rs146486714
rs12351571
rs10985583
rs111495952
rs10818672
rs4743193
rs7853442
rs4743194
rs7856739
rs79830520
rs10818676
rs79200203
rs10818677
rs76071538
rs113879652
rs10818678
rs12004336
rs80313733
rs12349672
rs16914196
rs16914199
rs17766883
rs61410033
rs7042576
rs62574277
rs17766913
rs112480003
rs112839417
rs7873849
rs57262924
rs6478631
rs73488767
rs73488770
rs16914245
rs58885814
rs73488773
rs28578965
rs200370393
rs73488774
rs60489972
rs56383989
rs73488777
rs12683816
rs7853847
rs73488779
rs77002724
rs76381152
rs7041945
rs7032046
rs10985634
rs10818689
rs10114211
rs138779646
rs73488785
rs10818690
rs142918540
rs78213147
rs10124977
rs7048858
rs10115971
rs7032496
rs10818691
rs1469800
rs7037857
rs73488791
rs78140607
rs10818692
rs10818693
rs10985641
rs10118295
rs10985642
rs10120564
rs58571777
rs10818696
rs1469802
rs1469801
rs148017350
rs62574279
rs10818699
rs146404502
rs139408941
rs150043026
rs57583651
rs12552446
rs10985653
rs62574288
rs61349713
rs56049717
rs56397452
rs55705027
rs138426597
rs141980275
rs139840472
rs12343605
rs12339418
rs12343641
rs58378083
rs140279532
rs55740603
rs55734037
rs62574292
rs59287552
rs1211545
rs10985664
rs9776328
rs10985666
rs59202953
rs140299964
rs112069167
rs10985669
rs113024585
rs10985671
rs112938509
rs4742721
rs4742722
rs4742723
rs4742724
rs4743195
rs7847065
rs10985680
rs16914383
rs10985682
rs10760233
rs113792769
rs139388100
rs142635028
rs16914425
rs73490714
rs62574300
rs79550901
rs73490716
rs76492605
rs16914443
rs10985689
rs12341227
rs12341228
rs7027479
rs12350177
rs6478637
rs142794152
rs77441292
rs73490718
rs73490720
rs77582489
rs112758414
rs7859655
rs7874856
rs112914783
rs16914485
rs80115948
rs12685596
rs12685597
rs61201457
rs10985711
rs10985714
rs16914496
rs73490723
rs73490724
rs73490727
rs113846260
rs10985720
rs28814444
rs73490728
rs10760243
rs1764527
rs56010227
rs73490729
rs10985730
rs10739615
rs10818728
rs78820661
rs59519660
rs79655380
rs57094433
rs57159793
rs7853699
rs748387
rs11792051
rs151333532
rs9695340
rs79927560
rs9696111
rs58371820
rs12683370
rs57611604
rs55974101
rs78425805
rs10985743
rs10156543
rs185932873
rs116999979
rs10156596
rs141558130
rs1966664
rs10985745
rs118161748
rs2117608
rs73490738
rs58106044
rs1435261
rs1435260
rs1435259
rs1435258
rs4548296
rs7848351
rs7848352
rs12347890
rs59313219
rs60522491
rs10156520
rs10985747
rs76727632
rs1435257
rs73490751
rs1435255
rs4743196
rs73657129
rs78862983
rs75711594
rs74580577
rs1044637
rs145165541
rs9696283
rs10124070
rs2304391
rs56377484
rs5010004
rs41273923
rs1435254
rs10818739
rs7357704
rs75876067
rs10985757
rs140171204
rs1435253
rs10818743
rs10985765
rs138559944
rs10818745
rs35037849
rs11789046
rs62574302
rs10985772
rs149611842
rs36074616
rs11794230
rs10985779
rs10985780
rs111998866
rs995213
rs72759607
rs58170035
rs9987773
rs140348083
rs970388
rs41273925
rs7875521
rs1369358
rs9987447
rs10985791
rs7850445
rs75943118
rs34562398
rs1415111
rs7865648
rs140139868
rs7869257
rs7869364
rs73490787
rs10985795
rs13300613
rs10125738
rs962220
9:101066520_G_T
rs56220486
rs13290518
rs7848116
rs10985799
rs10818756
rs4743197
rs4743198
rs4743199
rs34153997
rs2304389
rs2304390
rs7856392
rs7867465
rs7867834
rs148846225
rs10985808
rs10985811
rs139347529
rs10985815
rs10985816
rs10985817
rs10985819
rs3824451
rs3780446
rs3780445
rs3780444
rs3780443
rs28636819
rs35704761
rs10985825
rs10985826
rs78885708
rs35126377
rs12551959
rs13286336
rs7022133
rs13302005
rs141982252
rs10985839
rs12345664
rs34283833
rs16914811
rs3780442
rs3780441
rs72759614
rs3780440
rs3780439
rs189994894
rs35173456
rs10760263
rs2050575
rs10818774
rs2043504
rs9792573
rs35575867
rs7048411
rs73492808
rs10985863
rs6478667
rs28420974
rs16914862
rs114336148
rs13440299
rs7037275
rs998951
rs2117609
rs998952
rs72759625
rs12378583
rs1122156
rs72759627
rs7035648
rs7019826
rs7020190
rs77988361
rs10818782
rs57039525
rs7040300
rs72759628
rs480980
rs7024095
rs145339686
rs10985884
rs10760266
rs72759629
rs10818784
rs77883058
rs11998914
rs143010272
rs7032827
rs16914928
rs149403827
rs6478670
rs13297711
rs10122226
rs3780438
rs3780437
rs16914931
rs16914943
9:101094363_G_T
9:101094363_G_A
rs879354
rs28653687
rs7859713
rs7875502
rs2117610
rs80200747
rs10117265
rs75817725
rs72759635
rs72759636
rs6478676
rs7871796
rs3780435
rs7871923
rs3780434
rs4631577
rs4325016
rs7045598
rs7044835
rs80043880
rs146452262
rs1036382
rs6478678
rs6478679
rs55683990
rs7847080
rs4743200
rs4743201
rs4743202
rs4743203
rs4743204
rs4743205
rs4743206
rs4743207
rs4743208
rs78999490
rs1577719
rs1577720
rs1577721
rs62574337
rs1856038
rs72759640
rs55748816
rs7022627
rs7043006
rs112975468
rs10125457
rs74702399
rs28564647
rs76927669
rs7874366
rs7858416
rs12236069
rs144682373
rs10818793
rs10985907
rs114154153
rs74754646
rs72759646
rs17690174
rs146280641
rs75507337
9:101103492_G_T
rs4311763
rs1435252
rs1435251
rs59759351
rs10760268
rs58104655
rs10985914
rs4743209
rs113589188
rs653873
rs72759648
rs10985919
rs79373390
rs12554390
rs662673
rs650545
rs544615
rs55713623
rs774330
rs1088062
rs513763
rs633936
rs509964
rs144178078
rs11515524
rs116941319
rs112740011
rs62574339
rs12340587
rs812855
rs9987611
rs525108
rs590606
rs4743214
rs471722
rs10125047
rs577785
rs670537
rs668317
rs62574340
rs10125411
rs640184
rs486954
rs62574341
rs608900
rs62574342
rs594920
rs592800
rs535021
rs533964
rs591019
rs78594023
rs1617638
rs1613786
rs10123609
rs72759656
rs670807
rs145966451
rs669095
rs72759660
rs62574343
rs10125863
rs7023272
rs7040639
rs497371
rs497337
rs148001921
rs115208231
rs16915140
rs642771
rs77290088
rs77364847
rs76441791
rs3780432
rs628997
rs10986018
rs774335
rs62574358
rs774334
rs625500
rs77494648
rs545115
rs613308
rs56212033
rs55943512
rs518655
rs514993
rs56128677
rs56008459
rs56259613
rs16915210
rs487422
rs117046865
rs62574359
rs77716822
rs693135
rs583237
rs2572364
rs16915236
rs7039867
rs774344
rs660148
rs659768
rs77854194
rs10818821
rs644842
rs531529
rs3780430
rs3780429
rs3780428
rs116786842
rs10818824
rs10818825
rs74443608
rs473589
rs114085989
rs116270542
rs74514210
rs76573275
rs585819
rs487910
rs585325
rs79560768
rs583641
rs583115
rs571569
rs568982
rs567931
rs10818828
rs10986039
rs10986041
rs774342
rs17768880
rs565349
rs16915331
rs10986044
rs117556082
rs10818832
rs10818833
rs150920131
rs140698472
rs12340823
rs12340940
rs76964538
rs648085
rs76566732
rs62576560
rs62576561
rs10986060
rs661105
rs78380004
rs661532
rs553139
rs79202056
rs552989
rs9886874
rs551224
rs550270
rs10435892
rs10818845
rs62576562
rs10760292
rs10986062
rs113958606
rs112526285
rs113763544
rs115854842
rs9886725
rs7029062
rs74781402
rs7867206
rs57686796
rs113550346
rs111376765
rs3780422
rs612505
rs3780421
rs62576564
rs151279934
rs10986076
rs774329
rs10986078
rs111845928
rs10986080
rs56281459
rs7031472
rs139483796
rs62574569
rs144343230
rs10986084
rs16915478
rs41273933
rs12346403
rs7044824
rs7044961
rs7045221
rs10818857
rs10120040
rs10120099
rs12344879
rs113302557
rs2304388
rs724890
rs148926735
rs7041599
rs10118761
rs10818863
rs10760298
rs7042831
rs7046871
rs57298260
rs17696686
rs76233365
rs75181764
rs116933352
rs113797504
rs112566825
rs16915576
rs16915579
rs12352641
rs12352643
rs7032844
rs111442938
rs150603735
rs16915623
rs34757740
rs112017689
rs16915649
rs10115570
rs112483800
rs10125683
rs10818876
rs60358936
rs10122943
rs116459661
rs10986118
rs148463488
rs191792481
rs10429522
rs7020345
rs10986125
rs72759679
rs4742727
rs16915689
rs10818890
rs7048165
rs77322120
rs12235930
rs1537960
rs80024556
rs1537959
rs2417578
rs945656
rs10818892
rs10818893
rs10818896
rs16915747
rs12684858
rs140484246
rs7022828
rs72759681
rs7027725
rs72759683
rs79497779
rs2900382
rs4743220
rs4743221
rs187280471
rs10986167
rs10760306
rs16915785
rs10818903
rs8181080
rs73502846
rs118044376
rs62574592
rs1889984
rs117932889
rs117357337
rs12552849
rs117102957
rs10283767
rs75297712
rs60868407
rs144207200
rs59238198
rs73502849
rs10986180
rs16915857
rs117652237
rs58531072
rs58312059
rs10986187
rs10986192
rs148789525
rs146571001
rs1537958
rs4743222
rs75459529
rs73502855
rs66989623
rs4743223
rs4743224
rs7026110
rs73502862
rs142940771
rs146096243
rs10760320
rs12378676
rs10739641
rs10986216
rs59974967
rs7852239
rs62574617
rs62574618
rs1572473
rs1537957
rs12336184
rs7043160
rs12339416
rs7029453
rs112604906
rs12348935
rs78141324
rs117426918
rs10986244
rs10818923
rs1336819
rs55906726
rs10760325
rs181863109
rs80204724
rs10986247
rs4742728
rs4743225
rs4742729
rs4743226
rs73655448
rs77594428
rs12001905
rs10818928
rs58562936
rs11788223
rs28482441
rs12349881
rs12337248
rs75228671
rs57621442
rs77579987
rs57780167
rs12352195
rs28735883
rs16916050
rs57361340
rs16916066
rs78482341
rs1336817
rs7466271
rs1336816
rs143738065
rs7357609
rs4743227
rs192919975
rs1889983
rs60421482
rs60737529
rs59561185
rs2491397
rs2485145
rs73502897
rs76147841
rs73502898
rs17770238
rs7047515
rs1415116
rs2491398
rs2485146
rs2491399
rs78620690
rs17770298
rs62574622
rs73502902
rs55947509
rs4743228
rs16916134
rs10986301
rs28469088
rs78945021
rs80230127
rs77057956
rs10986308
rs76273894
rs10818941
rs76243315
rs7042032
rs10986316
rs4743229
rs10818944
rs11793304
rs10760353
rs7024036
rs77589545
rs7028271
rs12351078
rs10986322
rs3824497
rs3802477
rs10818948
rs62574623
rs62574624
rs138180165
rs12004517
rs149133343
rs55923702
rs62574625
rs10818955
rs10818956
rs77779863
rs1930420
rs56386936
rs2808542
rs2779544
rs73505022
rs1930419
rs2808543
rs147331823
rs2779559
rs1953087
rs78293983
rs1953086
rs2225581
rs148000091
rs1930418
rs1930417
rs2779592
rs112464315
rs2808547
rs10986350
rs59511105
rs2808548
9:101226816_C_A
rs2808549
rs150337782
rs2808550
rs143568151
rs2779520
rs2808551
rs2808552
rs2808553
rs2808554
rs28442206
rs2151214
9:101230631_C_T
rs2779530
rs12339842
rs2779531
rs147627761
rs2779532
rs12552470
rs35005176
rs2808555
rs75662158
rs16916325
rs12554364
rs117116094
rs12553207
rs3750348
rs1009277
rs16916336
rs56200781
rs16916338
rs147988212
rs75927658
rs117651244
rs16916353
rs1930416
rs1930415
rs77427150
rs144504148
rs75726740
rs2808556
rs2779546
rs16916379
rs2779547
rs2808557
rs2779548
rs2808558
rs2151213
rs2151212
rs55950574
rs71501864
rs7866071
rs12553133
rs62575964
rs16916402
rs62575965
rs13295431
rs872092
rs872091
rs59703269
rs874278
rs77658893
rs944763
rs77274586
rs2779550
rs186800640
rs35011277
rs17770838
rs2779551
rs75252212
rs2808559
rs2779552
rs2184024
rs7861346
rs77897178
rs55981436
rs10125760
rs149233275
rs62575969
rs7042208
rs16916507
rs1000440
rs10986419
rs79807137
rs10818988
rs10986425
rs10986426
rs2104905
9:101260985_C_G
9:101260985_C_A
rs56301029
rs16916551
rs2808560
rs10986439
rs73488412
rs1007651
rs139891893
rs2779555
rs2808561
rs10512257
rs2779556
rs11788445
rs116878438
rs2779557
rs7023937
rs12552067
rs11789969
rs11789572
rs10986469
rs12683969
rs10986470
rs871796
rs10986472
rs10986473
rs11788107
rs871797
rs10986474
rs72603694
rs2808562
rs2779558
rs57879948
rs10819003
rs74883299
rs13289887
rs13295101
rs55816307
rs13294767
rs13293702
rs141981289
rs11794615
rs13295021
rs2779560
rs13294095
rs2808564
rs112937268
rs146509520
rs117392404
rs149702841
rs55940107
rs2808565
rs7857375
rs138194877
rs2779562
rs2779563
rs2808566
rs2779564
rs12347388
rs117507670
rs1930409
rs868234
rs2779565
rs944762
rs944761
rs78879810
rs2779567
rs7024986
rs2808567
rs2779569
rs2779570
rs11789322
rs191431709
rs72761519
rs2779571
rs2808568
rs16916777
rs7044793
rs2779572
rs7048239
rs2779573
rs7861460
rs72603695
rs72603696
rs10121587
rs116969213
rs870082
rs2779574
rs944760
rs870083
rs4742732
rs2095121
rs2779575
rs2779576
rs149320333
rs144564930
rs2779577
rs10733671
rs72603697
rs72603698
rs2779578
rs10986531
9:101285964_G_T
rs2779579
rs10121121
rs2779580
rs2779581
rs2779582
rs10819028
rs2779583
rs12348695
rs2095120
rs117462999
rs117705125
rs6478743
rs10760389
rs7021802
rs1930424
rs4534235
rs1930425
rs1930426
rs2779585
rs2779586
rs10121704
rs2779587
rs79034296
rs56177517
rs2779588
rs2779589
rs2779590
rs4355908
rs4596749
rs117685732
rs10986577
rs73488485
rs117411519
rs55807407
rs55703227
rs12379681
rs10986579
rs11788298
rs10115107
rs143604650
rs2779591
rs7855197
rs6478747
rs10521035
rs12351127
rs2779593
rs10986584
rs7032419
rs80056900
rs2104906
rs4237192
rs2001993
rs2001992
rs2779599
rs7857537
rs147943095
rs1999502
rs11787646
rs1999503
rs16916909
rs78107422
rs12349351
rs7045028
rs2808569
rs10986631
rs7876036
rs73488496
rs2779600
rs61565750
rs2779601
rs10986638
rs117196480
rs2808570
rs73655489
rs77897477
rs2779602
rs2808521
rs35449008
rs2184026
rs12338626
rs73488500
rs2808522
rs2808523
rs10819042
rs73490405
rs1999498
rs61233819
rs62576020
rs12347864
rs113271620
rs16917019
rs4743234
rs10986708
rs62576022
rs76712610
rs2808524
rs117262666
rs13290406
rs74762438
rs2259639
rs944686
rs28546491
rs2900512
rs4507885
rs884886
rs884887
rs944687
rs73490413
rs884888
rs7044171
rs11791441
rs2808525
rs10986740
rs4743235
rs16917111
rs10986744
rs2779605
rs4743236
rs11999209
rs111447025
rs2225559
rs113445959
rs149686305
rs957339
rs1930137
rs2778901
rs59391327
rs4743237
rs2779518
rs113958780
rs2779519
rs62576023
rs78851847
rs75210337
rs28458297
rs2779521
rs16917159
rs62576024
rs11790707
rs117259538
rs2808526
rs150733058
rs139117030
rs2808527
rs1167765
rs1167766
rs1167767
rs16917183
rs1186363
rs62576025
rs1759308
rs1183825
rs1184859
rs6478761
rs871002
rs914669
rs13288889
rs17778184
rs1167768
rs35907958
rs13286162
rs2778902
rs34629716
rs1622942
rs928425
rs928426
rs7044074
rs7029361
rs12343226
rs1167769
rs112338766
rs2779523
rs13298759
rs7861531
rs115385822
rs10986792
rs1179740
rs75220261
rs2018973
rs10986793
rs1318613
rs2778903
rs73494466
rs55656513
rs56042101
rs10986801
rs7042909
rs10986803
rs10986806
rs10986810
rs2778904
rs80322096
rs73494467
rs2778905
rs2779524
rs2808529
rs11789308
rs2808530
rs62576028
rs2808531
rs2808532
rs1758799
rs67703533
rs2779525
rs13286375
rs2808533
rs2808534
rs2778906
rs2808535
rs2808536
rs3750344
rs3750343
rs2808537
rs10986814
rs1182894
rs10986816
rs73494486
rs1177531
rs1182895
rs10986822
rs57456685
rs1186364
rs16917365
rs2779526
rs2779527
rs10819060
rs2808538
rs7851347
rs1167762
rs2778908
rs1167763
rs10123407
rs2779528
rs1186021
rs73494498
rs12337255
rs17778857
rs74608357
rs116849701
rs10120605
rs12378482
rs118125840
rs144311734
rs79670705
rs2778909
rs78316820
rs76651577
rs2778910
rs2779529
rs7861148
rs7860298
rs112497706
rs58022571
rs10986850
rs10986852
rs59614727
rs57905636
rs57185876
rs1999501
rs17779010
rs117455238
rs75846681
rs10986861
rs76553568
rs56123608
rs74756749
rs13301129
rs2808539
rs10986878
rs2808540
rs11787957
rs34181928
rs35835340
rs10819066
rs1999500
rs1999499
rs7035372
rs1758805
rs1537738
rs1537737
rs12378806
rs2808541
rs117279565
rs77680548
rs186986100
rs1167764
rs1034160
rs2151075
rs16917637
rs55946876
rs10986912
rs2184025
rs2151216
rs2151215
rs10986929
rs4743238
rs13284800
rs10819071
rs10986939
rs10819072
rs10819073
rs10819074
rs10986946
rs10986948
rs17779442
rs12684622
rs10986955
rs914665
rs914664
rs2258938
rs914663
rs914662
rs2418084
rs1320497
rs2418085
rs944688
9:101364062_C_T
9:101364062_C_A
rs148051122
rs62561779
rs62561780
rs62561781
rs141649144
rs73502480
rs13293545
rs870047
rs944689
rs10986995
rs7026754
rs2779534
rs76987298
rs72743818
rs10986999
rs59652555
rs10987004
rs191085375
rs10987005
rs118114093
rs2779535
rs113493231
rs77545309
rs187573541
rs74498704
rs12377101
rs4743239
rs2779536
rs1930141
rs1023209
rs7874603
rs72743821
rs7848993
rs13302776
rs2778911
rs116923243
rs116243516
rs11788000
rs2151076
rs1889059
rs10987057
rs115630659
rs1930422
rs1984055
rs1930421
rs118025650
rs34692225
rs4327958
rs113758230
rs2779539
rs2778912
rs111310121
rs10987082
rs10987083
rs1167773
rs2778913
rs2778914
rs7872682
rs117669800
rs1167774
rs151142819
rs6478785
rs113097806
rs2778915
rs7853961
rs1930130
rs10120452
rs7033796
rs74815557
rs10987128
rs12379166
rs10081642
rs10081774
rs2778916
rs1930131
rs2779541
rs2778917
rs146338418
rs79954397
rs7853536
rs1167771
rs150738424
rs1547272
rs117536345
rs2779542
rs1930410
rs2065452
rs139363326
rs7019309
rs139027240
rs6478789
rs2779543
rs146069624
rs4743241
rs117199433
rs2151217
rs2065451
rs2778919
rs79824961
rs1167772
rs7860838
rs1758793
rs62563760
rs4743242
rs59069726
rs7048344
rs10987193
rs7849195
rs6478791
rs7038285
rs6478792
rs113777910
rs7026218
rs72743826
rs7869482
rs4742734
rs59673494
rs967932
rs967931
rs61259291
rs57503540
rs61502094
rs7864144
rs7849599
rs7020492
rs140980003
rs7852947
rs1930423
rs7856813
rs10987230
rs13286855
rs80184134
rs79480445
rs10987234
rs148721611
rs72743828
rs12337386
rs10125405
rs1930135
rs4743244
rs7873740
rs72743831
rs59647504
rs10987249
rs56693766
rs57190410
rs72760665
rs10119544
rs10119594
rs6478797
rs7033772
rs35970652
rs146052970
rs10987258
rs10987259
rs1967890
rs7035420
rs4743246
rs1571931
rs72760668
rs1571930
rs4743247
rs148971931
rs1571929
rs1571928
rs35209831
rs2225558
rs145021722
rs4743248
rs72760671
rs7388933
rs1930134
rs2418209
rs4743251
rs2151074
rs4477137
rs2151073
rs2183972
rs4606175
rs1571927
rs1571926
rs10217283
rs72760677
rs1977581
rs149341958
rs1977580
rs72760678
rs2900546
rs2900547
rs72760679
rs72760681
rs72760683
rs72760684
rs12345853
rs35248075
rs35095054
rs914661
rs2151072
rs72760685
rs72760686
rs4743253
rs4743254
rs4743255
rs4743256
rs7863368
rs7852418
rs10987292
rs10987293
rs12002737
rs7865785
rs10739676
rs72760693
rs58711145
rs1953058
rs118149470
rs3983397
rs4743259
rs4743260
rs7870104
rs7856945
rs7870263
rs1930139
rs1930138
rs10435898
rs10435850
rs4743261
rs72760700
rs9299312
rs10481694
rs72760701
rs9299313
rs7868757
rs10739678
rs10760441
rs10125034
rs10122306
rs7853807
rs7853820
rs7869909
rs7873214
rs7869915
rs76780416
rs72762603
rs77823173
rs1930136
rs10987328
rs77433905
rs62563783
rs10512258
rs12338804
rs10512259
rs7020368
rs7019449
rs7036325
rs10116189
rs10116255
rs6478810
rs6478811
rs914668
rs914667
rs914666
rs28418488
rs1105931
rs1547271
rs10987362
rs4237193
rs112402362
rs201779004
rs12341571
rs4743263
rs55974178
rs10987365
rs137893434
rs72731080
rs867260
rs4743264
rs980590
rs117838221
rs113497377
rs4743265
rs4743266
rs72731081
rs438886
rs516930
rs10739681
rs144626935
rs112011793
rs114702043
rs883443
rs2095078
rs2095079
rs2095080
rs337525
rs146483554
rs78436937
rs337527
rs337528
rs77966875
rs7847809
rs337529
rs337530
rs337531
rs337532
rs337533
rs76097300
rs337534
rs337535
rs61170647
rs35388660
rs72731084
rs75045615
rs337536
rs4517239
rs114212157
rs337554
rs76329410
rs118063659
rs13440079
rs337553
rs76071271
rs337552
rs337551
rs337550
rs112619540
rs337549
rs337548
rs337547
rs10987486
rs79980011
rs13288274
rs337546
rs337545
rs186808
rs116884031
rs112161497
rs337544
rs337543
rs10114778
rs337542
rs7869446
rs337541
rs337540
rs337539
rs337538
rs337537
rs76194778
rs67229546
rs10987494
rs72731087
rs337561
rs337560
rs337559
rs12003878
rs191411
rs337558
rs337557
rs337556
rs337555
rs73655498
rs570138
rs145130263
rs116975482
rs140612361
rs79245777
rs394488
rs415902
rs509747
rs34585686
rs507876
rs77213774
rs117118366
rs3808896
rs529278
rs529269
rs526590
rs78938524
rs405430
rs76195584
rs112900263
rs117907541
rs143853333
rs111497663
rs379630
rs151070060
rs512278
rs420158
rs404680
rs532824
rs141435985
rs397776
rs450231
rs3889747
rs139855568
rs10987541
rs173066
rs186809
9:101482438_G_T
rs10987547
rs337578
rs337577
rs1961655
rs48418
rs116883702
rs337576
rs337575
rs337574
rs337573
rs4078676
rs337572
rs76043071
rs337571
rs117653721
rs6478839
rs10760475
rs10819266
rs337570
rs337569
rs337568
rs13288158
rs429562
rs928424
rs380857
rs337567
rs337566
rs9409306
rs7862858
rs77659268
rs144679862
rs337591
rs337590
rs453409
rs439347
rs337589
rs117846104
rs337588
rs337587
rs337586
rs144044209
rs337585
rs10760479
rs41283624
rs117296253
rs6478845
rs148990264
rs337583
rs337581
rs78295289
rs117852657
rs337580
rs12376360
rs12380570
rs7035107
rs4742737
rs371521
rs117248430
rs16917884
rs554730
rs507318
rs117359414
rs77053509
rs10739690
rs72733205
rs77318086
rs34575145
rs337565
rs337564
rs4742738
rs180039
rs180038
rs13299478
rs10987602
rs10987604
rs168083
rs72735322
rs580809
rs692824
rs78858055
rs117048876
rs422531
rs34317897
rs67024284
rs60698775
rs4742740
rs4133831
rs72735324
rs139218146
rs7048734
rs7029599
rs78551535
rs117922864
rs12554653
rs4133240
rs4743273
rs7469116
rs9919074
rs13288472
rs77478190
rs117002373
rs7867317
rs75338527
rs117847368
rs6415847
rs41312226
rs72735326
rs10819300
rs139515784
rs12057064
rs12686258
rs4743274
rs145639946
rs62561318
rs7867234
rs7028766
rs4742741
rs145789444
rs7035722
rs147385396
rs78235211
9:101542880_T_A
rs7865233
rs9886821
rs7020056
rs12056975
rs7047722
rs4078675
rs4075448
rs7853904
rs3933477
rs7027771
rs7038640
rs10760494
rs41283632
rs6415849
rs117858527
rs10125255
rs34785870
rs62561321
rs11791440
rs137923319
rs4742742
rs4743277
rs4743278
rs76903503
rs35034946
rs4743279
rs4743280
rs35982401
rs13300882
rs147447105
rs79593135
rs10819308
rs10987747
rs4743281
rs10987748
rs10119228
rs10987749
rs118113749
rs570974487
rs144605869
rs7861186
rs1555519
rs1555520
rs33998698
rs7018907
rs7039118
rs2146255
rs1543506
rs1555522
rs7027405
rs1137654
rs754222
```
