## Supplementary material for "Characterization of shared and ancestry-specific signals driving complex traits using multi-ancestry fine-mapping": s1.afreq

```
#CHROM	ID	REF	ALT	ALT_FREQS	OBS_CT
9	rs77667342	C	T	0.0178926	1006
9	rs10983833	T	C	0.207753	1006
9	rs1156850	G	A	0.7167	1006
9	rs7870540	T	C	0.718688	1006
9	rs7870795	T	C	0.718688	1006
9	rs7029271	C	T	0.535785	1006
9	rs7872122	A	G	0.191849	1006
9	rs7859751	G	A	0.718688	1006
9	rs7860766	C	T	0.172962	1006
9	rs117116267	T	C	0.0248509	1006
9	rs12377722	C	T	0.173956	1006
9	rs72751592	T	G	0.192843	1006
9	rs145301301	C	T	0.0228628	1006
9	rs137942337	G	A	0.00397614	1006
9	rs10983845	A	G	0.192843	1006
9	rs1443433	A	G	0.191849	1006
9	rs117100151	G	T	0.0407555	1006
9	rs10983853	C	T	0.0437376	1006
9	rs10983855	G	A	0.0437376	1006
9	rs77916223	A	C	0.0427435	1006
9	rs80224157	C	A	0.0437376	1006
9	rs10983858	C	G	0.0437376	1006
9	rs10983861	T	A	0.0437376	1006
9	rs7870871	T	C	0.751491	1006
9	rs6478413	A	G	0.570577	1006
9	rs117675078	A	G	0.0168986	1006
9	rs10124220	T	C	0.588469	1006
9	rs1443432	C	T	0.570577	1006
9	rs72751594	C	T	0.172962	1006
9	rs116958828	C	T	0.0457256	1006
9	rs1822416	C	T	0.0437376	1006
9	rs2401638	C	G	0.0437376	1006
9	rs4297160	G	A	0.529821	1006
9	rs10983871	A	G	0.0437376	1006
9	rs74867670	C	A	0.0437376	1006
9	rs117733077	C	G	0.0427435	1006
9	rs74433582	A	G	0.055666	1006
9	rs79011204	C	G	0.0457256	1006
9	rs72751595	C	T	0.173956	1006
9	rs116304361	C	A	0.0437376	1006
9	rs7848973	A	G	0.588469	1006
9	rs7024922	A	G	0.191849	1006
9	rs117311741	A	G	0.0427435	1006
9	rs7045138	C	T	0.526839	1006
9	rs78193171	G	A	0.0765408	1006
9	rs7033765	A	T	0.526839	1006
9	rs6478423	C	T	0.763419	1006
9	rs10739513	C	T	0.762425	1006
9	rs721417	C	A	0.172962	1006
9	rs72751597	G	C	0.172962	1006
9	rs72751599	C	T	0.0646123	1006
9	rs74714902	G	A	0.0437376	1006
9	rs10983889	T	C	0.0417495	1006
9	rs7024345	A	G	0.762425	1006
9	rs77268733	A	T	0.0417495	1006
9	rs74934500	A	G	0.0427435	1006
9	rs10983892	G	C	0.135189	1006
9	rs10983893	T	C	0.135189	1006
9	rs10983896	C	T	0.135189	1006
9	rs140568596	G	A	0.0178926	1006
9	rs7043885	C	T	0.583499	1006
9	rs10217225	C	T	0.102386	1006
9	rs10983904	A	C	0.135189	1006
9	rs35663706	G	T	0.0188867	1006
9	rs1912996	G	T	0.761431	1006
9	rs4743134	C	A	0.583499	1006
9	rs55960649	C	A	0.584493	1006
9	rs4743135	C	T	0.583499	1006
9	rs7049054	T	G	0.583499	1006
9	rs7018683	T	C	0.583499	1006
9	rs7046186	A	G	0.761431	1006
9	rs7847126	A	C	0.584493	1006
9	rs7860598	G	A	0.583499	1006
9	rs7847259	A	G	0.761431	1006
9	rs140338519	T	A	0.00397614	1006
9	rs118091353	G	A	0.0178926	1006
9	rs10983920	C	A	0.177932	1006
9	rs10818124	C	T	0.583499	1006
9	rs7023267	G	A	0.761431	1006
9	rs7040492	A	G	0.583499	1006
9	rs10983932	A	T	0.135189	1006
9	rs7874716	T	C	0.176938	1006
9	rs7048394	T	C	0.761431	1006
9	rs7860651	C	T	0.761431	1006
9	rs7875783	A	G	0.761431	1006
9	rs111699285	C	T	0.136183	1006
9	rs7849834	T	C	0.761431	1006
9	rs79268293	A	G	0.0407555	1006
9	rs113118960	A	G	0.0417495	1006
9	rs6478437	A	G	0.582505	1006
9	rs2401639	T	C	0.582505	1006
9	rs77174228	C	T	0.0238569	1006
9	rs4743136	C	G	0.177932	1006
9	rs74396330	T	C	0.0407555	1006
9	rs12378536	C	G	0.177932	1006
9	rs12348691	G	A	0.582505	1006
9	rs10759960	A	G	0.718688	1006
9	rs13288000	T	C	0.582505	1006
9	rs7873389	C	T	0.582505	1006
9	rs115269261	G	T	0.0417495	1006
9	rs114008430	G	C	0.177932	1006
9	rs10818133	C	G	0.582505	1006
9	rs12341377	C	G	0.582505	1006
9	rs7851552	C	A	0.582505	1006
9	rs7851660	C	A	0.583499	1006
9	rs10983958	G	C	0.0417495	1006
9	rs10983959	T	C	0.0417495	1006
9	rs12348304	T	C	0.582505	1006
9	rs13295123	C	G	0.135189	1006
9	rs894672	C	T	0.760437	1006
9	rs894673	A	T	0.584493	1006
9	rs7848950	T	C	0.760437	1006
9	rs1348386	A	G	0.760437	1006
9	rs117647586	T	C	0.0178926	1006
9	rs7032302	G	C	0.134195	1006
9	rs72753506	G	A	0.135189	1006
9	rs3758251	G	C	0.582505	1006
9	rs72753507	T	C	0.177932	1006
9	rs72753508	T	C	0.136183	1006
9	rs10046805	G	A	0.582505	1006
9	rs3758249	T	C	0.582505	1006
9	rs10983975	A	C	0.761431	1006
9	rs4743138	A	G	0.760437	1006
9	rs111846096	C	G	0.0417495	1006
9	rs3758248	G	A	0.582505	1006
9	rs74606599	G	T	0.0417495	1006
9	rs72753509	A	G	0.177932	1006
9	rs907577	C	T	0.582505	1006
9	rs907576	C	T	0.760437	1006
9	rs143226042	C	A	0.0407555	1006
9	rs13302470	A	G	0.582505	1006
9	rs7849497	G	C	0.760437	1006
9	rs1867277	A	G	0.582505	1006
9	rs1867278	C	A	0.582505	1006
9	rs1867279	T	C	0.760437	1006
9	rs1867280	G	C	0.582505	1006
9	rs3021523	T	C	0.760437	1006
9	rs3021526	C	T	0.582505	1006
9	rs7046645	T	C	0.760437	1006
9	rs7043516	A	C	0.177932	1006
9	rs1443434	G	T	0.582505	1006
9	rs1443435	T	C	0.582505	1006
9	rs41274258	A	G	0.0417495	1006
9	rs41274260	T	C	0.0417495	1006
9	rs76305281	C	T	0.0417495	1006
9	rs10984009	G	A	0.135189	1006
9	rs925485	G	C	0.763419	1006
9	rs12347191	C	T	0.584493	1006
9	rs925486	C	T	0.763419	1006
9	rs1465965	C	T	0.763419	1006
9	rs4460498	T	C	0.584493	1006
9	rs973473	T	G	0.764414	1006
9	rs1912998	T	C	0.764414	1006
9	rs907582	T	C	0.763419	1006
9	rs874004	C	G	0.39165	1006
9	rs907581	A	G	0.628231	1006
9	rs72753511	C	G	0.0745527	1006
9	rs907580	T	C	0.763419	1006
9	rs907579	G	T	0.763419	1006
9	rs185585986	C	T	0.0168986	1006
9	rs907578	A	G	0.763419	1006
9	rs993501	G	A	0.628231	1006
9	rs12342888	G	A	0.0437376	1006
9	rs12343182	G	C	0.626243	1006
9	rs6478445	A	G	0.628231	1006
9	rs76605533	C	T	0.0218688	1006
9	rs10119760	G	C	0.628231	1006
9	rs10113884	C	T	0.628231	1006
9	rs10113907	C	T	0.39165	1006
9	rs10117642	T	C	0.629225	1006
9	rs10119853	G	A	0.628231	1006
9	rs10759975	T	C	0.628231	1006
9	rs7860144	A	G	0.627237	1006
9	rs13299924	C	T	0.627237	1006
9	rs13300874	A	G	0.39165	1006
9	rs10120412	T	C	0.627237	1006
9	rs10122541	G	A	0.626243	1006
9	rs2417575	G	A	0.627237	1006
9	rs2417576	C	T	0.627237	1006
9	rs75656766	A	G	0.0526839	1006
9	rs145211021	G	A	0.0129225	1006
9	rs78805696	T	C	0.0954274	1006
9	rs7847010	T	C	0.629225	1006
9	rs12336353	C	T	0.0437376	1006
9	rs7357707	G	T	0.39165	1006
9	rs1443436	T	A	0.627237	1006
9	rs62574031	G	C	0.054672	1006
9	rs7037175	G	C	0.627237	1006
9	rs12378800	G	A	0.0626243	1006
9	rs6478450	C	T	0.392644	1006
9	rs4560904	G	A	0.234592	1006
9	rs7868534	G	A	0.627237	1006
9	rs77309863	C	T	0.0258449	1006
9	rs10818175	T	C	0.627237	1006
9	rs117912797	C	T	0.0139165	1006
9	rs1955143	A	T	0.627237	1006
9	rs1955144	A	G	0.627237	1006
9	rs1955145	C	A	0.627237	1006
9	rs10759981	A	G	0.627237	1006
9	rs7033315	C	G	0.392644	1006
9	rs925487	C	T	0.627237	1006
9	rs80260796	T	C	0.0149105	1006
9	rs10119795	C	T	0.392644	1006
9	rs13287360	A	G	0.629225	1006
9	rs10123699	A	G	0.627237	1006
9	rs4743139	A	G	0.629225	1006
9	rs77491338	A	C	0.0437376	1006
9	rs10984098	G	A	0.135189	1006
9	rs12342417	G	A	0.627237	1006
9	rs10984103	A	C	0.627237	1006
9	rs13286291	A	C	0.629225	1006
9	rs117079910	A	G	0.0467197	1006
9	rs61743137	T	C	0.0139165	1006
9	rs4743140	T	A	0.39165	1006
9	rs7044121	A	T	0.628231	1006
9	rs72753521	A	C	0.0139165	1006
9	rs4743142	G	A	0.626243	1006
9	rs141800518	T	C	0.0139165	1006
9	rs2120264	A	G	0.626243	1006
9	rs4255258	A	G	0.628231	1006
9	rs72753522	C	T	0.0914513	1006
9	rs12002967	C	T	0.114314	1006
9	rs12345171	T	C	0.0248509	1006
9	rs10818213	T	C	0.626243	1006
9	rs17346310	T	C	0.252485	1006
9	rs62574034	A	G	0.254473	1006
9	rs7866436	G	A	0.629225	1006
9	rs7853349	A	T	0.375746	1006
9	rs7870125	G	C	0.37674	1006
9	rs113565479	T	C	0.0387674	1006
9	rs67500034	T	G	0.252485	1006
9	rs12238579	G	C	0.37674	1006
9	rs10984193	T	C	0.252485	1006
9	rs10512255	G	A	0.629225	1006
9	rs12006522	G	C	0.629225	1006
9	rs12004762	A	G	0.629225	1006
9	rs12550872	G	A	0.629225	1006
9	rs150552087	G	T	0.0238569	1006
9	rs139518094	C	T	0.0745527	1006
9	rs7034249	C	T	0.629225	1006
9	rs7034648	C	A	0.629225	1006
9	rs78440419	C	T	0.0407555	1006
9	rs12003789	C	G	0.377734	1006
9	rs11999801	G	C	0.377734	1006
9	rs10984212	G	C	0.37674	1006
9	rs13301569	A	C	0.377734	1006
9	rs7032086	T	G	0.629225	1006
9	rs7032114	T	G	0.629225	1006
9	rs116841788	G	A	0.0139165	1006
9	rs10984219	G	A	0.0457256	1006
9	rs10115216	T	G	0.629225	1006
9	rs62574035	C	T	0.251491	1006
9	rs7036589	A	T	0.629225	1006
9	rs72753531	T	C	0.0318091	1006
9	rs7021160	C	A	0.767396	1006
9	rs7037324	A	G	0.629225	1006
9	rs6478469	A	G	0.629225	1006
9	rs16925130	T	C	0.05666	1006
9	rs35324451	A	T	0.616302	1006
9	rs28703314	A	T	0.630219	1006
9	rs72753537	T	C	0.140159	1006
9	rs7022148	T	C	0.627237	1006
9	rs192894841	G	T	0.00596421	1006
9	rs10984235	C	T	0.627237	1006
9	rs7034336	C	T	0.627237	1006
9	rs9775370	G	A	0.628231	1006
9	rs10818241	A	G	0.628231	1006
9	rs7037562	G	A	0.375746	1006
9	rs7038480	C	T	0.251491	1006
9	rs7027221	T	C	0.628231	1006
9	rs7038998	C	G	0.627237	1006
9	rs10739526	T	C	0.628231	1006
9	rs182765452	C	T	0.00596421	1006
9	rs3824495	C	A	0.628231	1006
9	rs3808893	C	T	0.628231	1006
9	rs7040232	A	G	0.252485	1006
9	rs6478471	A	G	0.627237	1006
9	rs10984253	A	G	0.628231	1006
9	rs7855917	C	A	0.252485	1006
9	rs7020644	T	C	0.375746	1006
9	rs7031386	G	T	0.628231	1006
9	rs7048255	A	G	0.628231	1006
9	rs9299258	T	G	0.628231	1006
9	rs6586	C	T	0.375746	1006
9	rs1561961	C	T	0.628231	1006
9	rs150911589	A	C	0.0407555	1006
9	rs723227	G	A	0.568588	1006
9	rs68112593	C	A	0.252485	1006
9	rs1561959	C	G	0.372763	1006
9	rs1561958	G	T	0.372763	1006
9	rs1561957	T	C	0.62326	1006
9	rs10984290	A	G	0.0596421	1006
9	rs148936487	G	A	0.0367793	1006
9	rs34888442	C	G	0.0497018	1006
9	rs34945071	T	C	0.0407555	1006
9	rs7042459	T	C	0.542744	1006
9	rs72753548	C	T	0.261431	1006
9	rs10984297	G	T	0.263419	1006
9	rs10760011	A	C	0.54175	1006
9	rs12235434	C	T	0.266402	1006
9	rs12237296	G	C	0.266402	1006
9	rs12236440	A	G	0.266402	1006
9	rs2282192	C	T	0.270378	1006
9	rs3780416	T	C	0.265408	1006
9	rs137953216	A	G	0.0119284	1006
9	rs1127703	A	G	0.265408	1006
9	rs2120263	C	T	0.271372	1006
9	rs2120262	C	A	0.539761	1006
9	rs76863989	G	A	0.0506958	1006
9	rs3780417	T	A	0.265408	1006
9	rs3780418	G	C	0.265408	1006
9	rs3780419	T	C	0.265408	1006
9	rs3780420	T	C	0.412525	1006
9	rs10984349	G	C	0.263419	1006
9	rs7028759	T	C	0.909543	1006
9	rs4743143	G	A	0.146123	1006
9	rs189795296	T	G	0.0168986	1006
9	rs7864655	T	G	0.265408	1006
9	rs7861658	A	G	0.411531	1006
9	rs66990486	T	C	0.411531	1006
9	rs10984361	C	T	0.411531	1006
9	rs72753557	T	C	0.146123	1006
9	rs10984373	C	T	0.411531	1006
9	rs10984375	T	A	0.265408	1006
9	rs17431614	T	C	0.411531	1006
9	rs10984377	A	G	0.146123	1006
9	rs3824496	C	T	0.411531	1006
9	rs3183928	A	C	0.411531	1006
9	rs3183927	A	G	0.411531	1006
9	rs148473559	A	G	0.00994036	1006
9	rs4743144	T	C	0.144135	1006
9	rs3808894	A	G	0.411531	1006
9	rs10512256	T	G	0.146123	1006
9	rs4743145	T	C	0.411531	1006
9	rs10760017	C	G	0.683897	1006
9	rs4743146	A	T	0.0765408	1006
9	rs7030887	C	T	0.411531	1006
9	rs7030907	C	T	0.411531	1006
9	rs1059003	A	G	0.145129	1006
9	rs1475695	G	A	0.411531	1006
9	rs1475696	C	T	0.411531	1006
9	rs35527067	G	T	0.00994036	1006
9	rs1348387	G	C	0.146123	1006
9	rs17431934	T	C	0.411531	1006
9	rs55737216	G	A	0.411531	1006
9	rs755109	T	C	0.411531	1006
9	rs111696803	G	A	0.411531	1006
9	rs12377604	A	G	0.411531	1006
9	rs75857772	C	G	0.0387674	1006
9	rs10760021	T	A	0.411531	1006
9	rs1947015	A	G	0.146123	1006
9	rs72753572	C	A	0.264414	1006
9	rs7870723	T	C	0.411531	1006
9	rs10760022	A	C	0.411531	1006
9	rs4743147	T	C	0.411531	1006
9	rs3758253	C	T	0.411531	1006
9	rs77220498	G	A	0.0656064	1006
9	rs3758254	A	G	0.411531	1006
9	rs2417577	A	G	0.411531	1006
9	rs67975003	T	G	0.264414	1006
9	rs74847901	T	C	0.0377734	1006
9	rs79978411	G	C	0.0387674	1006
9	rs76995732	C	T	0.0994036	1006
9	rs12156487	C	T	0.146123	1006
9	rs4631576	C	T	0.410537	1006
9	rs10984462	T	G	0.265408	1006
9	rs192436877	C	T	0.0218688	1006
9	rs10984466	A	G	0.411531	1006
9	rs10984467	A	G	0.00795229	1006
9	rs111908537	G	A	0.146123	1006
9	rs180732949	C	T	0.0238569	1006
9	rs10984478	C	T	0.265408	1006
9	rs4514106	G	A	0.146123	1006
9	rs10984484	G	C	0.263419	1006
9	rs55978521	G	A	0.146123	1006
9	rs112200690	C	T	0.146123	1006
9	rs114266868	T	C	0.411531	1006
9	rs149240763	C	G	0.0178926	1006
9	rs146401228	C	A	0.00596421	1006
9	rs10984499	G	A	0.410537	1006
9	rs12338024	G	A	0.233598	1006
9	rs10984506	A	T	0.402584	1006
9	rs72753579	G	A	0.147117	1006
9	rs187038449	C	T	0.0109344	1006
9	rs72753581	C	T	0.147117	1006
9	rs113720543	A	G	0.147117	1006
9	rs10984516	C	T	0.147117	1006
9	rs7851498	T	C	0.157058	1006
9	rs7854948	T	A	0.147117	1006
9	rs4498663	G	C	0.262425	1006
9	rs12376113	G	C	0.16501	1006
9	rs4742708	G	A	0.146123	1006
9	rs17687621	C	T	0.146123	1006
9	rs10984522	G	A	0.144135	1006
9	rs78164274	G	A	0.0367793	1006
9	rs10984532	G	C	0.144135	1006
9	rs7025609	T	C	0.26839	1006
9	rs7037172	G	T	0.144135	1006
9	rs68053069	A	C	0.271372	1006
9	rs4743149	G	A	0.145129	1006
9	rs10984540	G	C	0.0417495	1006
9	rs10984545	G	A	0.145129	1006
9	rs150784340	A	G	0.0298211	1006
9	rs191217231	A	G	0.00795229	1006
9	rs72753587	A	C	0.269384	1006
9	rs72753588	A	C	0.146123	1006
9	rs12375612	C	T	0.146123	1006
9	rs4618817	A	G	0.27336	1006
9	rs10984588	G	A	0.279324	1006
9	rs72753594	A	T	0.0506958	1006
9	rs151154959	G	A	0.0228628	1006
9	rs150069864	A	T	0.0188867	1006
9	rs78504210	C	G	0.0238569	1006
9	rs10984599	C	T	0.271372	1006
9	rs7024281	T	C	0.27833	1006
9	rs193189154	C	T	0.0139165	1006
9	rs10984601	A	G	0.309145	1006
9	rs7853051	A	G	0.424453	1006
9	rs62575561	T	C	0.0675944	1006
9	rs10984606	T	G	0.516899	1006
9	rs112863294	A	G	0.0506958	1006
9	rs10116946	T	C	0.515905	1006
9	rs10116976	T	C	0.718688	1006
9	rs4743150	C	T	0.2167	1006
9	rs117437778	T	C	0.0109344	1006
9	rs62575562	A	C	0.0705765	1006
9	rs1572025	T	G	0.586481	1006
9	rs12336903	C	A	0.299205	1006
9	rs7855077	C	T	0.587475	1006
9	rs7855088	C	T	0.586481	1006
9	rs56145417	G	A	0.517893	1006
9	rs116897480	C	T	0.0168986	1006
9	rs3739672	A	G	0.2167	1006
9	rs142856859	C	T	0.0149105	1006
9	rs548168751	G	A	0.0159046	1006
9	rs957955	C	G	0.217694	1006
9	rs932998	T	G	0.88171	1006
9	rs140532569	G	A	0.0109344	1006
9	rs10984649	C	T	0.0516899	1006
9	rs10984650	G	T	0.299205	1006
9	rs62575563	G	A	0.0328032	1006
9	rs117030920	G	A	0.0357853	1006
9	rs13297119	A	G	0.0178926	1006
9	rs17760622	A	G	0.0675944	1006
9	rs117014678	A	G	0.0119284	1006
9	rs872251	A	G	0.301193	1006
9	rs7874518	T	C	0.519881	1006
9	rs7041878	C	T	0.117296	1006
9	rs7850685	C	G	0.218688	1006
9	rs10984730	C	T	0.0636183	1006
9	rs7035650	C	G	0.517893	1006
9	rs1131641	C	T	0.519881	1006
9	rs1010777	G	A	0.517893	1006
9	rs4743152	A	G	0.519881	1006
9	rs10283632	G	A	0.299205	1006
9	rs7044744	C	A	0.519881	1006
9	rs76917914	A	G	0.218688	1006
9	rs143963558	G	A	0.0119284	1006
9	rs112915767	G	A	0.0109344	1006
9	rs12343826	T	G	0.299205	1006
9	rs116903446	G	A	0.0178926	1006
9	rs987142	A	T	0.519881	1006
9	rs28660049	C	T	0.299205	1006
9	rs10984775	C	T	0.300199	1006
9	rs147077136	G	C	0.0984095	1006
9	rs117013889	T	A	0.0675944	1006
9	rs12343499	C	T	0.0477137	1006
9	rs113437897	C	T	0.0109344	1006
9	rs78728237	A	T	0.0506958	1006
9	rs10283737	T	G	0.302187	1006
9	rs4742710	T	C	0.521869	1006
9	rs12377347	C	G	0.00994036	1006
9	rs9987610	C	T	0.0238569	1006
9	rs4742711	G	A	0.218688	1006
9	rs80322448	G	A	0.0984095	1006
9	rs72755413	G	A	0.0606362	1006
9	rs879275	G	C	0.587475	1006
9	rs10125654	G	A	0.519881	1006
9	rs874610	G	T	0.219682	1006
9	rs77250906	G	A	0.0298211	1006
9	rs10984811	A	C	0.299205	1006
9	rs62575566	C	A	0.0675944	1006
9	rs12555343	A	G	0.0765408	1006
9	rs139944672	C	T	0.0168986	1006
9	rs111292969	A	C	0.222664	1006
9	rs10984829	G	A	0.298211	1006
9	rs7861102	C	G	0.298211	1006
9	rs148871242	G	A	0.028827	1006
9	rs552736119	A	T	0.00894632	1006
9	rs56160217	A	G	0.0695825	1006
9	rs6478522	G	A	0.218688	1006
9	rs145731414	C	A	0.0119284	1006
9	rs7019033	G	A	0.218688	1006
9	rs12001675	G	A	0.218688	1006
9	rs72755418	T	C	0.0198807	1006
9	rs4743154	T	C	0.586481	1006
9	rs72755419	T	C	0.0675944	1006
9	rs142145656	G	A	0.0417495	1006
9	rs7870926	G	A	0.516899	1006
9	rs12554172	G	A	0.218688	1006
9	rs12002147	A	G	0.0337972	1006
9	rs10984862	G	A	0.298211	1006
9	rs144742241	A	G	0.0357853	1006
9	rs28549286	T	A	0.302187	1006
9	rs28715400	C	G	0.302187	1006
9	rs28576751	A	C	0.302187	1006
9	rs28459874	C	T	0.302187	1006
9	rs10081625	C	T	0.302187	1006
9	rs10081626	C	T	0.302187	1006
9	rs13290142	A	C	0.302187	1006
9	rs66865656	T	C	0.303181	1006
9	rs12343945	T	C	0.304175	1006
9	rs10984875	C	T	0.0516899	1006
9	rs7852752	G	A	0.274354	1006
9	rs7868838	A	G	0.274354	1006
9	rs55684882	T	C	0.27336	1006
9	rs56108920	A	G	0.576541	1006
9	rs7028870	G	A	0.274354	1006
9	rs7029824	C	A	0.274354	1006
9	rs7030197	C	G	0.301193	1006
9	rs62575571	G	A	0.274354	1006
9	rs62575572	A	G	0.054672	1006
9	rs4422880	T	C	0.27336	1006
9	rs72755436	T	G	0.244533	1006
9	rs75369015	C	T	0.0208748	1006
9	rs138066383	G	A	0.0109344	1006
9	rs1831755	T	C	0.785288	1006
9	rs1831754	T	C	0.786282	1006
9	rs4743157	A	C	0.206759	1006
9	rs12349452	G	C	0.355865	1006
9	rs62575573	G	A	0.054672	1006
9	rs7848430	G	A	0.207753	1006
9	rs7867404	T	C	0.207753	1006
9	rs2417725	A	G	0.563618	1006
9	rs4394518	T	G	0.207753	1006
9	rs4562446	C	T	0.207753	1006
9	rs4300105	A	T	0.208748	1006
9	rs12554583	A	G	0.208748	1006
9	rs79157336	G	A	0.0198807	1006
9	rs12554940	T	C	0.0497018	1006
9	rs112357538	G	A	0.0447316	1006
9	rs74836543	C	T	0.0705765	1006
9	rs55978131	G	A	0.208748	1006
9	rs182020360	T	C	0.0168986	1006
9	rs7869762	C	A	0.207753	1006
9	rs7046514	C	T	0.207753	1006
9	rs117536280	T	C	0.0477137	1006
9	rs35559072	C	T	0.027833	1006
9	rs1610323	A	G	0.432406	1006
9	rs7874696	T	A	0.223658	1006
9	rs7855984	G	A	0.223658	1006
9	rs6478537	T	C	0.432406	1006
9	rs6478539	C	T	0.207753	1006
9	rs3199064	T	G	0.432406	1006
9	rs3739670	C	T	0.206759	1006
9	rs10818454	G	A	0.270378	1006
9	rs58427887	C	T	0.205765	1006
9	rs7041811	C	T	0.205765	1006
9	rs4743158	T	C	0.205765	1006
9	rs9969813	C	G	0.220676	1006
9	rs7034147	T	G	0.204771	1006
9	rs7862535	A	G	0.205765	1006
9	rs7865671	T	G	0.713718	1006
9	rs7038592	T	A	0.204771	1006
9	rs7846880	G	A	0.205765	1006
9	rs13049	T	C	0.478131	1006
9	rs1058446	G	C	0.220676	1006
9	rs7020081	C	A	0.204771	1006
9	rs2224773	C	A	0.258449	1006
9	rs942167	C	G	0.478131	1006
9	rs142712046	A	G	0.0208748	1006
9	rs72755452	C	T	0.028827	1006
9	rs7846772	C	A	0.201789	1006
9	rs17806613	C	T	0.0526839	1006
9	rs4412474	G	A	0.474155	1006
9	rs2417726	T	C	0.477137	1006
9	rs10984930	A	G	0.0526839	1006
9	rs9918951	A	G	0.474155	1006
9	rs145156141	G	A	0.0497018	1006
9	rs4743159	A	G	0.203777	1006
9	rs2181582	T	C	0.472167	1006
9	rs28489815	C	T	0.215706	1006
9	rs73492791	T	C	0.255467	1006
9	rs7021804	C	T	0.472167	1006
9	rs572129869	T	C	0.00397614	1006
9	rs76692437	G	A	0.0417495	1006
9	rs16912590	A	G	0.217694	1006
9	rs116912681	G	A	0.0149105	1006
9	rs10818468	C	T	0.215706	1006
9	rs10984961	T	C	0.0526839	1006
9	rs143954095	C	T	0.0208748	1006
9	rs141471464	C	T	0.0149105	1006
9	rs6478556	C	T	0.204771	1006
9	rs4237190	A	G	0.475149	1006
9	rs16912622	C	A	0.203777	1006
9	rs734769	T	C	0.0536779	1006
9	rs2281732	A	G	0.206759	1006
9	rs2417728	T	G	0.0536779	1006
9	rs2181583	G	A	0.0506958	1006
9	rs10984977	G	A	0.215706	1006
9	rs3780471	G	T	0.254473	1006
9	rs189331074	T	G	0.00397614	1006
9	rs117168696	C	T	0.0298211	1006
9	rs10984980	G	A	0.0815109	1006
9	rs1059273	G	T	0.199801	1006
9	rs78845704	T	G	0.0815109	1006
9	rs10818472	A	G	0.218688	1006
9	rs4742714	T	C	0.471173	1006
9	rs4742715	G	T	0.425447	1006
9	rs4742716	C	T	0.200795	1006
9	rs12348197	T	G	0.218688	1006
9	rs190815130	G	A	0.00397614	1006
9	rs10985006	G	A	0.0815109	1006
9	rs10124238	T	C	0.220676	1006
9	rs10818475	C	G	0.361829	1006
9	rs148554863	T	C	0.0129225	1006
9	rs4743163	C	A	0.470179	1006
9	rs12685502	C	T	0.164016	1006
9	rs62575600	C	T	0.0536779	1006
9	rs78346679	A	C	0.0516899	1006
9	rs139368606	T	G	0.0198807	1006
9	rs7857813	G	C	0.472167	1006
9	rs10985045	T	G	0.0516899	1006
9	rs10985048	G	C	0.246521	1006
9	rs10985049	C	T	0.0487078	1006
9	rs55972150	G	T	0.251491	1006
9	rs7037233	A	C	0.166998	1006
9	rs4743164	C	T	0.258449	1006
9	rs2417729	C	T	0.469185	1006
9	rs10985050	C	T	0.0487078	1006
9	rs6478563	T	C	0.252485	1006
9	rs7042169	A	G	0.472167	1006
9	rs7872652	A	C	0.469185	1006
9	rs62575602	T	G	0.0516899	1006
9	rs12552242	A	C	0.251491	1006
9	rs1886002	C	T	0.0477137	1006
9	rs7022455	T	C	0.254473	1006
9	rs10985065	C	T	0.253479	1006
9	rs1323521	C	A	0.0487078	1006
9	rs187685388	C	T	0.00397614	1006
9	rs1323522	C	A	0.0487078	1006
9	rs7855251	T	C	0.284294	1006
9	rs7865340	G	A	0.2833	1006
9	rs3780469	T	A	0.219682	1006
9	rs3780468	T	A	0.187873	1006
9	rs58100391	T	A	0.184891	1006
9	rs10760120	G	A	0.542744	1006
9	rs78719623	G	A	0.0328032	1006
9	rs9792455	A	G	0.531809	1006
9	rs1359105	G	C	0.241551	1006
9	rs2417730	A	C	0.138171	1006
9	rs2417731	C	T	0.677932	1006
9	rs12345591	G	A	0.0159046	1006
9	rs12337659	C	T	0.0159046	1006
9	rs12342641	A	G	0.0159046	1006
9	rs12344833	T	C	0.0159046	1006
9	rs12348086	G	A	0.0159046	1006
9	rs10985099	A	C	0.0159046	1006
9	rs4743167	A	G	0.37674	1006
9	rs4743168	A	T	0.37674	1006
9	rs7849424	T	C	0.393638	1006
9	rs7033370	C	T	0.0159046	1006
9	rs7022262	T	C	0.640159	1006
9	rs10818493	C	T	0.131213	1006
9	rs13297743	C	T	0.0318091	1006
9	rs80243446	G	C	0.11332	1006
9	rs142325704	C	T	0.00894632	1006
9	rs72755474	T	G	0.164016	1006
9	rs810158	C	T	0.027833	1006
9	rs2761063	C	G	0.522863	1006
9	rs10818497	C	G	0.116302	1006
9	rs7867966	A	G	0.129225	1006
9	rs2487912	T	A	0.524851	1006
9	rs17807775	G	A	0.0238569	1006
9	rs41313315	C	T	0.243539	1006
9	rs751800	C	A	0.767396	1006
9	rs12238311	A	G	0.143141	1006
9	rs701378	C	T	0.362823	1006
9	rs753991	C	G	0.0636183	1006
9	rs701379	A	T	0.364811	1006
9	rs41274268	C	T	0.0248509	1006
9	rs942165	G	T	0.127237	1006
9	rs189613966	A	G	0.00994036	1006
9	rs111564137	G	A	0.127237	1006
9	rs10985151	G	A	0.121272	1006
9	rs11794723	A	G	0.105368	1006
9	rs117118825	C	G	0.0198807	1006
9	rs117976306	G	A	0.0337972	1006
9	rs735111	C	T	0.0994036	1006
9	rs76378338	T	G	0.100398	1006
9	rs17201968	A	C	0.102386	1006
9	rs7866005	C	G	0.0954274	1006
9	rs10985166	T	C	0.101392	1006
9	rs10818514	A	T	0.101392	1006
9	rs117344675	G	A	0.028827	1006
9	rs4743170	A	G	0.350895	1006
9	rs2761059	G	C	0.480119	1006
9	rs2795486	A	T	0.133201	1006
9	rs2050983	T	G	0.260437	1006
9	rs2795487	C	T	0.736581	1006
9	rs142207274	A	G	0.0238569	1006
9	rs2795488	C	T	0.133201	1006
9	rs12340297	C	T	0.152087	1006
9	rs3780465	G	A	0.128231	1006
9	rs3780464	C	G	0.153082	1006
9	rs774121	T	C	0.763419	1006
9	rs1201535	T	G	0.762425	1006
9	rs3780461	C	G	0.127237	1006
9	rs3780460	C	T	0.209742	1006
9	rs11794697	G	A	0.0984095	1006
9	rs4743171	C	T	0.33499	1006
9	rs3780459	T	A	0.33499	1006
9	rs34718287	G	T	0.158052	1006
9	rs2761060	C	T	0.659046	1006
9	rs2795489	A	G	0.758449	1006
9	rs2795490	T	G	0.66004	1006
9	rs9299274	T	A	0.65507	1006
9	rs2985029	T	C	0.651093	1006
9	rs2985030	T	A	0.146123	1006
9	rs11790033	C	T	0.474155	1006
9	rs7848016	C	A	0.909543	1006
9	rs7847475	G	A	0.175944	1006
9	rs78075956	T	C	0.0984095	1006
9	rs2795491	C	T	0.322068	1006
9	rs715910	A	G	0.323062	1006
9	rs814027	T	C	0.423459	1006
9	rs774122	A	G	0.719682	1006
9	rs774123	A	T	0.307157	1006
9	rs2761061	C	A	0.359841	1006
9	rs10985208	T	C	0.16004	1006
9	rs2795492	A	G	0.548708	1006
9	rs111773326	A	C	0.125249	1006
9	rs2795493	A	G	0.548708	1006
9	rs2795494	G	A	0.372763	1006
9	rs2476443	T	C	0.659046	1006
9	rs4743172	G	T	0.112326	1006
9	rs2795495	T	A	0.371769	1006
9	rs2417732	G	T	0.104374	1006
9	rs4743173	T	G	0.372763	1006
9	rs2250494	A	C	0.418489	1006
9	rs61074100	C	A	0.140159	1006
9	rs3780458	T	G	0.170974	1006
9	rs3780457	G	A	0.122266	1006
9	rs1891322	C	T	0.410537	1006
9	rs1544204	C	G	0.648111	1006
9	rs10818534	A	G	0.236581	1006
9	rs1544205	G	A	0.16004	1006
9	rs73498748	T	C	0.0457256	1006
9	rs10118043	G	A	0.293241	1006
9	rs10124412	C	T	0.505964	1006
9	rs12551475	A	G	0.285288	1006
9	rs13290961	G	T	0.416501	1006
9	rs56735263	T	A	0.0894632	1006
9	rs6478581	A	T	0.362823	1006
9	rs78774229	T	G	0.0944334	1006
9	rs76859928	G	C	0.0944334	1006
9	rs3780456	C	G	0.0964215	1006
9	rs118170290	C	T	0.0139165	1006
9	rs7862309	C	T	0.151093	1006
9	rs74563327	G	C	0.122266	1006
9	rs6478582	A	G	0.652087	1006
9	rs62575628	T	C	0.0248509	1006
9	rs140773298	C	T	0.0178926	1006
9	rs17202687	T	C	0.12326	1006
9	rs16913411	T	C	0.0487078	1006
9	rs10818540	T	C	0.0964215	1006
9	rs10818541	C	T	0.302187	1006
9	rs10985257	A	C	0.247515	1006
9	rs10818543	T	C	0.558648	1006
9	rs73498755	C	A	0.0437376	1006
9	rs72603681	G	A	0.2833	1006
9	rs7032548	T	C	0.27336	1006
9	rs75670920	G	T	0.0477137	1006
9	rs7032570	T	C	0.150099	1006
9	rs10491723	G	A	0.500994	1006
9	rs16913432	G	A	0.12326	1006
9	rs10491724	G	A	0.0477137	1006
9	rs13300050	T	C	0.421471	1006
9	rs10985266	T	C	0.0964215	1006
9	rs7860937	A	G	0.219682	1006
9	rs10985270	G	C	0.0536779	1006
9	rs12338195	T	C	0.282306	1006
9	rs2417733	A	G	0.219682	1006
9	rs7868004	T	C	0.0964215	1006
9	rs2181580	T	C	0.33499	1006
9	rs73498763	G	A	0.0447316	1006
9	rs79804230	T	C	0.0924453	1006
9	rs79385917	A	G	0.0437376	1006
9	rs56020859	C	T	0.12326	1006
9	rs4743174	T	C	0.472167	1006
9	rs72603682	T	C	0.12326	1006
9	rs117910805	T	A	0.0188867	1006
9	rs80293000	T	C	0.0934394	1006
9	rs4743175	C	G	0.459245	1006
9	rs4743176	C	A	0.45825	1006
9	rs4743177	A	G	0.459245	1006
9	rs4743178	G	C	0.459245	1006
9	rs10985279	G	A	0.0964215	1006
9	rs1539288	C	G	0.459245	1006
9	rs1539289	C	T	0.555666	1006
9	rs1539290	A	G	0.124254	1006
9	rs12550850	C	G	0.460239	1006
9	rs41409644	C	T	0.0437376	1006
9	rs12551204	C	G	0.0924453	1006
9	rs56157131	C	G	0.0407555	1006
9	rs11792904	G	C	0.0427435	1006
9	rs7847003	G	A	0.0964215	1006
9	rs4743179	C	T	0.159046	1006
9	rs56288207	G	A	0.12326	1006
9	rs4610873	T	G	0.39165	1006
9	rs10985302	G	T	0.0994036	1006
9	rs72603684	A	C	0.12326	1006
9	rs7023194	G	A	0.0984095	1006
9	rs2275709	T	A	0.159046	1006
9	rs2275710	C	T	0.557654	1006
9	rs2231656	G	A	0.0447316	1006
9	rs149692687	G	A	0.0129225	1006
9	rs2231652	G	C	0.0924453	1006
9	rs1985859	T	C	0.240557	1006
9	rs3758263	G	A	0.0457256	1006
9	rs3758262	A	C	0.0944334	1006
9	rs3758261	C	T	0.0944334	1006
9	rs1977261	G	A	0.263419	1006
9	rs56916178	T	C	0.139165	1006
9	rs57830760	A	G	0.0487078	1006
9	rs1983815	C	A	0.0467197	1006
9	rs10985325	C	T	0.16998	1006
9	rs55744221	G	T	0.054672	1006
9	rs60626374	A	G	0.054672	1006
9	rs7040921	G	A	0.0457256	1006
9	rs7034681	T	A	0.572565	1006
9	rs7045584	G	A	0.112326	1006
9	rs147409361	G	A	0.0149105	1006
9	rs72603685	C	T	0.0765408	1006
9	rs75635996	G	A	0.0457256	1006
9	rs7035365	A	T	0.112326	1006
9	rs74817719	C	T	0.0487078	1006
9	rs35480968	A	G	0.326044	1006
9	rs55701015	G	C	0.0765408	1006
9	rs16913573	C	T	0.101392	1006
9	rs143921523	T	C	0.0119284	1006
9	rs148635591	G	A	0.00795229	1006
9	rs16913575	G	A	0.10338	1006
9	rs79600003	C	T	0.0984095	1006
9	rs16913581	C	T	0.0536779	1006
9	rs111592449	C	T	0.00994036	1006
9	rs72757943	T	A	0.0477137	1006
9	rs10985337	G	A	0.110338	1006
9	rs12552786	A	C	0.0427435	1006
9	rs72757946	G	A	0.109344	1006
9	rs59101768	G	A	0.0636183	1006
9	rs9918998	T	A	0.106362	1006
9	rs16913593	A	T	0.106362	1006
9	rs73498781	C	T	0.0526839	1006
9	rs73498784	C	T	0.0526839	1006
9	rs11791479	T	C	0.266402	1006
9	rs16913609	G	A	0.0516899	1006
9	rs10985340	A	G	0.213718	1006
9	rs10818575	C	T	0.266402	1006
9	rs10217347	C	T	0.106362	1006
9	rs10818581	T	C	0.105368	1006
9	rs76858557	C	T	0.0407555	1006
9	rs10217520	A	G	0.59841	1006
9	rs10760183	A	G	0.59841	1006
9	rs16913615	A	G	0.265408	1006
9	rs16913616	T	C	0.212724	1006
9	rs16913619	C	G	0.212724	1006
9	rs56358945	C	T	0.212724	1006
9	rs55752813	T	C	0.212724	1006
9	rs12348326	T	C	0.106362	1006
9	rs58069841	G	A	0.265408	1006
9	rs59025844	T	A	0.212724	1006
9	rs10217398	C	T	0.106362	1006
9	rs57761120	G	A	0.0516899	1006
9	rs56350443	C	T	0.0526839	1006
9	rs16913640	G	A	0.270378	1006
9	rs56675709	T	C	0.0536779	1006
9	rs16913644	C	T	0.129225	1006
9	rs72603686	C	T	0.0785288	1006
9	rs6478592	G	A	0.264414	1006
9	rs7854562	G	A	0.481113	1006
9	rs10818584	A	T	0.215706	1006
9	rs10818585	C	T	0.479125	1006
9	rs11791308	T	C	0.215706	1006
9	rs10818586	G	A	0.482107	1006
9	rs7031271	G	A	0.265408	1006
9	rs7034562	G	C	0.262425	1006
9	rs4743182	A	G	0.480119	1006
9	rs4743183	C	G	0.217694	1006
9	rs74787267	C	T	0.122266	1006
9	rs12345418	T	C	0.106362	1006
9	rs2181581	T	C	0.559642	1006
9	rs59604725	C	T	0.185885	1006
9	rs55710345	G	T	0.0497018	1006
9	rs58302299	A	T	0.0497018	1006
9	rs61182322	T	G	0.354871	1006
9	rs79692530	C	G	0.0248509	1006
9	rs12346761	A	C	0.106362	1006
9	rs10985358	C	T	0.186879	1006
9	rs12238262	G	T	0.186879	1006
9	rs7870439	G	T	0.212724	1006
9	rs10985359	C	T	0.185885	1006
9	rs10985360	G	A	0.186879	1006
9	rs112052630	C	T	0.0805169	1006
9	rs6478596	C	G	0.56163	1006
9	rs6478597	A	G	0.56163	1006
9	rs117406970	G	A	0.00596421	1006
9	rs3824454	C	T	0.213718	1006
9	rs7034547	A	G	0.213718	1006
9	rs10985365	G	A	0.213718	1006
9	rs7029784	C	T	0.213718	1006
9	rs7029397	G	A	0.213718	1006
9	rs10985366	C	G	0.56163	1006
9	rs28703824	G	A	0.129225	1006
9	rs28635946	G	A	0.0497018	1006
9	rs7033797	G	C	0.0497018	1006
9	rs10985367	G	A	0.217694	1006
9	rs80227567	C	T	0.100398	1006
9	rs62575630	G	C	0.101392	1006
9	rs4743184	A	G	0.218688	1006
9	rs73503038	A	C	0.0497018	1006
9	rs10985369	C	T	0.206759	1006
9	rs10985370	G	A	0.206759	1006
9	rs12555858	A	G	0.206759	1006
9	rs140853008	C	A	0.0109344	1006
9	rs10818590	T	C	0.101392	1006
9	rs60887768	G	A	0.0497018	1006
9	rs58653026	C	G	0.0497018	1006
9	rs12353091	G	A	0.269384	1006
9	rs12554925	T	C	0.105368	1006
9	rs12344498	C	A	0.0506958	1006
9	rs12349129	A	G	0.0506958	1006
9	rs10760184	T	C	0.26839	1006
9	rs12349172	A	G	0.0497018	1006
9	rs10985377	C	T	0.481113	1006
9	rs10985381	A	G	0.560636	1006
9	rs12344678	C	T	0.0497018	1006
9	rs10985382	C	G	0.370775	1006
9	rs57124873	G	T	0.218688	1006
9	rs12336243	G	C	0.370775	1006
9	rs113926600	C	T	0.111332	1006
9	rs10818591	A	G	0.366799	1006
9	rs140889986	G	A	0.0159046	1006
9	rs10985385	A	G	0.154076	1006
9	rs58762276	A	G	0.0497018	1006
9	rs118138061	C	T	0.0149105	1006
9	rs10985391	A	G	0.111332	1006
9	rs10985395	C	T	0.110338	1006
9	rs12551524	G	A	0.111332	1006
9	rs73657117	C	T	0.0506958	1006
9	rs10046819	G	C	0.111332	1006
9	rs2282434	A	G	0.49503	1006
9	rs2282433	C	T	0.0934394	1006
9	rs4408014	A	G	0.10835	1006
9	rs4237191	A	G	0.371769	1006
9	rs10985408	C	T	0.10835	1006
9	rs3739668	T	C	0.371769	1006
9	rs79987207	C	T	0.0735586	1006
9	rs3780455	A	C	0.371769	1006
9	rs3780454	C	A	0.21173	1006
9	rs3780453	C	T	0.494036	1006
9	rs3780452	T	C	0.494036	1006
9	rs3824453	C	T	0.371769	1006
9	rs3780451	C	T	0.371769	1006
9	rs3780450	C	T	0.571571	1006
9	rs12342843	G	A	0.121272	1006
9	rs3780449	C	A	0.571571	1006
9	rs12342968	G	A	0.121272	1006
9	rs3739667	C	T	0.573559	1006
9	rs10818607	T	C	0.210736	1006
9	rs11788019	C	A	0.0606362	1006
9	rs17810151	G	T	0.0785288	1006
9	rs10818608	G	A	0.121272	1006
9	rs12001270	A	G	0.0506958	1006
9	rs10985425	A	G	0.121272	1006
9	rs10985426	T	G	0.12326	1006
9	rs113436152	T	C	0.121272	1006
9	rs7850783	A	G	0.0248509	1006
9	rs80011821	C	T	0.21173	1006
9	rs6478608	A	G	0.16004	1006
9	rs7029585	T	C	0.493042	1006
9	rs10818609	T	C	0.10835	1006
9	rs59673472	C	T	0.0775348	1006
9	rs10818610	G	A	0.358847	1006
9	rs12339078	T	G	0.121272	1006
9	rs12339152	T	C	0.0397614	1006
9	rs3780448	C	A	0.0775348	1006
9	rs3780447	A	G	0.10835	1006
9	rs72603687	C	T	0.0775348	1006
9	rs72603688	G	A	0.0775348	1006
9	rs55754658	G	A	0.21173	1006
9	rs10985441	A	G	0.570577	1006
9	rs3739666	T	C	0.570577	1006
9	rs2023361	C	G	0.570577	1006
9	rs733040	A	G	0.50994	1006
9	rs942166	T	C	0.567594	1006
9	rs9299277	C	T	0.183897	1006
9	rs10217458	T	A	0.12326	1006
9	rs10217245	C	A	0.122266	1006
9	rs10985454	T	C	0.10835	1006
9	rs28549704	C	T	0.0616302	1006
9	rs112025778	G	A	0.122266	1006
9	rs72603689	T	C	0.0775348	1006
9	rs10122936	G	A	0.0616302	1006
9	rs2275708	C	T	0.0775348	1006
9	rs7854249	G	A	0.0616302	1006
9	rs41283616	A	G	0.199801	1006
9	rs41283618	C	A	0.122266	1006
9	rs4743186	A	G	0.567594	1006
9	rs28930669	A	G	0.0785288	1006
9	rs55866532	C	T	0.0606362	1006
9	rs10985471	G	A	0.0616302	1006
9	rs28564406	G	T	0.0616302	1006
9	rs2417893	C	T	0.565606	1006
9	rs2900463	T	C	0.5666	1006
9	rs78094561	T	A	0.0119284	1006
9	rs55637063	T	C	0.0775348	1006
9	rs7021760	A	C	0.565606	1006
9	rs74376492	G	T	0.0616302	1006
9	rs3758258	G	A	0.197813	1006
9	rs79692843	T	A	0.00994036	1006
9	rs3758257	G	C	0.261431	1006
9	rs7040214	C	T	0.0626243	1006
9	rs12347046	G	T	0.122266	1006
9	rs12554166	G	A	0.199801	1006
9	rs3739665	T	C	0.565606	1006
9	rs3739664	T	C	0.565606	1006
9	rs3824452	G	A	0.197813	1006
9	rs72603690	G	A	0.0775348	1006
9	rs2900464	G	A	0.0785288	1006
9	rs1074003	G	A	0.10835	1006
9	rs142841621	G	A	0.0149105	1006
9	rs72757981	A	C	0.10835	1006
9	rs10985480	T	C	0.371769	1006
9	rs7041802	T	G	0.371769	1006
9	rs74845181	G	A	0.0606362	1006
9	rs28504114	C	T	0.0616302	1006
9	rs2282432	T	C	0.321074	1006
9	rs148599243	G	A	0.0407555	1006
9	rs7855855	C	G	0.516899	1006
9	rs7866350	C	G	0.133201	1006
9	rs10985500	T	G	0.132207	1006
9	rs10760206	C	T	0.132207	1006
9	rs12351801	T	C	0.389662	1006
9	rs62574275	C	T	0.133201	1006
9	rs10818621	G	A	0.299205	1006
9	rs56115645	T	A	0.0735586	1006
9	rs10985507	A	G	0.209742	1006
9	rs10985508	A	G	0.125249	1006
9	rs7036186	T	G	0.373757	1006
9	rs12352986	T	G	0.124254	1006
9	rs76682521	C	T	0.0258449	1006
9	rs34891516	C	A	0.0487078	1006
9	rs78983306	G	A	0.106362	1006
9	rs7868451	A	G	0.336978	1006
9	rs1342140	C	A	0.897614	1006
9	rs10985517	T	C	0.340954	1006
9	rs28524952	G	C	0.0954274	1006
9	rs7045158	T	C	0.338966	1006
9	rs10123643	C	T	0.27336	1006
9	rs16914086	G	A	0.132207	1006
9	rs7025781	G	A	0.337972	1006
9	rs73488713	A	C	0.0646123	1006
9	rs10818627	G	A	0.274354	1006
9	rs10985528	A	C	0.0964215	1006
9	rs1573025	C	A	0.177932	1006
9	rs4743187	C	T	0.274354	1006
9	rs4743188	C	T	0.338966	1006
9	rs10441752	C	T	0.0954274	1006
9	rs74306838	G	C	0.055666	1006
9	rs73488716	C	T	0.0159046	1006
9	rs12237988	C	T	0.177932	1006
9	rs10985545	T	C	0.0964215	1006
9	rs58811309	T	C	0.0159046	1006
9	rs1935389	G	A	0.177932	1006
9	rs76026715	T	C	0.0477137	1006
9	rs112460821	A	G	0.0159046	1006
9	rs10760210	T	C	0.33996	1006
9	rs112984514	T	A	0.0159046	1006
9	rs1573024	T	C	0.274354	1006
9	rs879369	A	G	0.338966	1006
9	rs879368	G	T	0.274354	1006
9	rs41283620	T	C	0.055666	1006
9	rs4379551	T	C	0.274354	1006
9	rs4742719	G	A	0.274354	1006
9	rs73488726	G	A	0.0159046	1006
9	rs16914121	G	A	0.0477137	1006
9	rs73488731	C	T	0.0477137	1006
9	rs10818640	G	A	0.274354	1006
9	rs112737978	G	A	0.0477137	1006
9	rs58523842	C	T	0.0159046	1006
9	rs113847965	C	T	0.055666	1006
9	rs58123478	T	C	0.0168986	1006
9	rs12346750	G	A	0.274354	1006
9	rs12342612	A	G	0.33996	1006
9	rs149779326	C	T	0.0248509	1006
9	rs75388502	G	C	0.0477137	1006
9	rs10818644	A	G	0.274354	1006
9	rs10818645	G	A	0.274354	1006
9	rs67569753	C	T	0.338966	1006
9	rs59155179	G	A	0.0467197	1006
9	rs10818646	T	C	0.294235	1006
9	rs10818648	T	C	0.177932	1006
9	rs2900380	A	T	0.274354	1006
9	rs12553553	G	A	0.055666	1006
9	rs10985570	G	A	0.0984095	1006
9	rs57133157	G	C	0.0636183	1006
9	rs12551379	C	T	0.055666	1006
9	rs7853312	T	A	0.162028	1006
9	rs10985573	T	C	0.0984095	1006
9	rs76007737	T	C	0.133201	1006
9	rs151145775	A	G	0.0129225	1006
9	rs73488743	C	T	0.0159046	1006
9	rs12685443	G	A	0.05666	1006
9	rs6478630	A	G	0.337972	1006
9	rs7865743	A	G	0.900596	1006
9	rs7850360	G	A	0.529821	1006
9	rs10760216	C	G	0.274354	1006
9	rs10818656	G	A	0.177932	1006
9	rs10818658	G	C	0.274354	1006
9	rs10760217	C	A	0.274354	1006
9	rs73488748	G	C	0.0159046	1006
9	rs10760218	A	G	0.274354	1006
9	rs10818662	G	A	0.274354	1006
9	rs10985578	C	T	0.0964215	1006
9	rs141855772	C	T	0.133201	1006
9	rs111773316	G	A	0.0467197	1006
9	rs10818666	T	C	0.274354	1006
9	rs10818667	A	G	0.337972	1006
9	rs61752516	A	T	0.0159046	1006
9	rs10818668	C	A	0.337972	1006
9	rs10818669	T	C	0.529821	1006
9	rs10985580	A	C	0.33996	1006
9	rs146486714	C	T	0.133201	1006
9	rs12351571	G	C	0.0984095	1006
9	rs10985583	G	A	0.177932	1006
9	rs111495952	A	G	0.0576541	1006
9	rs10818672	G	A	0.274354	1006
9	rs4743193	C	T	0.530815	1006
9	rs7853442	A	G	0.33996	1006
9	rs4743194	C	T	0.316103	1006
9	rs7856739	T	C	0.0457256	1006
9	rs79830520	G	A	0.0745527	1006
9	rs10818676	C	T	0.177932	1006
9	rs79200203	G	A	0.132207	1006
9	rs10818677	G	A	0.177932	1006
9	rs76071538	C	T	0.0467197	1006
9	rs113879652	C	T	0.0159046	1006
9	rs10818678	A	G	0.253479	1006
9	rs12004336	G	A	0.0427435	1006
9	rs80313733	C	T	0.0725646	1006
9	rs12349672	G	T	0.0815109	1006
9	rs16914196	C	T	0.132207	1006
9	rs16914199	T	G	0.0904573	1006
9	rs17766883	C	A	0.177932	1006
9	rs61410033	C	T	0.0447316	1006
9	rs7042576	A	G	0.314115	1006
9	rs62574277	G	A	0.177932	1006
9	rs17766913	T	G	0.177932	1006
9	rs112480003	G	A	0.0159046	1006
9	rs112839417	C	T	0.0447316	1006
9	rs7873849	T	C	0.177932	1006
9	rs57262924	G	A	0.0159046	1006
9	rs6478631	C	G	0.194831	1006
9	rs73488767	C	G	0.0168986	1006
9	rs73488770	C	T	0.0447316	1006
9	rs16914245	C	T	0.0159046	1006
9	rs58885814	G	A	0.0447316	1006
9	rs73488773	T	C	0.0159046	1006
9	rs28578965	G	A	0.0735586	1006
9	rs73488774	C	T	0.0159046	1006
9	rs60489972	G	A	0.0168986	1006
9	rs56383989	T	G	0.0178926	1006
9	rs73488777	C	T	0.0168986	1006
9	rs12683816	G	C	0.0795229	1006
9	rs7853847	C	G	0.176938	1006
9	rs73488779	G	A	0.0159046	1006
9	rs77002724	G	T	0.0159046	1006
9	rs76381152	C	T	0.0159046	1006
9	rs7041945	G	A	0.0447316	1006
9	rs7032046	T	C	0.315109	1006
9	rs10985634	T	C	0.177932	1006
9	rs10818689	G	C	0.177932	1006
9	rs10114211	A	G	0.0745527	1006
9	rs138779646	T	C	0.00894632	1006
9	rs73488785	G	A	0.0159046	1006
9	rs10818690	C	T	0.176938	1006
9	rs142918540	T	G	0.0417495	1006
9	rs78213147	A	G	0.135189	1006
9	rs10124977	C	T	0.197813	1006
9	rs7048858	A	G	0.0168986	1006
9	rs10115971	A	G	0.183897	1006
9	rs7032496	G	A	0.0159046	1006
9	rs10818691	C	T	0.183897	1006
9	rs1469800	C	T	0.526839	1006
9	rs7037857	C	T	0.0765408	1006
9	rs73488791	A	C	0.0159046	1006
9	rs78140607	C	T	0.0357853	1006
9	rs10818692	A	G	0.182903	1006
9	rs10818693	A	C	0.182903	1006
9	rs10985641	T	C	0.182903	1006
9	rs10118295	T	G	0.259443	1006
9	rs10985642	T	G	0.182903	1006
9	rs10120564	G	A	0.390656	1006
9	rs58571777	T	C	0.0447316	1006
9	rs10818696	A	C	0.259443	1006
9	rs1469802	T	A	0.526839	1006
9	rs1469801	C	T	0.0447316	1006
9	rs148017350	G	A	0.0755467	1006
9	rs62574279	T	C	0.392644	1006
9	rs10818699	C	T	0.275348	1006
9	rs146404502	C	T	0.0447316	1006
9	rs139408941	A	G	0.0715706	1006
9	rs150043026	T	C	0.0447316	1006
9	rs57583651	G	A	0.0159046	1006
9	rs12552446	G	A	0.0755467	1006
9	rs10985653	C	T	0.183897	1006
9	rs62574288	C	T	0.182903	1006
9	rs61349713	G	C	0.0159046	1006
9	rs56049717	C	T	0.0357853	1006
9	rs56397452	T	G	0.164016	1006
9	rs55705027	A	G	0.392644	1006
9	rs138426597	G	A	0.0357853	1006
9	rs141980275	G	A	0.0715706	1006
9	rs139840472	G	C	0.0159046	1006
9	rs12343605	G	A	0.0755467	1006
9	rs12339418	A	G	0.166004	1006
9	rs12343641	G	A	0.525845	1006
9	rs58378083	T	G	0.0447316	1006
9	rs140279532	A	G	0.0715706	1006
9	rs55740603	A	G	0.0755467	1006
9	rs55734037	C	T	0.144135	1006
9	rs62574292	A	G	0.275348	1006
9	rs59287552	G	A	0.275348	1006
9	rs1211545	T	C	0.961233	1006
9	rs10985664	A	C	0.275348	1006
9	rs9776328	G	A	0.319085	1006
9	rs10985666	G	A	0.457256	1006
9	rs59202953	C	T	0.134195	1006
9	rs140299964	G	A	0.0725646	1006
9	rs112069167	G	A	0.0765408	1006
9	rs10985669	A	G	0.182903	1006
9	rs113024585	G	A	0.0765408	1006
9	rs10985671	C	A	0.259443	1006
9	rs112938509	G	T	0.0755467	1006
9	rs4742721	C	T	0.182903	1006
9	rs4742722	C	T	0.182903	1006
9	rs4742723	C	T	0.259443	1006
9	rs4742724	C	T	0.259443	1006
9	rs4743195	A	C	0.259443	1006
9	rs7847065	C	G	0.259443	1006
9	rs10985680	A	G	0.182903	1006
9	rs16914383	T	C	0.136183	1006
9	rs10985682	G	T	0.0765408	1006
9	rs10760233	G	A	0.259443	1006
9	rs113792769	C	T	0.0159046	1006
9	rs139388100	C	T	0.0129225	1006
9	rs142635028	G	A	0.0159046	1006
9	rs16914425	C	T	0.0159046	1006
9	rs73490714	C	T	0.0874751	1006
9	rs62574300	C	A	0.0765408	1006
9	rs79550901	A	G	0.0874751	1006
9	rs73490716	C	T	0.0159046	1006
9	rs76492605	A	G	0.0874751	1006
9	rs16914443	T	C	0.0874751	1006
9	rs10985689	T	C	0.182903	1006
9	rs12341227	C	T	0.0755467	1006
9	rs12341228	C	T	0.163022	1006
9	rs7027479	C	T	0.0467197	1006
9	rs12350177	G	C	0.0755467	1006
9	rs6478637	G	A	0.305169	1006
9	rs142794152	T	G	0.0715706	1006
9	rs77441292	C	A	0.0755467	1006
9	rs73490718	A	G	0.0874751	1006
9	rs73490720	C	T	0.0874751	1006
9	rs77582489	G	A	0.0119284	1006
9	rs112758414	C	A	0.0755467	1006
9	rs7859655	C	T	0.184891	1006
9	rs7874856	A	G	0.182903	1006
9	rs112914783	G	A	0.0755467	1006
9	rs16914485	A	T	0.0755467	1006
9	rs80115948	A	G	0.0159046	1006
9	rs12685596	A	G	0.0755467	1006
9	rs12685597	A	G	0.0755467	1006
9	rs61201457	C	A	0.0854871	1006
9	rs10985714	T	C	0.0755467	1006
9	rs16914496	G	A	0.132207	1006
9	rs73490723	C	G	0.0874751	1006
9	rs73490724	C	T	0.0159046	1006
9	rs73490727	T	C	0.0874751	1006
9	rs113846260	C	A	0.0129225	1006
9	rs10985720	A	G	0.184891	1006
9	rs28814444	T	A	0.0715706	1006
9	rs73490728	A	C	0.0874751	1006
9	rs10760243	C	T	0.347913	1006
9	rs1764527	A	G	0.980119	1006
9	rs56010227	C	T	0.0367793	1006
9	rs73490729	G	A	0.0159046	1006
9	rs10985730	T	G	0.0884692	1006
9	rs10739615	A	G	0.347913	1006
9	rs10818728	C	T	0.0755467	1006
9	rs78820661	C	A	0.0755467	1006
9	rs59519660	G	T	0.0695825	1006
9	rs79655380	T	C	0.0695825	1006
9	rs57094433	G	C	0.0159046	1006
9	rs57159793	T	C	0.0447316	1006
9	rs7853699	G	A	0.0755467	1006
9	rs748387	C	A	0.388668	1006
9	rs11792051	G	A	0.028827	1006
9	rs151333532	C	T	0.0159046	1006
9	rs9695340	C	G	0.0447316	1006
9	rs79927560	G	T	0.0725646	1006
9	rs9696111	T	C	0.0447316	1006
9	rs58371820	C	G	0.0725646	1006
9	rs12683370	C	G	0.0735586	1006
9	rs57611604	A	G	0.0725646	1006
9	rs55974101	A	G	0.0725646	1006
9	rs78425805	A	G	0.0715706	1006
9	rs10985743	A	G	0.181909	1006
9	rs10156543	T	A	0.189861	1006
9	rs185932873	A	G	0.0119284	1006
9	rs116999979	C	T	0.0715706	1006
9	rs10156596	G	A	0.0735586	1006
9	rs141558130	G	C	0.0347913	1006
9	rs1966664	T	G	0.11829	1006
9	rs10985745	C	T	0.187873	1006
9	rs118161748	T	A	0.0715706	1006
9	rs2117608	C	T	0.388668	1006
9	rs73490738	T	C	0.136183	1006
9	rs58106044	C	T	0.0159046	1006
9	rs1435261	T	C	0.56163	1006
9	rs1435260	C	T	0.205765	1006
9	rs1435259	T	C	0.117296	1006
9	rs1435258	C	G	0.189861	1006
9	rs7848351	G	T	0.117296	1006
9	rs7848352	G	A	0.117296	1006
9	rs12347890	T	C	0.0735586	1006
9	rs59313219	T	C	0.0159046	1006
9	rs60522491	C	T	0.0159046	1006
9	rs10156520	C	G	0.0735586	1006
9	rs10985747	G	T	0.0735586	1006
9	rs76727632	T	C	0.0715706	1006
9	rs1435257	T	C	0.198807	1006
9	rs73490751	C	G	0.0159046	1006
9	rs1435255	G	C	0.147117	1006
9	rs4743196	G	A	0.345924	1006
9	rs73657129	G	C	0.147117	1006
9	rs78862983	A	C	0.0725646	1006
9	rs75711594	G	T	0.0318091	1006
9	rs74580577	C	T	0.0318091	1006
9	rs1044637	G	T	0.317097	1006
9	rs145165541	C	T	0.00894632	1006
9	rs9696283	A	G	0.181909	1006
9	rs10124070	G	A	0.577535	1006
9	rs2304391	T	C	0.0795229	1006
9	rs56377484	G	A	0.0347913	1006
9	rs5010004	C	G	0.262425	1006
9	rs41273923	G	A	0.0745527	1006
9	rs1435254	T	G	0.581511	1006
9	rs10818739	A	G	0.188867	1006
9	rs7357704	C	T	0.338966	1006
9	rs75876067	C	T	0.0347913	1006
9	rs10985757	C	T	0.183897	1006
9	rs140171204	G	A	0.0139165	1006
9	rs1435253	G	A	0.183897	1006
9	rs10818743	T	G	0.186879	1006
9	rs10985765	T	C	0.185885	1006
9	rs138559944	G	A	0.0139165	1006
9	rs10818745	G	C	0.33996	1006
9	rs35037849	G	A	0.00596421	1006
9	rs11789046	G	A	0.027833	1006
9	rs62574302	G	C	0.0198807	1006
9	rs149611842	C	T	0.0248509	1006
9	rs36074616	G	A	0.0745527	1006
9	rs11794230	T	C	0.219682	1006
9	rs10985779	C	A	0.182903	1006
9	rs10985780	C	T	0.183897	1006
9	rs111998866	A	G	0.0735586	1006
9	rs995213	A	G	0.361829	1006
9	rs72759607	T	C	0.0616302	1006
9	rs58170035	G	T	0.0536779	1006
9	rs9987773	C	T	0.0765408	1006
9	rs140348083	C	T	0.0168986	1006
9	rs970388	C	G	0.255467	1006
9	rs41273925	G	C	0.0805169	1006
9	rs7875521	A	C	0.259443	1006
9	rs1369358	A	C	0.435388	1006
9	rs9987447	T	G	0.0755467	1006
9	rs10985791	T	C	0.257455	1006
9	rs7850445	A	G	0.260437	1006
9	rs75943118	C	T	0.0149105	1006
9	rs34562398	T	A	0.0745527	1006
9	rs1415111	C	T	0.247515	1006
9	rs7865648	T	C	0.34493	1006
9	rs7869257	T	G	0.170974	1006
9	rs7869364	T	G	0.16998	1006
9	rs73490787	C	T	0.0168986	1006
9	rs10985795	T	C	0.250497	1006
9	rs13300613	C	T	0.249503	1006
9	rs10125738	C	T	0.0168986	1006
9	rs56220486	A	G	0.253479	1006
9	rs13290518	T	G	0.251491	1006
9	rs7848116	T	C	0.34493	1006
9	rs10985799	A	G	0.251491	1006
9	rs10818756	A	G	0.321074	1006
9	rs4743197	G	A	0.16998	1006
9	rs4743198	G	A	0.167992	1006
9	rs4743199	T	A	0.16998	1006
9	rs34153997	C	T	0.0745527	1006
9	rs2304389	G	A	0.16998	1006
9	rs2304390	G	A	0.16998	1006
9	rs7856392	T	G	0.170974	1006
9	rs7867465	C	T	0.16501	1006
9	rs7867834	C	T	0.16501	1006
9	rs148846225	G	T	0.00894632	1006
9	rs10985808	C	T	0.168986	1006
9	rs10985811	T	C	0.173956	1006
9	rs139347529	C	T	0.0238569	1006
9	rs10985815	A	G	0.329026	1006
9	rs10985816	A	G	0.32505	1006
9	rs10985817	T	C	0.166004	1006
9	rs10985819	C	T	0.166004	1006
9	rs3824451	T	C	0.161034	1006
9	rs3780446	C	T	0.317097	1006
9	rs3780445	T	C	0.161034	1006
9	rs3780444	G	A	0.161034	1006
9	rs3780443	T	C	0.242545	1006
9	rs28636819	G	C	0.0745527	1006
9	rs35704761	C	T	0.0735586	1006
9	rs10985825	C	T	0.164016	1006
9	rs10985826	A	T	0.161034	1006
9	rs78885708	A	C	0.0477137	1006
9	rs35126377	C	T	0.23161	1006
9	rs12551959	C	A	0.0745527	1006
9	rs13286336	T	C	0.234592	1006
9	rs7022133	C	T	0.232604	1006
9	rs13302005	C	T	0.0745527	1006
9	rs141982252	G	A	0.026839	1006
9	rs10985839	T	C	0.16004	1006
9	rs12345664	A	C	0.0178926	1006
9	rs34283833	G	C	0.240557	1006
9	rs16914811	G	A	0.161034	1006
9	rs3780442	A	G	0.236581	1006
9	rs3780441	G	C	0.236581	1006
9	rs72759614	G	T	0.0168986	1006
9	rs3780440	G	A	0.236581	1006
9	rs3780439	T	C	0.341948	1006
9	rs189994894	C	T	0.00596421	1006
9	rs35173456	C	G	0.0765408	1006
9	rs10760263	C	T	0.321074	1006
9	rs2050575	C	T	0.0198807	1006
9	rs2043504	C	T	0.648111	1006
9	rs9792573	T	C	0.310139	1006
9	rs35575867	G	A	0.301193	1006
9	rs7048411	C	T	0.100398	1006
9	rs73492808	T	C	0.109344	1006
9	rs10985863	G	A	0.116302	1006
9	rs6478667	G	A	0.0934394	1006
9	rs28420974	T	C	0.125249	1006
9	rs16914862	G	A	0.0586481	1006
9	rs114336148	G	C	0.0526839	1006
9	rs13440299	A	G	0.0626243	1006
9	rs7037275	G	A	0.28827	1006
9	rs998951	A	G	0.466203	1006
9	rs2117609	G	A	0.0606362	1006
9	rs998952	G	C	0.255467	1006
9	rs72759625	T	A	0.0457256	1006
9	rs12378583	C	T	0.0367793	1006
9	rs1122156	C	T	0.0457256	1006
9	rs72759627	C	T	0.0457256	1006
9	rs7035648	T	C	0.111332	1006
9	rs7019826	C	T	0.111332	1006
9	rs7020190	C	T	0.456262	1006
9	rs10818782	G	A	0.577535	1006
9	rs57039525	A	C	0.111332	1006
9	rs7040300	A	G	0.466203	1006
9	rs72759628	G	A	0.0467197	1006
9	rs480980	T	C	0.182903	1006
9	rs7024095	G	T	0.343936	1006
9	rs145339686	T	C	0.0248509	1006
9	rs10985884	T	C	0.402584	1006
9	rs10760266	A	C	0.577535	1006
9	rs72759629	G	C	0.0467197	1006
9	rs10818784	G	A	0.17495	1006
9	rs77883058	G	A	0.0626243	1006
9	rs11998914	G	A	0.402584	1006
9	rs143010272	A	G	0.0626243	1006
9	rs7032827	G	A	0.111332	1006
9	rs16914928	C	T	0.111332	1006
9	rs149403827	G	A	0.0159046	1006
9	rs6478670	A	G	0.0626243	1006
9	rs13297711	C	T	0.290258	1006
9	rs10122226	C	T	0.112326	1006
9	rs3780438	C	A	0.571571	1006
9	rs3780437	G	A	0.574553	1006
9	rs16914931	G	A	0.110338	1006
9	rs16914943	T	C	0.159046	1006
9	rs879354	C	T	0.451292	1006
9	rs28653687	T	C	0.0506958	1006
9	rs7859713	C	T	0.449304	1006
9	rs7875502	A	G	0.120278	1006
9	rs2117610	C	T	0.0387674	1006
9	rs80200747	T	C	0.0675944	1006
9	rs10117265	T	G	0.119284	1006
9	rs75817725	C	T	0.0119284	1006
9	rs72759635	C	T	0.0516899	1006
9	rs72759636	C	A	0.0506958	1006
9	rs6478676	A	G	0.565606	1006
9	rs7871796	C	T	0.0516899	1006
9	rs3780435	C	T	0.446322	1006
9	rs7871923	C	T	0.0516899	1006
9	rs3780434	A	G	0.447316	1006
9	rs4631577	T	C	0.447316	1006
9	rs4325016	G	A	0.447316	1006
9	rs7045598	C	T	0.447316	1006
9	rs7044835	G	A	0.44831	1006
9	rs80043880	G	A	0.0656064	1006
9	rs146452262	G	A	0.0159046	1006
9	rs1036382	G	A	0.617296	1006
9	rs6478678	T	G	0.44831	1006
9	rs6478679	C	T	0.44831	1006
9	rs55683990	A	G	0.0656064	1006
9	rs7847080	C	T	0.44831	1006
9	rs4743200	A	G	0.449304	1006
9	rs4743201	G	C	0.449304	1006
9	rs4743202	G	A	0.449304	1006
9	rs4743203	G	C	0.154076	1006
9	rs4743204	C	T	0.449304	1006
9	rs4743205	G	C	0.449304	1006
9	rs4743206	A	G	0.449304	1006
9	rs4743208	A	G	0.449304	1006
9	rs78999490	G	A	0.0656064	1006
9	rs1577719	A	G	0.511928	1006
9	rs1577720	A	G	0.619284	1006
9	rs1577721	C	T	0.44831	1006
9	rs62574337	G	T	0.0139165	1006
9	rs1856038	C	T	0.44831	1006
9	rs72759640	G	A	0.0218688	1006
9	rs55748816	T	C	0.44831	1006
9	rs7022627	G	A	0.565606	1006
9	rs7043006	A	G	0.16004	1006
9	rs112975468	G	A	0.0447316	1006
9	rs10125457	C	G	0.0516899	1006
9	rs74702399	C	T	0.0387674	1006
9	rs28564647	G	T	0.205765	1006
9	rs76927669	T	C	0.0666004	1006
9	rs7874366	A	G	0.619284	1006
9	rs7858416	G	A	0.0397614	1006
9	rs12236069	A	G	0.451292	1006
9	rs144682373	T	C	0.0129225	1006
9	rs10818793	A	G	0.412525	1006
9	rs10985907	T	G	0.411531	1006
9	rs114154153	T	G	0.127237	1006
9	rs74754646	T	C	0.0666004	1006
9	rs72759646	T	C	0.0497018	1006
9	rs17690174	A	G	0.0666004	1006
9	rs146280641	C	T	0.00596421	1006
9	rs75507337	A	G	0.0109344	1006
9	rs4311763	G	A	0.258449	1006
9	rs1435252	G	A	0.295229	1006
9	rs1435251	A	C	0.297217	1006
9	rs59759351	C	T	0.220676	1006
9	rs10760268	A	G	0.379722	1006
9	rs58104655	G	A	0.184891	1006
9	rs10985914	A	G	0.120278	1006
9	rs4743209	C	G	0.183897	1006
9	rs113589188	G	A	0.0586481	1006
9	rs653873	A	G	0.628231	1006
9	rs72759648	C	T	0.0586481	1006
9	rs10985919	T	C	0.326044	1006
9	rs79373390	C	A	0.0129225	1006
9	rs12554390	A	T	0.260437	1006
9	rs662673	C	T	0.884692	1006
9	rs650545	G	T	0.110338	1006
9	rs544615	T	C	0.769384	1006
9	rs55713623	C	G	0.027833	1006
9	rs774330	A	G	0.318091	1006
9	rs1088062	G	A	0.793241	1006
9	rs513763	T	C	0.710736	1006
9	rs633936	C	A	0.707753	1006
9	rs509964	G	A	0.646123	1006
9	rs144178078	G	A	0.0149105	1006
9	rs11515524	C	T	0.0536779	1006
9	rs116941319	C	G	0.0695825	1006
9	rs112740011	T	C	0.0149105	1006
9	rs62574339	A	C	0.0606362	1006
9	rs12340587	C	T	0.082505	1006
9	rs812855	C	T	0.797217	1006
9	rs9987611	C	T	0.710736	1006
9	rs525108	C	T	0.710736	1006
9	rs590606	T	C	0.05666	1006
9	rs4743214	A	G	0.71173	1006
9	rs471722	T	G	0.71173	1006
9	rs10125047	G	A	0.082505	1006
9	rs577785	C	T	0.797217	1006
9	rs670537	T	C	0.710736	1006
9	rs668317	T	A	0.714712	1006
9	rs62574340	T	C	0.0636183	1006
9	rs10125411	T	C	0.591451	1006
9	rs640184	A	G	0.848907	1006
9	rs486954	A	C	0.648111	1006
9	rs62574341	T	C	0.0626243	1006
9	rs608900	A	G	0.714712	1006
9	rs62574342	T	C	0.0626243	1006
9	rs594920	A	C	0.027833	1006
9	rs592800	T	C	0.648111	1006
9	rs535021	A	C	0.648111	1006
9	rs533964	C	T	0.71173	1006
9	rs591019	T	G	0.656064	1006
9	rs78594023	G	T	0.0129225	1006
9	rs1617638	A	T	0.648111	1006
9	rs1613786	C	A	0.648111	1006
9	rs72759656	C	T	0.0149105	1006
9	rs670807	T	C	0.399602	1006
9	rs145966451	G	T	0.00596421	1006
9	rs669095	A	G	0.337972	1006
9	rs72759660	G	A	0.0646123	1006
9	rs62574343	G	A	0.0646123	1006
9	rs10125863	T	C	0.0139165	1006
9	rs7023272	A	C	0.131213	1006
9	rs7040639	G	A	0.0516899	1006
9	rs497371	C	G	0.327038	1006
9	rs497337	C	T	0.199801	1006
9	rs148001921	T	G	0.00894632	1006
9	rs115208231	G	A	0.0129225	1006
9	rs16915140	C	T	0.0497018	1006
9	rs642771	C	T	0.847913	1006
9	rs77290088	G	T	0.0188867	1006
9	rs77364847	G	T	0.0228628	1006
9	rs76441791	C	T	0.0228628	1006
9	rs3780432	C	G	0.0666004	1006
9	rs628997	T	C	0.32008	1006
9	rs10986018	T	C	0.054672	1006
9	rs774335	A	G	0.32008	1006
9	rs62574358	G	A	0.0656064	1006
9	rs774334	C	T	0.32008	1006
9	rs625500	G	A	0.261431	1006
9	rs77494648	T	C	0.027833	1006
9	rs545115	A	G	0.32008	1006
9	rs613308	C	G	0.318091	1006
9	rs56212033	A	G	0.0795229	1006
9	rs55943512	A	C	0.0795229	1006
9	rs518655	C	T	0.33996	1006
9	rs514993	C	T	0.194831	1006
9	rs56128677	G	A	0.0646123	1006
9	rs56008459	C	T	0.0795229	1006
9	rs56259613	T	C	0.0795229	1006
9	rs16915210	G	A	0.0516899	1006
9	rs487422	C	T	0.347913	1006
9	rs117046865	C	A	0.0208748	1006
9	rs62574359	C	T	0.110338	1006
9	rs77716822	C	T	0.12326	1006
9	rs693135	C	T	0.361829	1006
9	rs583237	G	T	0.361829	1006
9	rs2572364	T	G	0.361829	1006
9	rs16915236	T	C	0.0208748	1006
9	rs7039867	G	A	0.699801	1006
9	rs774344	G	A	0.279324	1006
9	rs660148	G	A	0.276342	1006
9	rs659768	C	T	0.276342	1006
9	rs77854194	G	A	0.0208748	1006
9	rs10818821	C	G	0.297217	1006
9	rs644842	A	T	0.10835	1006
9	rs531529	A	T	0.387674	1006
9	rs3780430	T	C	0.279324	1006
9	rs3780429	C	T	0.224652	1006
9	rs3780428	C	T	0.27833	1006
9	rs116786842	A	C	0.0208748	1006
9	rs10818824	T	C	0.303181	1006
9	rs10818825	C	T	0.282306	1006
9	rs74443608	G	A	0.0208748	1006
9	rs473589	C	A	0.257455	1006
9	rs114085989	C	T	0.0198807	1006
9	rs116270542	C	T	0.0198807	1006
9	rs74514210	C	A	0.0198807	1006
9	rs76573275	G	A	0.0536779	1006
9	rs585819	T	C	0.266402	1006
9	rs487910	G	A	0.193837	1006
9	rs585325	G	C	0.245527	1006
9	rs79560768	T	C	0.131213	1006
9	rs583641	C	A	0.327038	1006
9	rs583115	T	A	0.0864811	1006
9	rs571569	C	T	0.27833	1006
9	rs568982	C	T	0.203777	1006
9	rs567931	C	T	0.298211	1006
9	rs10818828	C	T	0.0516899	1006
9	rs10986039	G	A	0.0208748	1006
9	rs10986041	C	T	0.0208748	1006
9	rs774342	G	T	0.137177	1006
9	rs17768880	C	T	0.0914513	1006
9	rs565349	G	A	0.867793	1006
9	rs16915331	T	C	0.0914513	1006
9	rs10986044	G	C	0.0218688	1006
9	rs117556082	A	G	0.0119284	1006
9	rs10818832	C	A	0.110338	1006
9	rs10818833	A	T	0.112326	1006
9	rs150920131	T	A	0.0168986	1006
9	rs140698472	G	C	0.026839	1006
9	rs12340823	C	T	0.0904573	1006
9	rs12340940	C	T	0.111332	1006
9	rs76964538	T	A	0.0218688	1006
9	rs648085	A	G	0.254473	1006
9	rs76566732	G	A	0.0536779	1006
9	rs62576560	C	T	0.0904573	1006
9	rs62576561	C	T	0.0904573	1006
9	rs10986060	C	A	0.112326	1006
9	rs661105	A	G	0.11332	1006
9	rs78380004	C	T	0.0536779	1006
9	rs661532	C	T	0.112326	1006
9	rs553139	C	A	0.0904573	1006
9	rs79202056	T	G	0.0377734	1006
9	rs552989	C	T	0.112326	1006
9	rs9886874	T	C	0.0904573	1006
9	rs551224	C	G	0.305169	1006
9	rs550270	T	G	0.577535	1006
9	rs10435892	C	G	0.251491	1006
9	rs10818845	A	G	0.201789	1006
9	rs62576562	C	T	0.0884692	1006
9	rs10760292	A	G	0.311133	1006
9	rs10986062	T	C	0.0934394	1006
9	rs113958606	G	A	0.027833	1006
9	rs112526285	C	T	0.0119284	1006
9	rs113763544	C	T	0.0119284	1006
9	rs115854842	G	A	0.0119284	1006
9	rs9886725	T	C	0.0914513	1006
9	rs7029062	A	G	0.124254	1006
9	rs74781402	C	T	0.0318091	1006
9	rs7867206	T	C	0.713718	1006
9	rs57686796	C	T	0.0894632	1006
9	rs113550346	C	T	0.0159046	1006
9	rs111376765	G	A	0.0168986	1006
9	rs3780422	C	T	0.449304	1006
9	rs612505	G	A	0.028827	1006
9	rs3780421	A	G	0.119284	1006
9	rs62576564	C	T	0.0884692	1006
9	rs151279934	C	T	0.0337972	1006
9	rs10986076	C	A	0.0884692	1006
9	rs774329	C	T	0.0944334	1006
9	rs10986078	C	T	0.0894632	1006
9	rs111845928	C	T	0.0159046	1006
9	rs10986080	C	T	0.0884692	1006
9	rs56281459	T	C	0.101392	1006
9	rs7031472	A	G	0.101392	1006
9	rs139483796	C	T	0.0228628	1006
9	rs62574569	T	C	0.0884692	1006
9	rs144343230	C	T	0.0188867	1006
9	rs10986084	C	T	0.101392	1006
9	rs16915478	G	A	0.0159046	1006
9	rs41273933	C	T	0.10835	1006
9	rs12346403	G	C	0.0884692	1006
9	rs7044824	A	G	0.11829	1006
9	rs7044961	A	C	0.116302	1006
9	rs7045221	A	G	0.100398	1006
9	rs10818857	A	G	0.116302	1006
9	rs10120040	T	G	0.116302	1006
9	rs10120099	T	C	0.116302	1006
9	rs12344879	A	G	0.0864811	1006
9	rs113302557	C	T	0.0159046	1006
9	rs2304388	A	T	0.111332	1006
9	rs724890	C	T	0.11332	1006
9	rs148926735	T	C	0.0159046	1006
9	rs7041599	G	A	0.112326	1006
9	rs10118761	C	G	0.112326	1006
9	rs10818863	A	G	0.11332	1006
9	rs10760298	A	G	0.11332	1006
9	rs7042831	A	G	0.115308	1006
9	rs7046871	T	A	0.115308	1006
9	rs57298260	A	G	0.115308	1006
9	rs17696686	C	G	0.11332	1006
9	rs76233365	T	C	0.0864811	1006
9	rs75181764	A	G	0.027833	1006
9	rs116933352	C	A	0.0248509	1006
9	rs113797504	T	C	0.0159046	1006
9	rs112566825	C	T	0.00994036	1006
9	rs16915576	G	A	0.0159046	1006
9	rs16915579	G	A	0.0248509	1006
9	rs12352641	A	G	0.119284	1006
9	rs12352643	A	G	0.119284	1006
9	rs7032844	T	C	0.119284	1006
9	rs111442938	T	C	0.00994036	1006
9	rs150603735	C	T	0.0159046	1006
9	rs16915623	G	C	0.0178926	1006
9	rs34757740	T	C	0.0616302	1006
9	rs112017689	C	T	0.0149105	1006
9	rs16915649	C	T	0.0218688	1006
9	rs10115570	G	A	0.110338	1006
9	rs112483800	C	T	0.0447316	1006
9	rs10125683	T	C	0.110338	1006
9	rs10818876	C	T	0.111332	1006
9	rs60358936	C	A	0.0149105	1006
9	rs10122943	C	T	0.0854871	1006
9	rs116459661	A	C	0.0149105	1006
9	rs10986118	G	A	0.0178926	1006
9	rs148463488	G	A	0.0178926	1006
9	rs191792481	G	A	0.0149105	1006
9	rs10429522	A	G	0.102386	1006
9	rs7020345	A	G	0.242545	1006
9	rs10986125	A	G	0.0954274	1006
9	rs72759679	G	A	0.0168986	1006
9	rs4742727	G	A	0.385686	1006
9	rs16915689	T	G	0.0188867	1006
9	rs10818890	A	G	0.383698	1006
9	rs7048165	C	T	0.0984095	1006
9	rs77322120	G	A	0.0119284	1006
9	rs12235930	A	G	0.0974155	1006
9	rs1537960	G	A	0.2833	1006
9	rs80024556	G	A	0.0159046	1006
9	rs1537959	T	C	0.400596	1006
9	rs2417578	A	G	0.40159	1006
9	rs945656	A	G	0.296223	1006
9	rs10818892	G	A	0.0964215	1006
9	rs10818893	A	T	0.0934394	1006
9	rs10818896	T	C	0.0964215	1006
9	rs16915747	C	T	0.0188867	1006
9	rs12684858	A	G	0.0924453	1006
9	rs140484246	C	T	0.00695825	1006
9	rs7022828	G	A	0.296223	1006
9	rs72759681	T	C	0.00795229	1006
9	rs7027725	C	T	0.265408	1006
9	rs72759683	T	G	0.147117	1006
9	rs79497779	G	C	0.0477137	1006
9	rs2900382	C	T	0.333996	1006
9	rs4743220	C	T	0.361829	1006
9	rs4743221	C	A	0.797217	1006
9	rs187280471	A	T	0.0129225	1006
9	rs10986167	C	T	0.361829	1006
9	rs10760306	C	T	0.775348	1006
9	rs16915785	T	C	0.0228628	1006
9	rs10818903	G	T	0.408549	1006
9	rs8181080	A	G	0.775348	1006
9	rs73502846	T	C	0.0168986	1006
9	rs118044376	G	A	0.027833	1006
9	rs62574592	G	A	0.0208748	1006
9	rs1889984	C	A	0.359841	1006
9	rs117932889	G	A	0.0168986	1006
9	rs117357337	C	G	0.0228628	1006
9	rs12552849	C	T	0.333996	1006
9	rs117102957	A	C	0.028827	1006
9	rs10283767	A	C	0.0705765	1006
9	rs75297712	C	A	0.027833	1006
9	rs60868407	C	T	0.355865	1006
9	rs144207200	G	A	0.00795229	1006
9	rs59238198	G	A	0.0238569	1006
9	rs73502849	G	A	0.0178926	1006
9	rs10986180	G	A	0.0218688	1006
9	rs16915857	T	C	0.0178926	1006
9	rs117652237	T	C	0.027833	1006
9	rs58531072	C	T	0.0248509	1006
9	rs58312059	T	C	0.0178926	1006
9	rs10986187	C	T	0.0695825	1006
9	rs10986192	T	A	0.364811	1006
9	rs148789525	T	C	0.0178926	1006
9	rs146571001	T	C	0.0139165	1006
9	rs1537958	T	G	0.803181	1006
9	rs4743222	C	T	0.0695825	1006
9	rs75459529	C	T	0.0705765	1006
9	rs73502855	A	G	0.0695825	1006
9	rs66989623	G	A	0.354871	1006
9	rs4743223	G	A	0.027833	1006
9	rs4743224	G	A	0.0695825	1006
9	rs7026110	G	A	0.0695825	1006
9	rs73502862	C	G	0.0695825	1006
9	rs142940771	C	T	0.027833	1006
9	rs146096243	C	T	0.027833	1006
9	rs10760320	G	A	0.701789	1006
9	rs12378676	C	T	0.355865	1006
9	rs10739641	C	T	0.701789	1006
9	rs10986216	A	G	0.0695825	1006
9	rs59974967	G	C	0.0178926	1006
9	rs7852239	T	C	0.941352	1006
9	rs62574617	C	G	0.0248509	1006
9	rs62574618	G	A	0.0248509	1006
9	rs1572473	G	A	0.354871	1006
9	rs1537957	C	T	0.702783	1006
9	rs12336184	T	C	0.0944334	1006
9	rs7043160	G	A	0.0417495	1006
9	rs12339416	G	T	0.0218688	1006
9	rs7029453	A	G	0.0417495	1006
9	rs112604906	G	A	0.0178926	1006
9	rs12348935	C	G	0.0218688	1006
9	rs78141324	A	C	0.215706	1006
9	rs117426918	T	G	0.027833	1006
9	rs10986244	G	C	0.0218688	1006
9	rs10818923	A	G	0.375746	1006
9	rs1336819	C	T	0.0238569	1006
9	rs55906726	C	A	0.083499	1006
9	rs10760325	C	T	0.263419	1006
9	rs181863109	T	C	0.0119284	1006
9	rs80204724	C	G	0.0178926	1006
9	rs10986247	T	A	0.353877	1006
9	rs4742728	C	G	0.134195	1006
9	rs4743225	C	A	0.444334	1006
9	rs4742729	A	G	0.134195	1006
9	rs4743226	T	C	0.446322	1006
9	rs73655448	C	A	0.0228628	1006
9	rs77594428	C	T	0.0526839	1006
9	rs12001905	T	C	0.294235	1006
9	rs10818928	C	T	0.805169	1006
9	rs58562936	G	A	0.124254	1006
9	rs11788223	T	A	0.151093	1006
9	rs28482441	T	C	0.127237	1006
9	rs12349881	C	T	0.0218688	1006
9	rs12337248	A	G	0.125249	1006
9	rs75228671	A	G	0.0735586	1006
9	rs57621442	C	A	0.0954274	1006
9	rs77579987	C	T	0.027833	1006
9	rs57780167	A	C	0.0188867	1006
9	rs12352195	C	A	0.0228628	1006
9	rs28735883	A	T	0.0228628	1006
9	rs16916050	A	C	0.0188867	1006
9	rs57361340	T	C	0.0188867	1006
9	rs16916066	G	C	0.0178926	1006
9	rs78482341	T	C	0.0735586	1006
9	rs1336817	G	T	0.0735586	1006
9	rs7466271	T	C	0.845924	1006
9	rs1336816	G	A	0.0168986	1006
9	rs143738065	G	C	0.0119284	1006
9	rs7357609	A	T	0.0964215	1006
9	rs4743227	C	T	0.00795229	1006
9	rs192919975	C	T	0.00994036	1006
9	rs1889983	T	C	0.194831	1006
9	rs60421482	C	T	0.0218688	1006
9	rs60737529	T	A	0.0228628	1006
9	rs59561185	A	G	0.124254	1006
9	rs2491397	C	T	0.557654	1006
9	rs2485145	T	A	0.698807	1006
9	rs73502897	C	A	0.0178926	1006
9	rs76147841	T	C	0.027833	1006
9	rs73502898	A	G	0.0467197	1006
9	rs17770238	G	A	0.0735586	1006
9	rs7047515	T	A	0.0467197	1006
9	rs1415116	A	C	0.0735586	1006
9	rs2491398	A	G	0.703777	1006
9	rs2485146	T	C	0.705765	1006
9	rs2491399	G	A	0.703777	1006
9	rs78620690	A	T	0.0735586	1006
9	rs17770298	C	A	0.0735586	1006
9	rs62574622	C	A	0.293241	1006
9	rs73502902	T	C	0.0188867	1006
9	rs55947509	G	A	0.0745527	1006
9	rs4743228	G	T	0.027833	1006
9	rs16916134	G	C	0.0188867	1006
9	rs10986301	G	A	0.0228628	1006
9	rs28469088	G	C	0.101392	1006
9	rs78945021	T	A	0.104374	1006
9	rs80230127	C	T	0.104374	1006
9	rs77057956	C	T	0.105368	1006
9	rs10986308	T	C	0.156064	1006
9	rs76273894	A	G	0.104374	1006
9	rs10818941	A	G	0.262425	1006
9	rs76243315	A	G	0.026839	1006
9	rs7042032	T	C	0.0417495	1006
9	rs10986316	T	C	0.0218688	1006
9	rs4743229	G	A	0.76839	1006
9	rs10818944	G	A	0.218688	1006
9	rs11793304	A	G	0.333002	1006
9	rs10760353	T	A	0.246521	1006
9	rs7024036	T	C	0.191849	1006
9	rs77589545	T	C	0.0447316	1006
9	rs7028271	T	C	0.191849	1006
9	rs12351078	A	G	0.16004	1006
9	rs10986322	G	A	0.0417495	1006
9	rs3824497	A	G	0.0447316	1006
9	rs3802477	T	C	0.0447316	1006
9	rs10818948	C	T	0.315109	1006
9	rs62574623	A	G	0.0109344	1006
9	rs62574624	G	A	0.0308151	1006
9	rs138180165	C	T	0.0129225	1006
9	rs12004517	C	T	0.240557	1006
9	rs149133343	G	A	0.00894632	1006
9	rs55923702	C	G	0.0974155	1006
9	rs62574625	A	G	0.0258449	1006
9	rs10818955	C	T	0.393638	1006
9	rs10818956	G	T	0.646123	1006
9	rs77779863	A	G	0.028827	1006
9	rs1930420	T	C	0.66004	1006
9	rs56386936	T	G	0.219682	1006
9	rs2808542	A	G	0.759443	1006
9	rs2779544	G	C	0.759443	1006
9	rs73505022	T	C	0.0178926	1006
9	rs1930419	C	T	0.491054	1006
9	rs2808543	G	A	0.547714	1006
9	rs147331823	A	G	0.00994036	1006
9	rs2779559	A	C	0.499006	1006
9	rs1953087	C	T	0.5	1006
9	rs78293983	T	A	0.0516899	1006
9	rs1953086	C	T	0.499006	1006
9	rs2225581	C	T	0.5	1006
9	rs148000091	C	T	0.0178926	1006
9	rs1930418	C	T	0.5	1006
9	rs1930417	C	A	0.552684	1006
9	rs2779592	A	G	0.82505	1006
9	rs112464315	C	T	0.0198807	1006
9	rs2808547	C	T	0.500994	1006
9	rs10986350	A	G	0.272366	1006
9	rs59511105	T	A	0.0516899	1006
9	rs2808548	C	T	0.552684	1006
9	rs2808549	T	C	0.552684	1006
9	rs150337782	T	C	0.027833	1006
9	rs2808550	T	C	0.500994	1006
9	rs143568151	A	G	0.0149105	1006
9	rs2779520	G	A	0.821074	1006
9	rs2808551	T	C	0.824056	1006
9	rs2808552	T	C	0.499006	1006
9	rs2808553	C	T	0.55169	1006
9	rs2808554	T	C	0.552684	1006
9	rs28442206	C	T	0.0516899	1006
9	rs2151214	A	C	0.82008	1006
9	rs2779530	G	A	0.766402	1006
9	rs12339842	T	C	0.26839	1006
9	rs2779531	A	G	0.767396	1006
9	rs147627761	C	T	0.0178926	1006
9	rs2779532	G	A	0.818091	1006
9	rs12552470	A	T	0.171968	1006
9	rs35005176	C	T	0.0109344	1006
9	rs2808555	C	T	0.816103	1006
9	rs75662158	A	T	0.0516899	1006
9	rs16916325	T	C	0.0516899	1006
9	rs12554364	G	A	0.265408	1006
9	rs117116094	C	T	0.00894632	1006
9	rs12553207	A	T	0.265408	1006
9	rs3750348	T	C	0.0516899	1006
9	rs1009277	C	T	0.0248509	1006
9	rs16916336	C	T	0.0516899	1006
9	rs56200781	G	A	0.0516899	1006
9	rs16916338	T	G	0.0516899	1006
9	rs147988212	A	G	0.0159046	1006
9	rs75927658	G	A	0.0328032	1006
9	rs117651244	G	A	0.0516899	1006
9	rs16916353	T	C	0.0516899	1006
9	rs1930416	A	C	0.500994	1006
9	rs1930415	C	T	0.267396	1006
9	rs77427150	A	G	0.0149105	1006
9	rs144504148	C	A	0.00894632	1006
9	rs75726740	G	A	0.0685885	1006
9	rs2808556	G	A	0.496024	1006
9	rs2779546	T	C	0.960239	1006
9	rs16916379	A	G	0.0516899	1006
9	rs2779547	T	C	0.819085	1006
9	rs2808557	T	G	0.819085	1006
9	rs2779548	T	C	0.538767	1006
9	rs2808558	C	G	0.959245	1006
9	rs2151213	A	G	0.270378	1006
9	rs2151212	C	T	0.266402	1006
9	rs55950574	T	C	0.0516899	1006
9	rs71501864	C	T	0.0536779	1006
9	rs7866071	G	C	0.270378	1006
9	rs12553133	A	G	0.270378	1006
9	rs62575964	A	G	0.270378	1006
9	rs16916402	T	G	0.0516899	1006
9	rs62575965	C	T	0.266402	1006
9	rs13295431	C	T	0.120278	1006
9	rs872092	C	G	0.184891	1006
9	rs872091	A	G	0.32008	1006
9	rs59703269	T	C	0.0298211	1006
9	rs874278	G	A	0.185885	1006
9	rs77658893	C	T	0.0238569	1006
9	rs944763	A	G	0.215706	1006
9	rs77274586	C	T	0.0238569	1006
9	rs2779550	T	C	0.955268	1006
9	rs186800640	G	A	0.0149105	1006
9	rs35011277	A	G	0.129225	1006
9	rs17770838	C	T	0.306163	1006
9	rs2779551	T	C	0.054672	1006
9	rs75252212	G	A	0.0506958	1006
9	rs2808559	C	T	0.054672	1006
9	rs2779552	A	C	0.650099	1006
9	rs2184024	A	C	0.0457256	1006
9	rs7861346	C	G	0.301193	1006
9	rs77897178	T	G	0.0159046	1006
9	rs55981436	T	C	0.0904573	1006
9	rs10125760	T	A	0.571571	1006
9	rs149233275	G	A	0.026839	1006
9	rs62575969	G	T	0.147117	1006
9	rs7042208	C	A	0.323062	1006
9	rs16916507	G	A	0.27336	1006
9	rs1000440	T	C	0.605368	1006
9	rs10986419	C	T	0.0576541	1006
9	rs79807137	C	T	0.0178926	1006
9	rs10818988	A	C	0.605368	1006
9	rs10986425	T	C	0.604374	1006
9	rs10986426	A	C	0.314115	1006
9	rs2104905	A	G	0.362823	1006
9	rs56301029	G	C	0.271372	1006
9	rs16916551	G	A	0.270378	1006
9	rs2808560	C	T	0.0526839	1006
9	rs10986439	C	G	0.0367793	1006
9	rs73488412	G	A	0.0178926	1006
9	rs139891893	G	A	0.00994036	1006
9	rs2779555	G	A	0.0526839	1006
9	rs2808561	C	T	0.810139	1006
9	rs10512257	C	T	0.244533	1006
9	rs2779556	A	C	0.95328	1006
9	rs11788445	A	T	0.141153	1006
9	rs116878438	G	A	0.0218688	1006
9	rs2779557	A	C	0.95328	1006
9	rs7023937	C	A	0.0377734	1006
9	rs12552067	A	G	0.140159	1006
9	rs11789969	T	C	0.140159	1006
9	rs11789572	A	G	0.140159	1006
9	rs10986469	C	T	0.140159	1006
9	rs12683969	A	C	0.140159	1006
9	rs10986470	G	A	0.141153	1006
9	rs871796	G	C	0.0387674	1006
9	rs10986472	G	A	0.140159	1006
9	rs10986473	T	C	0.295229	1006
9	rs11788107	C	T	0.139165	1006
9	rs871797	T	C	0.95328	1006
9	rs10986474	T	C	0.0228628	1006
9	rs72603694	T	C	0.142147	1006
9	rs2808562	A	G	0.196819	1006
9	rs2779558	T	C	0.332008	1006
9	rs57879948	G	A	0.315109	1006
9	rs10819003	T	C	0.137177	1006
9	rs74883299	G	A	0.026839	1006
9	rs13289887	C	G	0.354871	1006
9	rs13295101	T	C	0.354871	1006
9	rs55816307	T	G	0.354871	1006
9	rs13294767	C	T	0.353877	1006
9	rs13293702	G	C	0.353877	1006
9	rs141981289	C	A	0.0109344	1006
9	rs11794615	C	T	0.136183	1006
9	rs13295021	C	T	0.354871	1006
9	rs2779560	T	C	0.0497018	1006
9	rs13294095	G	A	0.352883	1006
9	rs2808564	A	G	0.0497018	1006
9	rs112937268	G	A	0.136183	1006
9	rs146509520	G	A	0.353877	1006
9	rs117392404	G	A	0.0497018	1006
9	rs149702841	C	T	0.136183	1006
9	rs55940107	C	T	0.17495	1006
9	rs2808565	T	A	0.956262	1006
9	rs7857375	G	A	0.327038	1006
9	rs138194877	C	T	0.00994036	1006
9	rs2779562	T	C	0.512922	1006
9	rs2779563	T	C	0.956262	1006
9	rs2808566	G	T	0.512922	1006
9	rs2779564	A	C	0.0497018	1006
9	rs12347388	A	G	0.0874751	1006
9	rs117507670	G	T	0.00695825	1006
9	rs1930409	C	T	0.0497018	1006
9	rs868234	C	G	0.463221	1006
9	rs2779565	A	G	0.867793	1006
9	rs944762	G	A	0.0487078	1006
9	rs944761	C	T	0.327038	1006
9	rs78879810	C	T	0.0149105	1006
9	rs2779567	C	T	0.511928	1006
9	rs7024986	A	G	0.867793	1006
9	rs2808567	A	C	0.956262	1006
9	rs2779569	T	C	0.0487078	1006
9	rs2779570	T	C	0.0487078	1006
9	rs11789322	C	G	0.136183	1006
9	rs191431709	G	A	0.00695825	1006
9	rs72761519	G	A	0.172962	1006
9	rs2779571	T	C	0.867793	1006
9	rs2808568	G	C	0.0497018	1006
9	rs16916777	G	A	0.0208748	1006
9	rs7044793	C	A	0.351889	1006
9	rs2779572	T	G	0.511928	1006
9	rs7048239	C	T	0.351889	1006
9	rs2779573	C	T	0.511928	1006
9	rs7861460	A	G	0.351889	1006
9	rs72603695	C	T	0.136183	1006
9	rs72603696	G	A	0.136183	1006
9	rs10121587	A	G	0.0914513	1006
9	rs116969213	C	T	0.0109344	1006
9	rs870082	C	T	0.0208748	1006
9	rs2779574	A	G	0.513917	1006
9	rs944760	G	T	0.0487078	1006
9	rs870083	G	C	0.329026	1006
9	rs4742732	A	G	0.28827	1006
9	rs2095121	A	G	0.863817	1006
9	rs2779575	T	G	0.956262	1006
9	rs2779576	A	T	0.0487078	1006
9	rs149320333	T	C	0.0367793	1006
9	rs144564930	C	T	0.0149105	1006
9	rs2779577	C	A	0.956262	1006
9	rs10733671	T	C	0.815109	1006
9	rs72603697	G	A	0.136183	1006
9	rs72603698	C	T	0.136183	1006
9	rs2779578	C	T	0.0487078	1006
9	rs10986531	G	A	0.286282	1006
9	rs2779579	G	C	0.956262	1006
9	rs10121121	C	T	0.0924453	1006
9	rs2779580	T	C	0.956262	1006
9	rs2779581	T	C	0.0487078	1006
9	rs2779582	C	T	0.0487078	1006
9	rs10819028	G	T	0.286282	1006
9	rs2779583	T	C	0.956262	1006
9	rs12348695	C	A	0.348907	1006
9	rs2095120	A	G	0.0497018	1006
9	rs117462999	T	G	0.0168986	1006
9	rs117705125	A	G	0.0159046	1006
9	rs6478743	T	C	0.0924453	1006
9	rs10760389	C	T	0.814115	1006
9	rs7021802	T	C	0.0914513	1006
9	rs1930424	T	G	0.0497018	1006
9	rs4534235	G	C	0.956262	1006
9	rs1930425	T	C	0.351889	1006
9	rs1930426	C	T	0.0487078	1006
9	rs2779585	G	A	0.0487078	1006
9	rs2779586	T	C	0.956262	1006
9	rs10121704	C	T	0.0924453	1006
9	rs2779587	T	G	0.0506958	1006
9	rs79034296	A	G	0.0298211	1006
9	rs56177517	C	T	0.0924453	1006
9	rs2779588	T	C	0.0487078	1006
9	rs2779589	A	G	0.956262	1006
9	rs2779590	G	A	0.956262	1006
9	rs4355908	C	T	0.348907	1006
9	rs4596749	T	C	0.350895	1006
9	rs117685732	C	T	0.0149105	1006
9	rs10986577	C	T	0.136183	1006
9	rs73488485	T	C	0.0188867	1006
9	rs117411519	C	T	0.0437376	1006
9	rs55807407	C	T	0.0914513	1006
9	rs55703227	G	A	0.0914513	1006
9	rs12379681	C	T	0.28827	1006
9	rs10986579	C	T	0.811133	1006
9	rs11788298	T	A	0.327038	1006
9	rs10115107	T	G	0.0934394	1006
9	rs143604650	C	T	0.0119284	1006
9	rs2779591	A	G	0.956262	1006
9	rs7855197	G	A	0.0924453	1006
9	rs6478747	A	G	0.0924453	1006
9	rs10521035	G	T	0.0387674	1006
9	rs12351127	C	T	0.346918	1006
9	rs2779593	T	C	0.956262	1006
9	rs10986584	T	C	0.134195	1006
9	rs7032419	G	A	0.61332	1006
9	rs80056900	T	A	0.0904573	1006
9	rs2104906	G	C	0.32505	1006
9	rs4237192	A	G	0.0914513	1006
9	rs2001993	A	G	0.594433	1006
9	rs2001992	A	C	0.0904573	1006
9	rs2779599	T	C	0.148111	1006
9	rs7857537	T	C	0.028827	1006
9	rs147943095	A	C	0.00994036	1006
9	rs1999502	G	A	0.0904573	1006
9	rs11787646	A	G	0.183897	1006
9	rs1999503	T	C	0.0904573	1006
9	rs16916909	A	G	0.0904573	1006
9	rs78107422	A	T	0.0894632	1006
9	rs12349351	C	A	0.368787	1006
9	rs7045028	G	A	0.028827	1006
9	rs2808569	A	C	0.253479	1006
9	rs10986631	G	A	0.0894632	1006
9	rs7876036	G	T	0.028827	1006
9	rs73488496	A	T	0.0228628	1006
9	rs2779600	A	G	0.531809	1006
9	rs61565750	C	A	0.028827	1006
9	rs2779601	C	T	0.476143	1006
9	rs10986638	T	G	0.0894632	1006
9	rs117196480	G	T	0.0109344	1006
9	rs2808570	C	G	0.476143	1006
9	rs73655489	G	C	0.027833	1006
9	rs77897477	G	A	0.0387674	1006
9	rs2779602	G	A	0.592445	1006
9	rs2808521	C	T	0.252485	1006
9	rs35449008	A	G	0.027833	1006
9	rs2184026	C	T	0.252485	1006
9	rs12338626	C	T	0.369781	1006
9	rs73488500	G	A	0.22167	1006
9	rs2808522	C	A	0.474155	1006
9	rs2808523	C	T	0.476143	1006
9	rs10819042	T	G	0.027833	1006
9	rs73490405	C	T	0.182903	1006
9	rs1999498	A	G	0.369781	1006
9	rs61233819	T	C	0.0308151	1006
9	rs62576020	C	T	0.182903	1006
9	rs12347864	T	C	0.0238569	1006
9	rs113271620	T	C	0.0208748	1006
9	rs16917019	C	T	0.236581	1006
9	rs4743234	T	A	0.0894632	1006
9	rs10986708	G	C	0.38171	1006
9	rs62576022	C	G	0.173956	1006
9	rs76712610	C	T	0.0248509	1006
9	rs2808524	C	T	0.311133	1006
9	rs117262666	C	T	0.0308151	1006
9	rs13290406	A	G	0.218688	1006
9	rs74762438	G	A	0.0238569	1006
9	rs2259639	C	T	0.311133	1006
9	rs944686	C	T	0.312127	1006
9	rs28546491	G	A	0.0238569	1006
9	rs2900512	C	T	0.187873	1006
9	rs4507885	C	T	0.0238569	1006
9	rs884886	T	G	0.772366	1006
9	rs884887	C	T	0.390656	1006
9	rs944687	C	A	0.311133	1006
9	rs73490413	G	A	0.0377734	1006
9	rs884888	C	T	0.578529	1006
9	rs7044171	T	G	0.0238569	1006
9	rs11791441	C	T	0.0526839	1006
9	rs2808525	C	T	0.362823	1006
9	rs10986740	G	A	0.345924	1006
9	rs4743235	G	T	0.0407555	1006
9	rs16917111	T	C	0.0228628	1006
9	rs10986744	C	T	0.0248509	1006
9	rs2779605	A	G	0.363817	1006
9	rs4743236	G	A	0.0397614	1006
9	rs11999209	G	T	0.0238569	1006
9	rs111447025	C	T	0.0228628	1006
9	rs2225559	T	C	0.026839	1006
9	rs113445959	T	A	0.0228628	1006
9	rs149686305	T	A	0.0208748	1006
9	rs957339	G	C	0.0228628	1006
9	rs1930137	A	G	0.362823	1006
9	rs2778901	C	T	0.362823	1006
9	rs59391327	G	A	0.0228628	1006
9	rs4743237	T	C	0.164016	1006
9	rs2779518	T	C	0.629225	1006
9	rs113958780	C	T	0.0407555	1006
9	rs2779519	C	T	0.962227	1006
9	rs62576023	G	A	0.164016	1006
9	rs78851847	C	T	0.0149105	1006
9	rs75210337	G	C	0.0308151	1006
9	rs28458297	G	C	0.0238569	1006
9	rs2779521	C	T	0.363817	1006
9	rs16917159	T	C	0.0357853	1006
9	rs62576024	T	C	0.164016	1006
9	rs11790707	G	A	0.0397614	1006
9	rs117259538	G	A	0.0208748	1006
9	rs2808526	T	C	0.39165	1006
9	rs150733058	C	T	0.0208748	1006
9	rs139117030	G	A	0.0119284	1006
9	rs2808527	G	A	0.353877	1006
9	rs1167765	C	G	0.341948	1006
9	rs1167766	C	A	0.341948	1006
9	rs1167767	T	G	0.39165	1006
9	rs16917183	G	A	0.0387674	1006
9	rs1186363	T	C	0.392644	1006
9	rs62576025	G	A	0.133201	1006
9	rs1759308	C	T	0.961233	1006
9	rs1183825	C	T	0.333002	1006
9	rs1184859	A	G	0.957256	1006
9	rs6478761	A	C	0.405567	1006
9	rs871002	G	A	0.16004	1006
9	rs914669	C	G	0.16004	1006
9	rs13288889	G	C	0.0636183	1006
9	rs17778184	A	G	0.16004	1006
9	rs1167768	G	A	0.33002	1006
9	rs35907958	C	T	0.028827	1006
9	rs13286162	T	C	0.0616302	1006
9	rs2778902	C	T	0.335984	1006
9	rs34629716	G	T	0.054672	1006
9	rs1622942	T	C	0.635189	1006
9	rs928425	A	G	0.60835	1006
9	rs928426	G	A	0.156064	1006
9	rs7044074	C	T	0.0506958	1006
9	rs7029361	A	C	0.0497018	1006
9	rs12343226	T	C	0.0576541	1006
9	rs1167769	A	G	0.446322	1006
9	rs112338766	T	G	0.0248509	1006
9	rs2779523	G	T	0.403579	1006
9	rs13298759	A	G	0.128231	1006
9	rs7861531	A	G	0.420477	1006
9	rs115385822	G	A	0.0506958	1006
9	rs10986792	G	T	0.33002	1006
9	rs1179740	T	G	0.447316	1006
9	rs75220261	G	C	0.0765408	1006
9	rs2018973	G	A	0.125249	1006
9	rs10986793	G	A	0.0328032	1006
9	rs1318613	C	T	0.265408	1006
9	rs2778903	C	A	0.190855	1006
9	rs73494466	G	A	0.0636183	1006
9	rs55656513	C	T	0.267396	1006
9	rs56042101	C	T	0.267396	1006
9	rs10986801	G	C	0.178926	1006
9	rs7042909	A	T	0.0755467	1006
9	rs10986803	T	C	0.267396	1006
9	rs10986806	G	A	0.266402	1006
9	rs10986810	G	T	0.264414	1006
9	rs2778904	C	T	0.128231	1006
9	rs80322096	G	A	0.0675944	1006
9	rs2778905	C	G	0.127237	1006
9	rs2779524	C	T	0.127237	1006
9	rs2808529	T	C	0.980119	1006
9	rs11789308	C	T	0.178926	1006
9	rs2808530	A	C	0.127237	1006
9	rs62576028	A	G	0.265408	1006
9	rs2808531	A	T	0.127237	1006
9	rs2808532	G	A	0.126243	1006
9	rs1758799	T	C	0.715706	1006
9	rs67703533	C	A	0.182903	1006
9	rs13286375	C	G	0.593439	1006
9	rs2808533	T	C	0.72167	1006
9	rs2808534	G	A	0.572565	1006
9	rs2778906	T	C	0.703777	1006
9	rs2808535	T	A	0.126243	1006
9	rs2808536	A	C	0.72167	1006
9	rs3750344	T	C	0.17992	1006
9	rs3750343	A	G	0.594433	1006
9	rs2808537	A	G	0.722664	1006
9	rs10986814	G	A	0.181909	1006
9	rs1182894	T	C	0.720676	1006
9	rs10986816	T	C	0.181909	1006
9	rs73494486	C	T	0.200795	1006
9	rs1177531	A	G	0.7167	1006
9	rs1182895	C	T	0.7167	1006
9	rs10986822	C	G	0.16998	1006
9	rs57456685	C	G	0.0636183	1006
9	rs1186364	C	T	0.327038	1006
9	rs16917365	G	T	0.370775	1006
9	rs2779526	T	C	0.722664	1006
9	rs2779527	G	A	0.385686	1006
9	rs10819060	C	T	0.259443	1006
9	rs2808538	C	T	0.125249	1006
9	rs7851347	A	G	0.0636183	1006
9	rs1167762	T	A	0.125249	1006
9	rs2778908	A	G	0.125249	1006
9	rs1167763	T	C	0.917495	1006
9	rs10123407	C	A	0.134195	1006
9	rs2779528	T	A	0.124254	1006
9	rs1186021	A	G	0.124254	1006
9	rs73494498	G	C	0.0626243	1006
9	rs12337255	T	C	0.210736	1006
9	rs17778857	T	G	0.135189	1006
9	rs74608357	G	A	0.0427435	1006
9	rs116849701	G	A	0.0248509	1006
9	rs10120605	C	T	0.0308151	1006
9	rs12378482	C	T	0.0457256	1006
9	rs118125840	C	T	0.0159046	1006
9	rs144311734	T	A	0.0248509	1006
9	rs79670705	G	A	0.0159046	1006
9	rs2778909	A	C	0.621272	1006
9	rs78316820	A	G	0.0427435	1006
9	rs76651577	A	G	0.0427435	1006
9	rs2778910	A	G	0.683897	1006
9	rs2779529	A	C	0.362823	1006
9	rs7861148	C	T	0.0228628	1006
9	rs7860298	G	A	0.0228628	1006
9	rs112497706	A	G	0.0308151	1006
9	rs58022571	G	T	0.0218688	1006
9	rs10986850	G	A	0.0447316	1006
9	rs10986852	C	T	0.285288	1006
9	rs59614727	C	G	0.0228628	1006
9	rs57905636	G	A	0.0228628	1006
9	rs57185876	G	C	0.0228628	1006
9	rs1999501	G	A	0.0407555	1006
9	rs17779010	G	A	0.284294	1006
9	rs117455238	C	T	0.0139165	1006
9	rs75846681	G	A	0.0228628	1006
9	rs10986861	A	G	0.0437376	1006
9	rs76553568	C	T	0.0218688	1006
9	rs56123608	T	C	0.2833	1006
9	rs74756749	C	T	0.0477137	1006
9	rs13301129	G	A	0.28827	1006
9	rs2808539	C	T	0.403579	1006
9	rs10986878	T	C	0.361829	1006
9	rs2808540	C	T	0.0417495	1006
9	rs11787957	C	A	0.289264	1006
9	rs34181928	C	T	0.28827	1006
9	rs35835340	G	A	0.185885	1006
9	rs10819066	C	G	0.361829	1006
9	rs1999500	C	T	0.691849	1006
9	rs1999499	T	A	0.691849	1006
9	rs7035372	G	A	0.28827	1006
9	rs1758805	T	C	0.403579	1006
9	rs1537738	T	C	0.0417495	1006
9	rs1537737	C	G	0.402584	1006
9	rs12378806	G	T	0.0477137	1006
9	rs2808541	C	T	0.0407555	1006
9	rs117279565	T	C	0.0477137	1006
9	rs77680548	G	T	0.0576541	1006
9	rs186986100	A	C	0.0159046	1006
9	rs1167764	C	T	0.0417495	1006
9	rs1034160	A	C	0.692843	1006
9	rs2151075	C	T	0.0417495	1006
9	rs16917637	C	T	0.0238569	1006
9	rs55946876	A	T	0.2833	1006
9	rs10986912	G	A	0.333002	1006
9	rs2184025	T	C	0.693837	1006
9	rs2151216	T	C	0.0417495	1006
9	rs2151215	T	C	0.399602	1006
9	rs10986929	C	T	0.028827	1006
9	rs4743238	A	T	0.333996	1006
9	rs13284800	G	T	0.317097	1006
9	rs10819071	C	T	0.652087	1006
9	rs10986939	T	C	0.0487078	1006
9	rs10819072	C	A	0.651093	1006
9	rs10819073	G	A	0.652087	1006
9	rs10819074	G	T	0.630219	1006
9	rs10986946	A	C	0.652087	1006
9	rs10986948	T	A	0.652087	1006
9	rs17779442	G	A	0.295229	1006
9	rs12684622	T	C	0.260437	1006
9	rs10986955	C	A	0.333002	1006
9	rs914665	G	A	0.356859	1006
9	rs914664	C	T	0.356859	1006
9	rs2258938	G	A	0.0417495	1006
9	rs914663	A	G	0.33499	1006
9	rs914662	C	T	0.33499	1006
9	rs2418084	A	G	0.357853	1006
9	rs1320497	A	C	0.357853	1006
9	rs2418085	G	A	0.285288	1006
9	rs944688	C	T	0.309145	1006
9	rs148051122	G	A	0.027833	1006
9	rs62561779	C	T	0.309145	1006
9	rs62561780	T	C	0.286282	1006
9	rs62561781	G	A	0.236581	1006
9	rs141649144	G	A	0.0477137	1006
9	rs73502480	A	C	0.0238569	1006
9	rs13293545	C	T	0.229622	1006
9	rs870047	A	T	0.647117	1006
9	rs944689	T	C	0.0775348	1006
9	rs10986995	G	T	0.084493	1006
9	rs7026754	C	T	0.464215	1006
9	rs2779534	A	G	0.889662	1006
9	rs76987298	T	C	0.0168986	1006
9	rs72743818	T	C	0.0238569	1006
9	rs10986999	A	G	0.0586481	1006
9	rs59652555	C	A	0.0775348	1006
9	rs10987004	G	A	0.0775348	1006
9	rs191085375	A	T	0.027833	1006
9	rs10987005	G	A	0.0765408	1006
9	rs118114093	G	C	0.0159046	1006
9	rs113493231	G	A	0.0248509	1006
9	rs77545309	G	A	0.0506958	1006
9	rs187573541	C	T	0.0129225	1006
9	rs74498704	A	G	0.0576541	1006
9	rs12377101	C	T	0.0755467	1006
9	rs4743239	A	C	0.468191	1006
9	rs2779536	A	T	0.0685885	1006
9	rs1930141	G	A	0.0685885	1006
9	rs1023209	C	T	0.0228628	1006
9	rs7874603	G	A	0.055666	1006
9	rs72743821	C	T	0.0705765	1006
9	rs7848993	G	A	0.209742	1006
9	rs13302776	G	A	0.214712	1006
9	rs2778911	C	T	0.0536779	1006
9	rs116923243	G	A	0.0178926	1006
9	rs116243516	T	C	0.0238569	1006
9	rs11788000	G	A	0.719682	1006
9	rs2151076	G	C	0.872763	1006
9	rs1889059	A	T	0.0526839	1006
9	rs10987057	C	G	0.026839	1006
9	rs115630659	G	A	0.0238569	1006
9	rs1930422	C	A	0.0526839	1006
9	rs1984055	G	A	0.872763	1006
9	rs1930421	G	A	0.0526839	1006
9	rs118025650	C	T	0.0238569	1006
9	rs34692225	C	T	0.220676	1006
9	rs4327958	G	T	0.796223	1006
9	rs113758230	C	T	0.0397614	1006
9	rs2779539	G	A	0.0298211	1006
9	rs2778912	C	T	0.0298211	1006
9	rs111310121	G	A	0.0248509	1006
9	rs10987082	T	C	0.0626243	1006
9	rs10987083	T	C	0.0626243	1006
9	rs1167773	G	A	0.934394	1006
9	rs2778913	T	C	0.871769	1006
9	rs2778914	A	T	0.934394	1006
9	rs7872682	G	A	0.0626243	1006
9	rs1167774	G	T	0.866799	1006
9	rs151142819	A	G	0.00795229	1006
9	rs6478785	G	T	0.903579	1006
9	rs113097806	G	T	0.0695825	1006
9	rs2778915	C	T	0.16501	1006
9	rs7853961	A	G	0.0636183	1006
9	rs1930130	T	C	0.0308151	1006
9	rs10120452	G	A	0.133201	1006
9	rs7033796	T	C	0.771372	1006
9	rs74815557	G	C	0.0188867	1006
9	rs10987128	G	A	0.771372	1006
9	rs12379166	G	A	0.767396	1006
9	rs10081774	C	A	0.0586481	1006
9	rs2778916	C	T	0.0308151	1006
9	rs1930131	C	T	0.835984	1006
9	rs2779541	T	C	0.936382	1006
9	rs2778917	C	T	0.935388	1006
9	rs146338418	C	T	0.0218688	1006
9	rs79954397	A	G	0.0178926	1006
9	rs7853536	T	A	0.0248509	1006
9	rs1167771	G	C	0.0308151	1006
9	rs150738424	A	G	0.00596421	1006
9	rs1547272	C	T	0.769384	1006
9	rs117536345	C	T	0.0109344	1006
9	rs2779542	C	T	0.100398	1006
9	rs1930410	A	G	0.769384	1006
9	rs2065452	G	A	0.766402	1006
9	rs139363326	G	A	0.0328032	1006
9	rs7019309	T	C	0.0735586	1006
9	rs139027240	G	A	0.0129225	1006
9	rs6478789	C	T	0.83499	1006
9	rs2779543	C	T	0.16998	1006
9	rs146069624	C	T	0.0218688	1006
9	rs4743241	C	T	0.765408	1006
9	rs117199433	C	T	0.0238569	1006
9	rs2151217	T	C	0.0248509	1006
9	rs2065451	A	G	0.981113	1006
9	rs2778919	A	C	0.0178926	1006
9	rs79824961	C	T	0.0646123	1006
9	rs1167772	G	T	0.164016	1006
9	rs7860838	T	C	0.0685885	1006
9	rs1758793	A	G	0.929423	1006
9	rs62563760	C	T	0.175944	1006
9	rs4743242	T	C	0.741551	1006
9	rs59069726	C	T	0.0695825	1006
9	rs7048344	G	A	0.766402	1006
9	rs10987193	G	T	0.0646123	1006
9	rs7849195	G	T	0.0695825	1006
9	rs6478791	G	T	0.0695825	1006
9	rs7038285	A	C	0.0646123	1006
9	rs6478792	G	A	0.0695825	1006
9	rs113777910	G	A	0.0129225	1006
9	rs7026218	C	T	0.0646123	1006
9	rs72743826	G	A	0.0685885	1006
9	rs7869482	G	A	0.0646123	1006
9	rs4742734	A	G	0.741551	1006
9	rs59673494	C	A	0.0735586	1006
9	rs967932	C	T	0.0248509	1006
9	rs967931	A	G	0.164016	1006
9	rs61259291	A	G	0.139165	1006
9	rs57503540	C	T	0.139165	1006
9	rs61502094	C	T	0.139165	1006
9	rs7864144	A	G	0.139165	1006
9	rs7849599	C	T	0.139165	1006
9	rs7020492	G	A	0.765408	1006
9	rs140980003	C	T	0.0139165	1006
9	rs7852947	C	T	0.0646123	1006
9	rs1930423	T	A	0.0894632	1006
9	rs7856813	C	T	0.0646123	1006
9	rs10987230	C	T	0.0248509	1006
9	rs13286855	C	T	0.218688	1006
9	rs80184134	G	A	0.0238569	1006
9	rs79480445	C	G	0.0238569	1006
9	rs10987234	G	A	0.0248509	1006
9	rs148721611	G	A	0.0238569	1006
9	rs72743828	C	T	0.0695825	1006
9	rs12337386	G	A	0.0129225	1006
9	rs10125405	T	C	0.164016	1006
9	rs1930135	T	C	0.741551	1006
9	rs4743244	G	T	0.765408	1006
9	rs7873740	G	A	0.0695825	1006
9	rs72743831	T	C	0.0695825	1006
9	rs59647504	A	T	0.0646123	1006
9	rs10987249	G	C	0.0248509	1006
9	rs56693766	C	T	0.0646123	1006
9	rs57190410	A	G	0.0616302	1006
9	rs72760665	T	C	0.0695825	1006
9	rs10119544	G	A	0.0646123	1006
9	rs10119594	G	T	0.0646123	1006
9	rs6478797	A	G	0.929423	1006
9	rs7033772	T	C	0.0725646	1006
9	rs35970652	A	C	0.0139165	1006
9	rs146052970	A	T	0.0238569	1006
9	rs10987258	G	A	0.0248509	1006
9	rs10987259	G	A	0.0248509	1006
9	rs1967890	A	C	0.0894632	1006
9	rs7035420	A	T	0.745527	1006
9	rs4743246	A	C	0.930417	1006
9	rs1571931	G	A	0.930417	1006
9	rs72760668	C	T	0.0904573	1006
9	rs1571930	G	A	0.83996	1006
9	rs4743247	G	A	0.930417	1006
9	rs148971931	G	A	0.00795229	1006
9	rs1571929	T	C	0.83996	1006
9	rs1571928	T	G	0.930417	1006
9	rs35209831	C	T	0.05666	1006
9	rs2225558	T	A	0.782306	1006
9	rs145021722	A	G	0.0437376	1006
9	rs4743248	G	C	0.782306	1006
9	rs72760671	A	T	0.0904573	1006
9	rs7388933	A	G	0.930417	1006
9	rs1930134	G	A	0.83996	1006
9	rs2418209	C	T	0.930417	1006
9	rs4743251	C	G	0.930417	1006
9	rs2151074	G	T	0.930417	1006
9	rs4477137	C	T	0.0894632	1006
9	rs2151073	G	C	0.930417	1006
9	rs2183972	G	A	0.930417	1006
9	rs4606175	C	T	0.0904573	1006
9	rs1571927	T	C	0.782306	1006
9	rs1571926	G	T	0.930417	1006
9	rs10217283	C	T	0.00994036	1006
9	rs72760677	T	G	0.0894632	1006
9	rs1977581	A	C	0.930417	1006
9	rs149341958	C	G	0.00795229	1006
9	rs1977580	A	G	0.930417	1006
9	rs72760678	G	A	0.0904573	1006
9	rs2900546	A	G	0.930417	1006
9	rs2900547	A	G	0.83996	1006
9	rs72760679	G	A	0.0904573	1006
9	rs72760681	A	G	0.0904573	1006
9	rs72760683	A	C	0.0904573	1006
9	rs72760684	G	A	0.0904573	1006
9	rs12345853	A	G	0.05666	1006
9	rs35248075	G	T	0.196819	1006
9	rs35095054	G	A	0.176938	1006
9	rs914661	G	T	0.930417	1006
9	rs2151072	T	C	0.930417	1006
9	rs72760685	G	A	0.0904573	1006
9	rs72760686	G	A	0.0387674	1006
9	rs4743253	T	C	0.930417	1006
9	rs4743254	A	G	0.83996	1006
9	rs4743255	C	T	0.83996	1006
9	rs4743256	C	G	0.930417	1006
9	rs7863368	C	T	0.930417	1006
9	rs7852418	T	G	0.930417	1006
9	rs10987292	C	A	0.83996	1006
9	rs10987293	C	T	0.028827	1006
9	rs12002737	C	A	0.220676	1006
9	rs7865785	G	A	0.0914513	1006
9	rs10739676	T	C	0.83996	1006
9	rs72760693	G	A	0.0656064	1006
9	rs58711145	G	A	0.0904573	1006
9	rs1953058	T	C	0.930417	1006
9	rs118149470	G	A	0.00894632	1006
9	rs3983397	T	C	0.930417	1006
9	rs4743259	C	T	0.930417	1006
9	rs4743260	T	C	0.930417	1006
9	rs7870104	G	A	0.930417	1006
9	rs7856945	A	G	0.930417	1006
9	rs7870263	G	A	0.930417	1006
9	rs1930139	C	T	0.7833	1006
9	rs1930138	A	C	0.930417	1006
9	rs10435898	T	C	0.930417	1006
9	rs10435850	G	C	0.930417	1006
9	rs4743261	C	T	0.930417	1006
9	rs72760700	C	T	0.0904573	1006
9	rs9299312	G	T	0.930417	1006
9	rs72760701	A	G	0.0904573	1006
9	rs9299313	A	G	0.930417	1006
9	rs7868757	A	C	0.0914513	1006
9	rs10739678	C	T	0.838966	1006
9	rs10760441	A	G	0.838966	1006
9	rs10125034	G	T	0.838966	1006
9	rs10122306	A	G	0.930417	1006
9	rs7853807	G	C	0.838966	1006
9	rs7853820	G	A	0.838966	1006
9	rs7869909	A	G	0.930417	1006
9	rs7873214	T	C	0.930417	1006
9	rs7869915	A	G	0.838966	1006
9	rs76780416	G	A	0.0914513	1006
9	rs72762603	T	C	0.0914513	1006
9	rs77823173	C	T	0.0914513	1006
9	rs1930136	T	C	0.838966	1006
9	rs10987328	A	T	0.196819	1006
9	rs77433905	G	A	0.00695825	1006
9	rs62563783	G	A	0.0666004	1006
9	rs10512258	G	C	0.782306	1006
9	rs12338804	G	A	0.05666	1006
9	rs10512259	G	A	0.05666	1006
9	rs7020368	C	T	0.147117	1006
9	rs7019449	G	A	0.0914513	1006
9	rs7036325	A	C	0.147117	1006
9	rs10116189	G	A	0.055666	1006
9	rs10116255	G	A	0.055666	1006
9	rs6478810	A	G	0.930417	1006
9	rs6478811	C	T	0.7833	1006
9	rs914668	G	C	0.930417	1006
9	rs914667	C	T	0.930417	1006
9	rs914666	C	T	0.930417	1006
9	rs28418488	A	C	0.055666	1006
9	rs1105931	C	T	0.851889	1006
9	rs1547271	T	C	0.929423	1006
9	rs10987362	C	T	0.0318091	1006
9	rs4237193	A	G	0.929423	1006
9	rs112402362	C	T	0.0168986	1006
9	rs12341571	G	C	0.0318091	1006
9	rs4743263	T	C	0.929423	1006
9	rs55974178	C	T	0.00695825	1006
9	rs10987365	C	T	0.0318091	1006
9	rs137893434	C	T	0.0109344	1006
9	rs72731080	A	G	0.027833	1006
9	rs867260	T	C	0.0417495	1006
9	rs4743264	C	T	0.264414	1006
9	rs980590	C	T	0.0775348	1006
9	rs117838221	A	G	0.0506958	1006
9	rs113497377	G	A	0.00596421	1006
9	rs4743265	G	A	0.929423	1006
9	rs4743266	C	A	0.89662	1006
9	rs72731081	C	A	0.104374	1006
9	rs438886	G	A	0.89662	1006
9	rs516930	C	T	0.929423	1006
9	rs10739681	T	C	0.929423	1006
9	rs144626935	A	G	0.0238569	1006
9	rs112011793	A	T	0.0328032	1006
9	rs114702043	C	T	0.026839	1006
9	rs883443	A	C	0.100398	1006
9	rs2095078	A	G	0.929423	1006
9	rs2095079	C	T	0.89662	1006
9	rs2095080	G	A	0.929423	1006
9	rs337525	T	C	0.929423	1006
9	rs146483554	C	T	0.0198807	1006
9	rs78436937	C	T	0.0337972	1006
9	rs337527	T	C	0.0248509	1006
9	rs337528	G	C	0.795229	1006
9	rs77966875	G	A	0.100398	1006
9	rs7847809	C	A	0.220676	1006
9	rs337529	C	T	0.928429	1006
9	rs337530	G	T	0.928429	1006
9	rs337531	T	C	0.928429	1006
9	rs337532	T	C	0.928429	1006
9	rs337533	G	T	0.795229	1006
9	rs76097300	G	A	0.0198807	1006
9	rs337534	T	C	0.795229	1006
9	rs337535	G	A	0.928429	1006
9	rs61170647	G	T	0.133201	1006
9	rs35388660	G	A	0.0884692	1006
9	rs72731084	C	A	0.026839	1006
9	rs75045615	C	A	0.0994036	1006
9	rs337536	C	T	0.928429	1006
9	rs4517239	G	A	0.894632	1006
9	rs114212157	T	G	0.0994036	1006
9	rs337554	A	C	0.981113	1006
9	rs76329410	C	T	0.100398	1006
9	rs118063659	C	A	0.0526839	1006
9	rs13440079	A	T	0.0139165	1006
9	rs337553	G	T	0.793241	1006
9	rs76071271	A	G	0.100398	1006
9	rs337552	T	C	0.793241	1006
9	rs337551	C	T	0.794235	1006
9	rs337550	A	G	0.793241	1006
9	rs112619540	C	T	0.100398	1006
9	rs337549	T	C	0.738569	1006
9	rs337548	G	A	0.793241	1006
9	rs337547	G	A	0.793241	1006
9	rs10987486	T	C	0.0308151	1006
9	rs79980011	C	T	0.100398	1006
9	rs337546	A	G	0.792247	1006
9	rs337545	A	G	0.793241	1006
9	rs186808	T	C	0.793241	1006
9	rs116884031	T	G	0.0109344	1006
9	rs112161497	C	T	0.0248509	1006
9	rs337544	T	C	0.793241	1006
9	rs337543	A	G	0.927435	1006
9	rs10114778	C	G	0.0328032	1006
9	rs337542	T	C	0.927435	1006
9	rs7869446	A	G	0.0308151	1006
9	rs337541	A	G	0.893638	1006
9	rs337540	A	C	0.928429	1006
9	rs337539	T	C	0.900596	1006
9	rs337538	G	A	0.793241	1006
9	rs337537	G	A	0.792247	1006
9	rs76194778	C	G	0.028827	1006
9	rs67229546	G	A	0.222664	1006
9	rs10987494	C	G	0.0109344	1006
9	rs72731087	T	G	0.101392	1006
9	rs337561	T	C	0.927435	1006
9	rs337560	C	G	0.928429	1006
9	rs337559	G	T	0.793241	1006
9	rs12003878	T	C	0.0308151	1006
9	rs191411	A	T	0.851889	1006
9	rs337558	G	C	0.793241	1006
9	rs337557	A	C	0.89662	1006
9	rs337556	T	C	0.795229	1006
9	rs337555	C	T	0.0258449	1006
9	rs73655498	G	T	0.00795229	1006
9	rs570138	A	G	0.793241	1006
9	rs145130263	A	C	0.0149105	1006
9	rs116975482	G	A	0.00994036	1006
9	rs140612361	G	A	0.100398	1006
9	rs79245777	G	A	0.100398	1006
9	rs394488	T	C	0.793241	1006
9	rs415902	C	T	0.793241	1006
9	rs509747	C	G	0.793241	1006
9	rs34585686	C	T	0.0139165	1006
9	rs507876	T	C	0.89662	1006
9	rs77213774	C	A	0.100398	1006
9	rs117118366	G	T	0.100398	1006
9	rs3808896	T	C	0.793241	1006
9	rs529278	C	A	0.76839	1006
9	rs529269	A	G	0.870775	1006
9	rs526590	G	T	0.868787	1006
9	rs78938524	C	T	0.100398	1006
9	rs405430	G	T	0.769384	1006
9	rs76195584	G	A	0.100398	1006
9	rs112900263	T	C	0.100398	1006
9	rs117907541	G	A	0.0238569	1006
9	rs143853333	A	G	0.0198807	1006
9	rs111497663	G	A	0.100398	1006
9	rs379630	G	A	0.595427	1006
9	rs151070060	C	T	0.0159046	1006
9	rs512278	C	T	0.752485	1006
9	rs420158	C	T	0.761431	1006
9	rs404680	A	G	0.762425	1006
9	rs532824	T	C	0.762425	1006
9	rs141435985	G	C	0.0139165	1006
9	rs397776	G	A	0.762425	1006
9	rs450231	G	A	0.762425	1006
9	rs3889747	G	A	0.762425	1006
9	rs139855568	C	T	0.00994036	1006
9	rs10987541	T	A	0.0497018	1006
9	rs173066	C	T	0.762425	1006
9	rs186809	G	C	0.762425	1006
9	rs10987547	A	G	0.00795229	1006
9	rs337578	A	T	0.769384	1006
9	rs1961655	C	G	0.0516899	1006
9	rs48418	G	C	0.0188867	1006
9	rs116883702	G	A	0.026839	1006
9	rs337576	G	A	0.0188867	1006
9	rs337575	A	G	0.0188867	1006
9	rs337574	C	G	0.0188867	1006
9	rs337573	T	C	0.0188867	1006
9	rs4078676	C	A	0.748509	1006
9	rs337572	G	A	0.76839	1006
9	rs76043071	C	T	0.0397614	1006
9	rs337571	G	A	0.0188867	1006
9	rs117653721	G	T	0.0208748	1006
9	rs6478839	C	T	0.748509	1006
9	rs10760475	C	A	0.748509	1006
9	rs10819266	C	T	0.749503	1006
9	rs337570	C	T	0.0188867	1006
9	rs337569	C	T	0.76839	1006
9	rs337568	C	A	0.0188867	1006
9	rs13288158	T	C	0.0755467	1006
9	rs429562	C	T	0.0168986	1006
9	rs928424	T	G	0.883698	1006
9	rs380857	C	A	0.883698	1006
9	rs337567	C	T	0.0188867	1006
9	rs337566	C	T	0.0188867	1006
9	rs9409306	T	C	0.0188867	1006
9	rs7862858	C	A	0.76839	1006
9	rs77659268	G	C	0.0318091	1006
9	rs144679862	C	T	0.0159046	1006
9	rs337591	G	A	0.766402	1006
9	rs337590	A	G	0.0188867	1006
9	rs453409	T	C	0.0188867	1006
9	rs439347	G	A	0.0198807	1006
9	rs337589	G	A	0.0258449	1006
9	rs117846104	G	A	0.0228628	1006
9	rs337588	C	T	0.0188867	1006
9	rs337587	T	C	0.0188867	1006
9	rs337586	C	T	0.0188867	1006
9	rs144044209	A	C	0.0119284	1006
9	rs337585	T	A	0.0188867	1006
9	rs10760479	C	G	0.740557	1006
9	rs41283624	C	A	0.0159046	1006
9	rs117296253	A	T	0.05666	1006
9	rs6478845	A	C	0.740557	1006
9	rs148990264	G	T	0.00894632	1006
9	rs337583	C	A	0.0188867	1006
9	rs337581	C	T	0.759443	1006
9	rs78295289	C	T	0.05666	1006
9	rs117852657	C	T	0.0417495	1006
9	rs337580	T	G	0.0258449	1006
9	rs12376360	G	C	0.766402	1006
9	rs12380570	A	G	0.766402	1006
9	rs7035107	A	G	0.766402	1006
9	rs4742737	C	T	0.740557	1006
9	rs371521	C	T	0.0188867	1006
9	rs117248430	C	T	0.00695825	1006
9	rs16917884	A	G	0.116302	1006
9	rs554730	G	T	0.766402	1006
9	rs507318	T	C	0.0188867	1006
9	rs117359414	G	A	0.0159046	1006
9	rs77053509	C	T	0.0188867	1006
9	rs10739690	T	C	0.740557	1006
9	rs72733205	T	C	0.0377734	1006
9	rs77318086	T	C	0.0258449	1006
9	rs34575145	G	T	0.17495	1006
9	rs337565	A	G	0.0188867	1006
9	rs337564	G	A	0.0188867	1006
9	rs4742738	G	A	0.739563	1006
9	rs180039	G	C	0.0258449	1006
9	rs180038	G	C	0.0188867	1006
9	rs13299478	A	C	0.0178926	1006
9	rs10987602	G	A	0.243539	1006
9	rs10987604	C	T	0.0228628	1006
9	rs168083	G	T	0.766402	1006
9	rs72735322	G	A	0.0377734	1006
9	rs580809	C	T	0.767396	1006
9	rs692824	G	T	0.0188867	1006
9	rs78858055	C	A	0.0258449	1006
9	rs117048876	A	G	0.0168986	1006
9	rs422531	T	C	0.767396	1006
9	rs34317897	C	A	0.0168986	1006
9	rs60698775	T	C	0.232604	1006
9	rs4742740	C	T	0.981113	1006
9	rs4133831	C	T	0.983101	1006
9	rs72735324	A	G	0.232604	1006
9	rs139218146	A	G	0.0119284	1006
9	rs7048734	T	G	0.982107	1006
9	rs7029599	C	T	0.982107	1006
9	rs78551535	A	G	0.0397614	1006
9	rs117922864	C	T	0.0427435	1006
9	rs12554653	A	G	0.0516899	1006
9	rs4133240	T	C	0.981113	1006
9	rs4743273	G	A	0.110338	1006
9	rs7469116	C	T	0.741551	1006
9	rs9919074	G	A	0.232604	1006
9	rs13288472	G	A	0.0168986	1006
9	rs77478190	C	G	0.027833	1006
9	rs117002373	C	T	0.0198807	1006
9	rs7867317	T	C	0.981113	1006
9	rs75338527	T	G	0.0228628	1006
9	rs117847368	A	C	0.0258449	1006
9	rs6415847	C	T	0.974155	1006
9	rs41312226	G	A	0.00795229	1006
9	rs72735326	T	C	0.232604	1006
9	rs10819300	C	T	0.189861	1006
9	rs139515784	G	A	0.0238569	1006
9	rs12057064	A	G	0.232604	1006
9	rs12686258	T	C	0.244533	1006
9	rs4743274	T	C	0.981113	1006
9	rs145639946	C	T	0.0228628	1006
9	rs62561318	G	C	0.054672	1006
9	rs7867234	A	C	0.981113	1006
9	rs7028766	C	A	0.232604	1006
9	rs4742741	G	A	0.741551	1006
9	rs145789444	G	A	0.00894632	1006
9	rs7035722	G	C	0.232604	1006
9	rs147385396	G	A	0.0238569	1006
9	rs78235211	C	T	0.0139165	1006
9	rs7865233	T	C	0.741551	1006
9	rs9886821	C	T	0.65507	1006
9	rs7020056	A	G	0.656064	1006
9	rs12056975	G	C	0.319085	1006
9	rs7047722	G	A	0.65507	1006
9	rs4078675	G	C	0.981113	1006
9	rs4075448	A	C	0.981113	1006
9	rs7853904	G	A	0.662028	1006
9	rs3933477	G	A	0.662028	1006
9	rs7027771	T	C	0.656064	1006
9	rs7038640	G	T	0.663022	1006
9	rs10760494	C	T	0.663022	1006
9	rs41283632	A	G	0.0109344	1006
9	rs6415849	T	C	0.981113	1006
9	rs117858527	G	A	0.0506958	1006
9	rs10125255	C	G	0.981113	1006
9	rs34785870	T	C	0.0745527	1006
9	rs62561321	A	G	0.981113	1006
9	rs11791440	G	T	0.663022	1006
9	rs137923319	C	T	0.0109344	1006
9	rs4742742	G	C	0.981113	1006
9	rs4743277	T	C	0.981113	1006
9	rs4743278	G	A	0.65507	1006
9	rs76903503	G	A	0.119284	1006
9	rs35034946	A	G	0.201789	1006
9	rs4743279	A	C	0.973161	1006
9	rs4743280	G	T	0.981113	1006
9	rs35982401	T	A	0.0745527	1006
9	rs13300882	G	A	0.201789	1006
9	rs147447105	A	C	0.0178926	1006
9	rs79593135	G	C	0.117296	1006
9	rs10819308	A	G	0.656064	1006
9	rs10987747	T	C	0.323062	1006
9	rs4743281	C	T	0.651093	1006
9	rs10987748	C	G	0.236581	1006
9	rs10119228	T	C	0.981113	1006
9	rs10987749	A	C	0.658052	1006
9	rs118113749	A	G	0.0248509	1006
9	rs570974487	T	C	0.00894632	1006
9	rs144605869	A	T	0.0228628	1006
9	rs7861186	T	C	0.651093	1006
9	rs1555519	C	T	0.650099	1006
9	rs1555520	G	A	0.981113	1006
9	rs33998698	A	G	0.324056	1006
9	rs7018907	G	A	0.649105	1006
9	rs7039118	A	T	0.981113	1006
9	rs2146255	A	C	0.324056	1006
9	rs1543506	G	A	0.324056	1006
9	rs1555522	T	C	0.981113	1006
9	rs7027405	G	A	0.650099	1006
9	rs1137654	A	T	0.0864811	1006
9	rs754222	A	G	0.981113	1006
```
