## Supplementary material for "Characterization of shared and ancestry-specific signals driving complex traits using multi-ancestry fine-mapping": s1_ref.bim

```
9	rs77667342	0	100571880	C	T
9	rs10983833	0	100571988	T	C
9	rs1156850	0	100573164	G	A
9	rs7870540	0	100573925	T	C
9	rs7870795	0	100574120	T	C
9	rs7029271	0	100575283	C	T
9	rs7872122	0	100575352	A	G
9	rs7859751	0	100575888	G	A
9	rs7860766	0	100576006	C	T
9	rs117116267	0	100576060	T	C
9	rs12377722	0	100576065	C	T
9	rs72751592	0	100577551	T	G
9	rs145301301	0	100577891	C	T
9	rs137942337	0	100577968	G	A
9	rs10983845	0	100578498	A	G
9	rs1443433	0	100579219	A	G
9	rs117100151	0	100579409	G	T
9	rs10983853	0	100579755	C	T
9	rs10983855	0	100580637	G	A
9	rs77916223	0	100580761	A	C
9	rs80224157	0	100580835	C	A
9	rs10983858	0	100580881	C	G
9	rs10983861	0	100581197	T	A
9	rs7870871	0	100581427	T	C
9	rs6478413	0	100582024	A	G
9	rs117675078	0	100582096	A	G
9	rs10124220	0	100583074	T	C
9	rs1443432	0	100583195	C	T
9	rs72751594	0	100583976	C	T
9	rs116958828	0	100584083	C	T
9	rs1822416	0	100584711	C	T
9	rs2401638	0	100584996	C	G
9	rs4297160	0	100585506	G	A
9	rs10983871	0	100585818	A	G
9	rs74867670	0	100586047	C	A
9	rs117733077	0	100586887	C	G
9	rs74433582	0	100587139	A	G
9	rs79011204	0	100587709	C	G
9	rs72751595	0	100587948	C	T
9	rs116304361	0	100588365	C	A
9	rs7848973	0	100588839	A	G
9	rs7024922	0	100589708	A	G
9	rs117311741	0	100591293	A	G
9	rs7045138	0	100591463	C	T
9	rs78193171	0	100591610	G	A
9	rs7033765	0	100591705	A	T
9	rs6478423	0	100592030	C	T
9	rs10739513	0	100592705	C	T
9	rs721417	0	100593215	C	A
9	rs72751597	0	100593662	G	C
9	rs72751599	0	100594031	C	T
9	rs74714902	0	100594047	G	A
9	rs10983889	0	100595003	T	C
9	rs7024345	0	100595238	A	G
9	rs77268733	0	100595382	A	T
9	rs74934500	0	100596018	A	G
9	rs10983892	0	100596150	G	C
9	rs10983893	0	100596165	T	C
9	rs10983896	0	100596328	C	T
9	rs140568596	0	100596421	G	A
9	rs7043885	0	100596439	C	T
9	rs10217225	0	100596991	C	T
9	rs10983904	0	100597532	A	C
9	rs35663706	0	100597674	G	T
9	rs1912996	0	100598261	G	T
9	rs4743134	0	100598568	C	A
9	rs55960649	0	100598695	C	A
9	rs4743135	0	100599493	C	T
9	rs7049054	0	100599969	T	G
9	rs7018683	0	100600241	T	C
9	rs7046186	0	100600308	A	G
9	rs7847126	0	100600635	A	C
9	rs7860598	0	100600702	G	A
9	rs7847259	0	100600712	A	G
9	rs140338519	0	100600990	T	A
9	rs118091353	0	100602491	G	A
9	rs10983920	0	100602613	C	A
9	rs10818124	0	100603008	C	T
9	rs7023267	0	100603935	G	A
9	rs7040492	0	100604213	A	G
9	rs10983932	0	100604431	A	T
9	rs7874716	0	100605029	T	C
9	rs7048394	0	100605433	T	C
9	rs7860651	0	100606004	C	T
9	rs7875783	0	100606036	A	G
9	rs111699285	0	100606185	C	T
9	rs7849834	0	100606188	T	C
9	rs79268293	0	100606701	A	G
9	rs113118960	0	100607268	A	G
9	rs6478437	0	100607497	A	G
9	rs2401639	0	100607837	T	C
9	rs77174228	0	100608056	C	T
9	rs4743136	0	100608059	C	G
9	rs74396330	0	100608239	T	C
9	rs12378536	0	100608456	C	G
9	rs12348691	0	100608682	G	A
9	rs10759960	0	100608745	A	G
9	rs13288000	0	100608980	T	C
9	rs7873389	0	100609230	C	T
9	rs115269261	0	100610146	G	T
9	rs114008430	0	100610242	G	C
9	rs10818133	0	100610348	C	G
9	rs12341377	0	100610382	C	G
9	rs7851552	0	100610652	C	A
9	rs7851660	0	100610759	C	A
9	rs10983958	0	100611182	G	C
9	rs10983959	0	100611201	T	C
9	rs12348304	0	100611233	T	C
9	rs13295123	0	100611368	C	G
9	rs894672	0	100612185	C	T
9	rs894673	0	100612270	A	T
9	rs7848950	0	100612774	T	C
9	rs1348386	0	100612807	A	G
9	rs117647586	0	100613191	T	C
9	rs7032302	0	100613368	G	C
9	rs72753506	0	100613689	G	A
9	rs3758251	0	100613700	G	C
9	rs72753507	0	100613836	T	C
9	rs72753508	0	100613885	T	C
9	rs10046805	0	100613956	G	A
9	rs3758249	0	100614140	T	C
9	rs10983975	0	100614188	A	C
9	rs4743138	0	100614296	A	G
9	rs111846096	0	100614331	C	G
9	rs3758248	0	100614601	G	A
9	rs74606599	0	100614651	G	T
9	rs72753509	0	100615000	A	G
9	rs907577	0	100615117	C	T
9	rs907576	0	100615359	C	T
9	rs143226042	0	100615552	C	A
9	rs13302470	0	100615553	A	G
9	rs7849497	0	100615660	G	C
9	rs1867277	0	100615914	A	G
9	rs1867278	0	100615949	C	A
9	rs1867279	0	100616041	T	C
9	rs1867280	0	100616066	G	C
9	rs3021523	0	100616583	T	C
9	rs3021526	0	100617021	C	T
9	rs7046645	0	100617375	T	C
9	rs7043516	0	100617433	A	C
9	rs1443434	0	100617479	G	T
9	rs1443435	0	100617583	T	C
9	rs41274258	0	100617649	A	G
9	rs41274260	0	100617949	T	C
9	rs76305281	0	100618578	C	T
9	rs10984009	0	100618660	G	A
9	rs925485	0	100619561	G	C
9	rs12347191	0	100619719	C	T
9	rs925486	0	100619733	C	T
9	rs1465965	0	100620326	C	T
9	rs4460498	0	100620412	T	C
9	rs973473	0	100620730	T	G
9	rs1912998	0	100621386	T	C
9	rs907582	0	100621926	T	C
9	rs874004	0	100622118	C	G
9	rs907581	0	100622189	A	G
9	rs72753511	0	100622564	C	G
9	rs907580	0	100622597	T	C
9	rs907579	0	100622723	G	T
9	rs185585986	0	100622770	C	T
9	rs907578	0	100622883	A	G
9	rs993501	0	100623377	G	A
9	rs12342888	0	100623566	G	A
9	rs12343182	0	100624259	G	C
9	rs6478445	0	100624299	A	G
9	rs76605533	0	100624553	C	T
9	rs10119760	0	100624602	G	C
9	rs10113884	0	100624622	C	T
9	rs10113907	0	100624748	C	T
9	rs10117642	0	100624770	T	C
9	rs10119853	0	100624981	G	A
9	rs10759975	0	100625193	T	C
9	rs7860144	0	100626884	A	G
9	rs13299924	0	100627562	C	T
9	rs13300874	0	100627762	A	G
9	rs10120412	0	100628238	T	C
9	rs10122541	0	100628268	G	A
9	rs2417575	0	100628642	G	A
9	rs2417576	0	100628707	C	T
9	rs75656766	0	100629400	A	G
9	rs145211021	0	100629520	G	A
9	rs78805696	0	100629564	T	C
9	rs7847010	0	100630439	T	C
9	rs12336353	0	100630927	C	T
9	rs7357707	0	100630949	G	T
9	rs1443436	0	100631298	T	A
9	rs62574031	0	100631533	G	C
9	rs7037175	0	100631662	G	C
9	rs12378800	0	100631820	G	A
9	rs6478450	0	100631986	C	T
9	rs4560904	0	100632571	G	A
9	rs7868534	0	100632606	G	A
9	rs77309863	0	100633123	C	T
9	rs10818175	0	100633386	T	C
9	rs117912797	0	100634011	C	T
9	rs1955143	0	100634579	A	T
9	rs1955144	0	100634589	A	G
9	rs1955145	0	100634751	C	A
9	rs10759981	0	100635780	A	G
9	rs7033315	0	100636240	C	G
9	rs925487	0	100636398	C	T
9	rs80260796	0	100637299	T	C
9	rs10119795	0	100637339	C	T
9	rs13287360	0	100637681	A	G
9	rs10123699	0	100637859	A	G
9	rs4743139	0	100638420	A	G
9	rs77491338	0	100638469	A	C
9	rs10984098	0	100638518	G	A
9	rs12342417	0	100639065	G	A
9	rs10984103	0	100639275	A	C
9	rs13286291	0	100640605	A	C
9	rs117079910	0	100641117	A	G
9	rs61743137	0	100641373	T	C
9	rs4743140	0	100641621	T	A
9	rs7044121	0	100642065	A	T
9	rs72753521	0	100642423	A	C
9	rs4743142	0	100644939	G	A
9	rs141800518	0	100645315	T	C
9	rs2120264	0	100645728	A	G
9	rs4255258	0	100647545	A	G
9	rs72753522	0	100647734	C	T
9	rs12002967	0	100648287	C	T
9	rs12345171	0	100648592	T	C
9	rs10818213	0	100648631	T	C
9	rs17346310	0	100649533	T	C
9	rs62574034	0	100649829	A	G
9	rs7866436	0	100650096	G	A
9	rs7853349	0	100650259	A	T
9	rs7870125	0	100650737	G	C
9	rs113565479	0	100651039	T	C
9	rs67500034	0	100651700	T	G
9	rs12238579	0	100652058	G	C
9	rs10984193	0	100652436	T	C
9	rs10512255	0	100652582	G	A
9	rs12006522	0	100652711	G	C
9	rs12004762	0	100652755	A	G
9	rs12550872	0	100653128	G	A
9	rs150552087	0	100653199	G	T
9	rs139518094	0	100653329	C	T
9	rs7034249	0	100653821	C	T
9	rs7034648	0	100654093	C	A
9	rs78440419	0	100654449	C	T
9	rs12003789	0	100654797	C	G
9	rs11999801	0	100654805	G	C
9	rs10984212	0	100655779	G	C
9	rs13301569	0	100655780	A	C
9	rs7032086	0	100656402	T	G
9	rs7032114	0	100656459	T	G
9	rs116841788	0	100656471	G	A
9	rs10984219	0	100656685	G	A
9	rs10115216	0	100657119	T	G
9	rs62574035	0	100657374	C	T
9	rs7036589	0	100657720	A	T
9	rs72753531	0	100657779	T	C
9	rs7021160	0	100658123	C	A
9	rs7037324	0	100658318	A	G
9	rs6478469	0	100658938	A	G
9	rs16925130	0	100660122	T	C
9	rs35324451	0	100660136	A	T
9	rs28703314	0	100660145	A	T
9	rs72753537	0	100660746	T	C
9	rs7022148	0	100660824	T	C
9	rs192894841	0	100660850	G	T
9	rs10984235	0	100660896	C	T
9	rs7034336	0	100661100	C	T
9	rs9775370	0	100661367	G	A
9	rs10818241	0	100661972	A	G
9	rs7037562	0	100662050	G	A
9	rs7038480	0	100662051	C	T
9	rs7027221	0	100662379	T	C
9	rs7038998	0	100662396	C	G
9	rs10739526	0	100662671	T	C
9	rs182765452	0	100662924	C	T
9	rs3824495	0	100663700	C	A
9	rs3808893	0	100663745	C	T
9	rs7040232	0	100664194	A	G
9	rs6478471	0	100664382	A	G
9	rs10984253	0	100664474	A	G
9	rs7855917	0	100664731	C	A
9	rs7020644	0	100665624	T	C
9	rs7031386	0	100665669	G	T
9	rs7048255	0	100665698	A	G
9	rs9299258	0	100666543	T	G
9	rs6586	0	100666931	C	T
9	rs1561961	0	100667599	C	T
9	rs150911589	0	100668291	A	C
9	rs723227	0	100669073	G	A
9	rs68112593	0	100669736	C	A
9	rs1561959	0	100669739	C	G
9	rs1561958	0	100669799	G	T
9	rs1561957	0	100670272	T	C
9	rs10984290	0	100670461	A	G
9	rs148936487	0	100670468	G	A
9	rs34888442	0	100670503	C	G
9	rs34945071	0	100670527	T	C
9	rs7042459	0	100670610	T	C
9	rs72753548	0	100670802	C	T
9	rs10984297	0	100671261	G	T
9	rs10760011	0	100671393	A	C
9	rs12235434	0	100671500	C	T
9	rs12237296	0	100671777	G	C
9	rs12236440	0	100671824	A	G
9	rs2282192	0	100672338	C	T
9	rs3780416	0	100674565	T	C
9	rs137953216	0	100675289	A	G
9	rs1127703	0	100675816	A	G
9	rs2120263	0	100675944	C	T
9	rs2120262	0	100675976	C	A
9	rs76863989	0	100676688	G	A
9	rs3780417	0	100676931	T	A
9	rs3780418	0	100677100	G	C
9	rs3780419	0	100677134	T	C
9	rs3780420	0	100677166	T	C
9	rs10984349	0	100677756	G	C
9	rs7028759	0	100677883	T	C
9	rs4743143	0	100678230	G	A
9	rs189795296	0	100679064	T	G
9	rs7864655	0	100679836	T	G
9	rs7861658	0	100679954	A	G
9	rs66990486	0	100680919	T	C
9	rs10984361	0	100681490	C	T
9	rs72753557	0	100683304	T	C
9	rs10984373	0	100683753	C	T
9	rs10984375	0	100684051	T	A
9	rs17431614	0	100684387	T	C
9	rs10984377	0	100684534	A	G
9	rs3824496	0	100684645	C	T
9	rs3183928	0	100684719	A	C
9	rs3183927	0	100684757	A	G
9	rs148473559	0	100686001	A	G
9	rs4743144	0	100686120	T	C
9	rs3808894	0	100686129	A	G
9	rs10512256	0	100686815	T	G
9	rs4743145	0	100687409	T	C
9	rs10760017	0	100687923	C	G
9	rs4743146	0	100688067	A	T
9	rs7030887	0	100688511	C	T
9	rs7030907	0	100688577	C	T
9	rs1059003	0	100689693	A	G
9	rs1475695	0	100691168	G	A
9	rs1475696	0	100691397	C	T
9	rs35527067	0	100692648	G	T
9	rs1348387	0	100693717	G	C
9	rs17431934	0	100695776	T	C
9	rs55737216	0	100695901	G	A
9	rs755109	0	100696203	T	C
9	rs111696803	0	100696636	G	A
9	rs12377604	0	100697287	A	G
9	rs75857772	0	100697330	C	G
9	rs10760021	0	100697648	T	A
9	rs1947015	0	100698147	A	G
9	rs72753572	0	100699238	C	A
9	rs7870723	0	100699242	T	C
9	rs10760022	0	100699830	A	C
9	rs4743147	0	100700157	T	C
9	rs3758253	0	100700654	C	T
9	rs77220498	0	100700832	G	A
9	rs3758254	0	100701001	A	G
9	rs2417577	0	100701446	A	G
9	rs67975003	0	100703369	T	G
9	rs74847901	0	100703628	T	C
9	rs79978411	0	100703745	G	C
9	rs76995732	0	100704238	C	T
9	rs12156487	0	100704638	C	T
9	rs4631576	0	100705210	C	T
9	rs10984462	0	100707255	T	G
9	rs192436877	0	100707820	C	T
9	rs10984466	0	100707992	A	G
9	rs10984467	0	100708554	A	G
9	rs111908537	0	100709054	G	A
9	rs180732949	0	100709595	C	T
9	rs10984478	0	100712009	C	T
9	rs4514106	0	100712150	G	A
9	rs10984484	0	100712707	G	C
9	rs55978521	0	100713207	G	A
9	rs112200690	0	100713389	C	T
9	rs114266868	0	100713601	T	C
9	rs149240763	0	100713929	C	G
9	rs146401228	0	100714277	C	A
9	rs10984499	0	100715389	G	A
9	rs12338024	0	100715461	G	A
9	rs10984506	0	100716140	A	T
9	rs72753579	0	100717789	G	A
9	rs187038449	0	100717876	C	T
9	rs72753581	0	100718114	C	T
9	rs113720543	0	100718293	A	G
9	rs10984516	0	100718775	C	T
9	rs7851498	0	100719567	T	C
9	rs7854948	0	100719917	T	A
9	rs4498663	0	100720265	G	C
9	rs12376113	0	100720299	G	C
9	rs4742708	0	100721018	G	A
9	rs17687621	0	100721555	C	T
9	rs10984522	0	100721871	G	A
9	rs78164274	0	100723080	G	A
9	rs10984532	0	100723956	G	C
9	rs7025609	0	100724791	T	C
9	rs7037172	0	100725476	G	T
9	rs68053069	0	100725744	A	C
9	rs4743149	0	100726574	G	A
9	rs10984540	0	100726985	G	C
9	rs10984545	0	100727706	G	A
9	rs150784340	0	100727942	A	G
9	rs191217231	0	100729542	A	G
9	rs72753587	0	100730046	A	C
9	rs72753588	0	100730094	A	C
9	rs12375612	0	100730850	C	T
9	rs4618817	0	100732802	A	G
9	rs10984588	0	100733428	G	A
9	rs72753594	0	100733632	A	T
9	rs151154959	0	100735188	G	A
9	rs150069864	0	100735693	A	T
9	rs78504210	0	100736410	C	G
9	rs10984599	0	100736718	C	T
9	rs7024281	0	100737072	T	C
9	rs193189154	0	100737512	C	T
9	rs10984601	0	100737755	A	G
9	rs7853051	0	100737861	A	G
9	rs62575561	0	100738266	T	C
9	rs10984606	0	100739117	T	G
9	rs112863294	0	100739376	A	G
9	rs10116946	0	100739833	T	C
9	rs10116976	0	100739888	T	C
9	rs4743150	0	100740124	C	T
9	rs117437778	0	100740512	T	C
9	rs62575562	0	100740922	A	C
9	rs1572025	0	100741115	T	G
9	rs12336903	0	100741890	C	A
9	rs7855077	0	100742225	C	T
9	rs7855088	0	100742253	C	T
9	rs56145417	0	100742905	G	A
9	rs116897480	0	100745613	C	T
9	rs3739672	0	100745902	A	G
9	rs142856859	0	100745982	C	T
9	rs548168751	0	100746476	G	A
9	rs957955	0	100747611	C	G
9	rs932998	0	100748596	T	G
9	rs140532569	0	100749712	G	A
9	rs10984649	0	100750014	C	T
9	rs10984650	0	100750623	G	T
9	rs62575563	0	100750994	G	A
9	rs117030920	0	100751451	G	A
9	rs13297119	0	100751762	A	G
9	rs17760622	0	100754243	A	G
9	rs117014678	0	100755911	A	G
9	rs872251	0	100757343	A	G
9	rs7874518	0	100760103	T	C
9	rs7041878	0	100763358	C	T
9	rs7850685	0	100763890	C	G
9	rs10984730	0	100766795	C	T
9	rs7035650	0	100766842	C	G
9	rs1131641	0	100767530	C	T
9	rs1010777	0	100767860	G	A
9	rs4743152	0	100768291	A	G
9	rs10283632	0	100768760	G	A
9	rs7044744	0	100769276	C	A
9	rs76917914	0	100771440	A	G
9	rs143963558	0	100771913	G	A
9	rs112915767	0	100772120	G	A
9	rs12343826	0	100772546	T	G
9	rs116903446	0	100773919	G	A
9	rs987142	0	100774646	A	T
9	rs28660049	0	100775098	C	T
9	rs10984775	0	100775597	C	T
9	rs147077136	0	100775986	G	C
9	rs117013889	0	100776664	T	A
9	rs12343499	0	100777127	C	T
9	rs113437897	0	100778005	C	T
9	rs78728237	0	100778499	A	T
9	rs10283737	0	100780063	T	G
9	rs4742710	0	100780515	T	C
9	rs12377347	0	100780700	C	G
9	rs9987610	0	100780754	C	T
9	rs4742711	0	100780790	G	A
9	rs80322448	0	100781146	G	A
9	rs72755413	0	100781421	G	A
9	rs879275	0	100781720	G	C
9	rs10125654	0	100782484	G	A
9	rs874610	0	100782695	G	T
9	rs77250906	0	100782921	G	A
9	rs10984811	0	100784050	A	C
9	rs62575566	0	100784550	C	A
9	rs12555343	0	100784659	A	G
9	rs139944672	0	100787666	C	T
9	rs111292969	0	100788191	A	C
9	rs10984829	0	100788599	G	A
9	rs7861102	0	100789295	C	G
9	rs148871242	0	100790056	G	A
9	rs552736119	0	100790408	A	T
9	rs56160217	0	100790453	A	G
9	rs6478522	0	100790547	G	A
9	rs145731414	0	100791821	C	A
9	rs7019033	0	100793176	G	A
9	rs12001675	0	100793707	G	A
9	rs72755418	0	100794638	T	C
9	rs4743154	0	100795045	T	C
9	rs72755419	0	100796571	T	C
9	rs142145656	0	100796776	G	A
9	rs7870926	0	100796945	G	A
9	rs12554172	0	100797597	G	A
9	rs12002147	0	100798054	A	G
9	rs10984862	0	100798217	G	A
9	rs144742241	0	100798301	A	G
9	rs28549286	0	100799597	T	A
9	rs28715400	0	100799614	C	G
9	rs28576751	0	100800585	A	C
9	rs28459874	0	100800655	C	T
9	rs10081625	0	100801050	C	T
9	rs10081626	0	100801127	C	T
9	rs13290142	0	100801807	A	C
9	rs66865656	0	100802417	T	C
9	rs12343945	0	100802907	T	C
9	rs10984875	0	100803002	C	T
9	rs7852752	0	100804880	G	A
9	rs7868838	0	100805025	A	G
9	rs55684882	0	100805182	T	C
9	rs56108920	0	100805496	A	G
9	rs7028870	0	100805594	G	A
9	rs7029824	0	100805656	C	A
9	rs7030197	0	100805939	C	G
9	rs62575571	0	100806477	G	A
9	rs62575572	0	100807929	A	G
9	rs4422880	0	100808755	T	C
9	rs72755436	0	100809100	T	G
9	rs75369015	0	100809204	C	T
9	rs138066383	0	100809445	G	A
9	rs1831755	0	100809542	T	C
9	rs1831754	0	100809548	T	C
9	rs4743157	0	100809952	A	C
9	rs12349452	0	100810405	G	C
9	rs62575573	0	100810626	G	A
9	rs7848430	0	100810895	G	A
9	rs7867404	0	100810918	T	C
9	rs2417725	0	100811037	A	G
9	rs4394518	0	100811082	T	G
9	rs4562446	0	100811140	C	T
9	rs4300105	0	100811245	A	T
9	rs12554583	0	100812569	A	G
9	rs79157336	0	100812647	G	A
9	rs12554940	0	100813194	T	C
9	rs112357538	0	100813321	G	A
9	rs74836543	0	100813351	C	T
9	rs55978131	0	100813404	G	A
9	rs182020360	0	100813447	T	C
9	rs7869762	0	100814573	C	A
9	rs7046514	0	100815088	C	T
9	rs117536280	0	100816092	T	C
9	rs35559072	0	100816565	C	T
9	rs1610323	0	100816626	A	G
9	rs7874696	0	100818028	T	A
9	rs7855984	0	100818290	G	A
9	rs6478537	0	100818344	T	C
9	rs6478539	0	100818720	C	T
9	rs3199064	0	100819070	T	G
9	rs3739670	0	100819192	C	T
9	rs10818454	0	100819940	G	A
9	rs58427887	0	100820671	C	T
9	rs7041811	0	100821028	C	T
9	rs4743158	0	100821275	T	C
9	rs9969813	0	100821624	C	G
9	rs7034147	0	100821691	T	G
9	rs7862535	0	100822683	A	G
9	rs7865671	0	100822723	T	G
9	rs7038592	0	100822840	T	A
9	rs7846880	0	100822940	G	A
9	rs13049	0	100823084	T	C
9	rs1058446	0	100823135	G	C
9	rs7020081	0	100823360	C	A
9	rs2224773	0	100824223	C	A
9	rs942167	0	100824752	C	G
9	rs142712046	0	100826580	A	G
9	rs72755452	0	100827228	C	T
9	rs7846772	0	100828082	C	A
9	rs17806613	0	100828356	C	T
9	rs4412474	0	100828866	G	A
9	rs2417726	0	100829158	T	C
9	rs10984930	0	100830129	A	G
9	rs9918951	0	100830392	A	G
9	rs145156141	0	100831579	G	A
9	rs4743159	0	100832547	A	G
9	rs2181582	0	100833000	T	C
9	rs28489815	0	100833543	C	T
9	rs73492791	0	100833925	T	C
9	rs7021804	0	100834294	C	T
9	rs572129869	0	100834427	T	C
9	rs76692437	0	100834447	G	A
9	rs16912590	0	100835163	A	G
9	rs116912681	0	100835213	G	A
9	rs10818468	0	100836889	C	T
9	rs10984961	0	100838126	T	C
9	rs143954095	0	100838810	C	T
9	rs141471464	0	100839084	C	T
9	rs6478556	0	100842005	C	T
9	rs4237190	0	100843417	A	G
9	rs16912622	0	100843660	C	A
9	rs734769	0	100844198	T	C
9	rs2281732	0	100845007	A	G
9	rs2417728	0	100847012	T	G
9	rs2181583	0	100847109	G	A
9	rs10984977	0	100847297	G	A
9	rs3780471	0	100847551	G	T
9	rs189331074	0	100848778	T	G
9	rs117168696	0	100848808	C	T
9	rs10984980	0	100849465	G	A
9	rs1059273	0	100849500	G	T
9	rs78845704	0	100849682	T	G
9	rs10818472	0	100850967	A	G
9	rs4742714	0	100851147	T	C
9	rs4742715	0	100851201	G	T
9	rs4742716	0	100851420	C	T
9	rs12348197	0	100851660	T	G
9	rs190815130	0	100851722	G	A
9	rs10985006	0	100853060	G	A
9	rs10124238	0	100853942	T	C
9	rs10818475	0	100854765	C	G
9	rs148554863	0	100854796	T	C
9	rs4743163	0	100854920	C	A
9	rs12685502	0	100856447	C	T
9	rs62575600	0	100858609	C	T
9	rs78346679	0	100858906	A	C
9	rs139368606	0	100859508	T	G
9	rs7857813	0	100860789	G	C
9	rs10985045	0	100861387	T	G
9	rs10985048	0	100863527	G	C
9	rs10985049	0	100863824	C	T
9	rs55972150	0	100863941	G	T
9	rs7037233	0	100863989	A	C
9	rs4743164	0	100864249	C	T
9	rs2417729	0	100864372	C	T
9	rs10985050	0	100864756	C	T
9	rs6478563	0	100864919	T	C
9	rs7042169	0	100865462	A	G
9	rs7872652	0	100865798	A	C
9	rs62575602	0	100865842	T	G
9	rs12552242	0	100866201	A	C
9	rs1886002	0	100866639	C	T
9	rs7022455	0	100866872	T	C
9	rs10985065	0	100866903	C	T
9	rs1323521	0	100867875	C	A
9	rs187685388	0	100868008	C	T
9	rs1323522	0	100868147	C	A
9	rs7855251	0	100868189	T	C
9	rs7865340	0	100868204	G	A
9	rs3780469	0	100868532	T	A
9	rs3780468	0	100868587	T	A
9	rs58100391	0	100868795	T	A
9	rs10760120	0	100868900	G	A
9	rs78719623	0	100869536	G	A
9	rs9792455	0	100869920	A	G
9	rs1359105	0	100870501	G	C
9	rs2417730	0	100871553	A	C
9	rs2417731	0	100871717	C	T
9	rs12345591	0	100872454	G	A
9	rs12337659	0	100872589	C	T
9	rs12342641	0	100873215	A	G
9	rs12344833	0	100873931	T	C
9	rs12348086	0	100874264	G	A
9	rs10985099	0	100874804	A	C
9	rs4743167	0	100875822	A	G
9	rs4743168	0	100876326	A	T
9	rs7849424	0	100876668	T	C
9	rs7033370	0	100876942	C	T
9	rs7022262	0	100877479	T	C
9	rs10818493	0	100878276	C	T
9	rs13297743	0	100878856	C	T
9	rs80243446	0	100879549	G	C
9	rs142325704	0	100879738	C	T
9	rs72755474	0	100880559	T	G
9	rs810158	0	100880819	C	T
9	rs2761063	0	100881525	C	G
9	rs10818497	0	100882487	C	G
9	rs7867966	0	100882509	A	G
9	rs2487912	0	100882881	T	A
9	rs17807775	0	100884003	G	A
9	rs41313315	0	100884526	C	T
9	rs751800	0	100884564	C	A
9	rs12238311	0	100884896	A	G
9	rs701378	0	100885142	C	T
9	rs753991	0	100885292	C	G
9	rs701379	0	100886825	A	T
9	rs41274268	0	100886920	C	T
9	rs942165	0	100889340	G	T
9	rs189613966	0	100889753	A	G
9	rs111564137	0	100889766	G	A
9	rs10985151	0	100889767	G	A
9	rs11794723	0	100890591	A	G
9	rs117118825	0	100890738	C	G
9	rs117976306	0	100892550	G	A
9	rs735111	0	100895443	C	T
9	rs76378338	0	100895670	T	G
9	rs17201968	0	100895717	A	C
9	rs7866005	0	100895720	C	G
9	rs10985166	0	100896048	T	C
9	rs10818514	0	100897824	A	T
9	rs117344675	0	100900600	G	A
9	rs4743170	0	100900782	A	G
9	rs2761059	0	100901121	G	C
9	rs2795486	0	100903168	A	T
9	rs2050983	0	100903247	T	G
9	rs2795487	0	100904179	C	T
9	rs142207274	0	100904367	A	G
9	rs2795488	0	100904463	C	T
9	rs12340297	0	100904673	C	T
9	rs3780465	0	100905658	G	A
9	rs3780464	0	100905702	C	G
9	rs774121	0	100905988	T	C
9	rs1201535	0	100906056	T	G
9	rs3780461	0	100906205	C	G
9	rs3780460	0	100907070	C	T
9	rs11794697	0	100907252	G	A
9	rs4743171	0	100908135	C	T
9	rs3780459	0	100908968	T	A
9	rs34718287	0	100909738	G	T
9	rs2761060	0	100909891	C	T
9	rs2795489	0	100909931	A	G
9	rs2795490	0	100909996	T	G
9	rs9299274	0	100910108	T	A
9	rs2985029	0	100910416	T	C
9	rs2985030	0	100910494	T	A
9	rs11790033	0	100910751	C	T
9	rs7848016	0	100910928	C	A
9	rs7847475	0	100911265	G	A
9	rs78075956	0	100911373	T	C
9	rs2795491	0	100911422	C	T
9	rs715910	0	100911511	A	G
9	rs814027	0	100911671	T	C
9	rs774122	0	100911730	A	G
9	rs774123	0	100911850	A	T
9	rs2761061	0	100912846	C	A
9	rs10985208	0	100912889	T	C
9	rs2795492	0	100913376	A	G
9	rs111773326	0	100915548	A	C
9	rs2795493	0	100915816	A	G
9	rs2795494	0	100915902	G	A
9	rs2476443	0	100916281	T	C
9	rs4743172	0	100916446	G	T
9	rs2795495	0	100916562	T	A
9	rs2417732	0	100917257	G	T
9	rs4743173	0	100917602	T	G
9	rs2250494	0	100919318	A	C
9	rs61074100	0	100920432	C	A
9	rs3780458	0	100922202	T	G
9	rs3780457	0	100922407	G	A
9	rs1891322	0	100922620	C	T
9	rs1544204	0	100922687	C	G
9	rs10818534	0	100922742	A	G
9	rs1544205	0	100922874	G	A
9	rs73498748	0	100923288	T	C
9	rs10118043	0	100923472	G	A
9	rs10124412	0	100923708	C	T
9	rs12551475	0	100923751	A	G
9	rs13290961	0	100923760	G	T
9	rs56735263	0	100923828	T	A
9	rs6478581	0	100924221	A	T
9	rs78774229	0	100924360	T	G
9	rs76859928	0	100924362	G	C
9	rs3780456	0	100924731	C	G
9	rs118170290	0	100925096	C	T
9	rs7862309	0	100925136	C	T
9	rs74563327	0	100925201	G	C
9	rs6478582	0	100925279	A	G
9	rs62575628	0	100926282	T	C
9	rs140773298	0	100926295	C	T
9	rs17202687	0	100926475	T	C
9	rs16913411	0	100926533	T	C
9	rs10818540	0	100926776	T	C
9	rs10818541	0	100927161	C	T
9	rs10985257	0	100927255	A	C
9	rs10818543	0	100927348	T	C
9	rs73498755	0	100927403	C	A
9	rs72603681	0	100927404	G	A
9	rs7032548	0	100927499	T	C
9	rs75670920	0	100927523	G	T
9	rs7032570	0	100927547	T	C
9	rs10491723	0	100927632	G	A
9	rs16913432	0	100927762	G	A
9	rs10491724	0	100927851	G	A
9	rs13300050	0	100927886	T	C
9	rs10985266	0	100928243	T	C
9	rs7860937	0	100928451	A	G
9	rs10985270	0	100928815	G	C
9	rs12338195	0	100928864	T	C
9	rs2417733	0	100928982	A	G
9	rs7868004	0	100929329	T	C
9	rs2181580	0	100929334	T	C
9	rs73498763	0	100929365	G	A
9	rs79804230	0	100929700	T	C
9	rs79385917	0	100929917	A	G
9	rs56020859	0	100930222	C	T
9	rs4743174	0	100930253	T	C
9	rs72603682	0	100930415	T	C
9	rs117910805	0	100930488	T	A
9	rs80293000	0	100930496	T	C
9	rs4743175	0	100930573	C	G
9	rs4743176	0	100930659	C	A
9	rs4743177	0	100930677	A	G
9	rs4743178	0	100930680	G	C
9	rs10985279	0	100930947	G	A
9	rs1539288	0	100931085	C	G
9	rs1539289	0	100931113	C	T
9	rs1539290	0	100931158	A	G
9	rs12550850	0	100931420	C	G
9	rs41409644	0	100931899	C	T
9	rs12551204	0	100932318	C	G
9	rs56157131	0	100932458	C	G
9	rs11792904	0	100933664	G	C
9	rs7847003	0	100933732	G	A
9	rs4743179	0	100933827	C	T
9	rs56288207	0	100933846	G	A
9	rs4610873	0	100934033	T	G
9	rs10985302	0	100934160	G	T
9	rs72603684	0	100934335	A	C
9	rs7023194	0	100934809	G	A
9	rs2275709	0	100934951	T	A
9	rs2275710	0	100935050	C	T
9	rs2231656	0	100935221	G	A
9	rs149692687	0	100935481	G	A
9	rs2231652	0	100935754	G	C
9	rs1985859	0	100936113	T	C
9	rs3758263	0	100936228	G	A
9	rs3758262	0	100936240	A	C
9	rs3758261	0	100936312	C	T
9	rs1977261	0	100936380	G	A
9	rs56916178	0	100936979	T	C
9	rs57830760	0	100937279	A	G
9	rs1983815	0	100938110	C	A
9	rs10985325	0	100938462	C	T
9	rs55744221	0	100938886	G	T
9	rs60626374	0	100938989	A	G
9	rs7040921	0	100939018	G	A
9	rs7034681	0	100940047	T	A
9	rs7045584	0	100940368	G	A
9	rs147409361	0	100940464	G	A
9	rs72603685	0	100940483	C	T
9	rs75635996	0	100940518	G	A
9	rs7035365	0	100940760	A	T
9	rs74817719	0	100940987	C	T
9	rs35480968	0	100941082	A	G
9	rs55701015	0	100941301	G	C
9	rs16913573	0	100941315	C	T
9	rs143921523	0	100941456	T	C
9	rs148635591	0	100941631	G	A
9	rs16913575	0	100941906	G	A
9	rs79600003	0	100942241	C	T
9	rs16913581	0	100942499	C	T
9	rs111592449	0	100942666	C	T
9	rs72757943	0	100943003	T	A
9	rs10985337	0	100943201	G	A
9	rs12552786	0	100943397	A	C
9	rs72757946	0	100943461	G	A
9	rs59101768	0	100943686	G	A
9	rs9918998	0	100943745	T	A
9	rs16913593	0	100943907	A	T
9	rs73498781	0	100944319	C	T
9	rs73498784	0	100944346	C	T
9	rs11791479	0	100944407	T	C
9	rs16913609	0	100944498	G	A
9	rs10985340	0	100944720	A	G
9	rs10818575	0	100945146	C	T
9	rs10217347	0	100945584	C	T
9	rs10818581	0	100945816	T	C
9	rs76858557	0	100946062	C	T
9	rs10217520	0	100946158	A	G
9	rs10760183	0	100946599	A	G
9	rs16913615	0	100946723	A	G
9	rs16913616	0	100946743	T	C
9	rs16913619	0	100946809	C	G
9	rs56358945	0	100946887	C	T
9	rs55752813	0	100946904	T	C
9	rs12348326	0	100947044	T	C
9	rs58069841	0	100947050	G	A
9	rs59025844	0	100947052	T	A
9	rs10217398	0	100947220	C	T
9	rs57761120	0	100947319	G	A
9	rs56350443	0	100947440	C	T
9	rs16913640	0	100947576	G	A
9	rs56675709	0	100947637	T	C
9	rs16913644	0	100947796	C	T
9	rs72603686	0	100947988	C	T
9	rs6478592	0	100948085	G	A
9	rs7854562	0	100948285	G	A
9	rs10818584	0	100948551	A	T
9	rs10818585	0	100949234	C	T
9	rs11791308	0	100949278	T	C
9	rs10818586	0	100949361	G	A
9	rs7031271	0	100949514	G	A
9	rs7034562	0	100949644	G	C
9	rs4743182	0	100949802	A	G
9	rs4743183	0	100949887	C	G
9	rs74787267	0	100949952	C	T
9	rs12345418	0	100950117	T	C
9	rs2181581	0	100950209	T	C
9	rs59604725	0	100950499	C	T
9	rs55710345	0	100950689	G	T
9	rs58302299	0	100950752	A	T
9	rs61182322	0	100950776	T	G
9	rs79692530	0	100951405	C	G
9	rs12346761	0	100951528	A	C
9	rs10985358	0	100951550	C	T
9	rs12238262	0	100951610	G	T
9	rs7870439	0	100951838	G	T
9	rs10985359	0	100951868	C	T
9	rs10985360	0	100951940	G	A
9	rs112052630	0	100952197	C	T
9	rs6478596	0	100952351	C	G
9	rs6478597	0	100952387	A	G
9	rs117406970	0	100952836	G	A
9	rs3824454	0	100953144	C	T
9	rs7034547	0	100953371	A	G
9	rs10985365	0	100953444	G	A
9	rs7029784	0	100953652	C	T
9	rs7029397	0	100954055	G	A
9	rs10985366	0	100954077	C	G
9	rs28703824	0	100954429	G	A
9	rs28635946	0	100954582	G	A
9	rs7033797	0	100955067	G	C
9	rs10985367	0	100955135	G	A
9	rs80227567	0	100955244	C	T
9	rs62575630	0	100955442	G	C
9	rs4743184	0	100955714	A	G
9	rs73503038	0	100955882	A	C
9	rs10985369	0	100956295	C	T
9	rs10985370	0	100956519	G	A
9	rs12555858	0	100956808	A	G
9	rs140853008	0	100957130	C	A
9	rs10818590	0	100957402	T	C
9	rs60887768	0	100958005	G	A
9	rs58653026	0	100958274	C	G
9	rs12353091	0	100958509	G	A
9	rs12554925	0	100958651	T	C
9	rs12344498	0	100958912	C	A
9	rs12349129	0	100958924	A	G
9	rs10760184	0	100958998	T	C
9	rs12349172	0	100959028	A	G
9	rs10985377	0	100959308	C	T
9	rs10985381	0	100959415	A	G
9	rs12344678	0	100959436	C	T
9	rs10985382	0	100959532	C	G
9	rs57124873	0	100959782	G	T
9	rs12336243	0	100959806	G	C
9	rs113926600	0	100959841	C	T
9	rs10818591	0	100960006	A	G
9	rs140889986	0	100960064	G	A
9	rs10985385	0	100960126	A	G
9	rs58762276	0	100960264	A	G
9	rs118138061	0	100960367	C	T
9	rs10985391	0	100960607	A	G
9	rs10985395	0	100961093	C	T
9	rs12551524	0	100961256	G	A
9	rs73657117	0	100961928	C	T
9	rs10046819	0	100962504	G	C
9	rs2282434	0	100962802	A	G
9	rs2282433	0	100962854	C	T
9	rs4408014	0	100963003	A	G
9	rs4237191	0	100963024	A	G
9	rs10985408	0	100963462	C	T
9	rs3739668	0	100963653	T	C
9	rs79987207	0	100963977	C	T
9	rs3780455	0	100964364	A	C
9	rs3780454	0	100964470	C	A
9	rs3780453	0	100964651	C	T
9	rs3780452	0	100964701	T	C
9	rs3824453	0	100964749	C	T
9	rs3780451	0	100964944	C	T
9	rs3780450	0	100965008	C	T
9	rs12342843	0	100965091	G	A
9	rs3780449	0	100965307	C	A
9	rs12342968	0	100965451	G	A
9	rs3739667	0	100965472	C	T
9	rs10818607	0	100966290	T	C
9	rs11788019	0	100966791	C	A
9	rs17810151	0	100966840	G	T
9	rs10818608	0	100966841	G	A
9	rs12001270	0	100967165	A	G
9	rs10985425	0	100967561	A	G
9	rs10985426	0	100967797	T	G
9	rs113436152	0	100967858	T	C
9	rs7850783	0	100968226	A	G
9	rs80011821	0	100968289	C	T
9	rs6478608	0	100968490	A	G
9	rs7029585	0	100968598	T	C
9	rs10818609	0	100968820	T	C
9	rs59673472	0	100968882	C	T
9	rs10818610	0	100969348	G	A
9	rs12339078	0	100969483	T	G
9	rs12339152	0	100969750	T	C
9	rs3780448	0	100970136	C	A
9	rs3780447	0	100970289	A	G
9	rs72603687	0	100970560	C	T
9	rs72603688	0	100970606	G	A
9	rs55754658	0	100970725	G	A
9	rs10985441	0	100970881	A	G
9	rs3739666	0	100971348	T	C
9	rs2023361	0	100972162	C	G
9	rs733040	0	100972388	A	G
9	rs942166	0	100972699	T	C
9	rs9299277	0	100973658	C	T
9	rs10217458	0	100973787	T	A
9	rs10217245	0	100973794	C	A
9	rs10985454	0	100973832	T	C
9	rs28549704	0	100974343	C	T
9	rs112025778	0	100974344	G	A
9	rs72603689	0	100974676	T	C
9	rs10122936	0	100975070	G	A
9	rs2275708	0	100975318	C	T
9	rs7854249	0	100975694	G	A
9	rs41283616	0	100975837	A	G
9	rs41283618	0	100975864	C	A
9	rs4743186	0	100976086	A	G
9	rs28930669	0	100976240	A	G
9	rs55866532	0	100976341	C	T
9	rs10985471	0	100976889	G	A
9	rs28564406	0	100977120	G	T
9	rs2417893	0	100977392	C	T
9	rs2900463	0	100977457	T	C
9	rs78094561	0	100977766	T	A
9	rs55637063	0	100978083	T	C
9	rs7021760	0	100978294	A	C
9	rs74376492	0	100978454	G	T
9	rs3758258	0	100978542	G	A
9	rs79692843	0	100978543	T	A
9	rs3758257	0	100978626	G	C
9	rs7040214	0	100978662	C	T
9	rs12347046	0	100978663	G	T
9	rs12554166	0	100979270	G	A
9	rs3739665	0	100979343	T	C
9	rs3739664	0	100979345	T	C
9	rs3824452	0	100979485	G	A
9	rs72603690	0	100979514	G	A
9	rs2900464	0	100979762	G	A
9	rs1074003	0	100980056	G	A
9	rs142841621	0	100980844	G	A
9	rs72757981	0	100980865	A	C
9	rs10985480	0	100980973	T	C
9	rs7041802	0	100981757	T	G
9	rs74845181	0	100981903	G	A
9	rs28504114	0	100981906	C	T
9	rs2282432	0	100982858	T	C
9	rs148599243	0	100983080	G	A
9	rs7855855	0	100983566	C	G
9	rs7866350	0	100983826	C	G
9	rs10985500	0	100984191	T	G
9	rs10760206	0	100984855	C	T
9	rs12351801	0	100984946	T	C
9	rs62574275	0	100985311	C	T
9	rs10818621	0	100985312	G	A
9	rs56115645	0	100985367	T	A
9	rs10985507	0	100985388	A	G
9	rs10985508	0	100985586	A	G
9	rs7036186	0	100985727	T	G
9	rs12352986	0	100985826	T	G
9	rs76682521	0	100986071	C	T
9	rs34891516	0	100987190	C	A
9	rs78983306	0	100987547	G	A
9	rs7868451	0	100987622	A	G
9	rs1342140	0	100987843	C	A
9	rs10985517	0	100987890	T	C
9	rs28524952	0	100987917	G	C
9	rs7045158	0	100988067	T	C
9	rs10123643	0	100988164	C	T
9	rs16914086	0	100988477	G	A
9	rs7025781	0	100988510	G	A
9	rs73488713	0	100990580	A	C
9	rs10818627	0	100990853	G	A
9	rs10985528	0	100991102	A	C
9	rs1573025	0	100991430	C	A
9	rs4743187	0	100992226	C	T
9	rs4743188	0	100992695	C	T
9	rs10441752	0	100992894	C	T
9	rs74306838	0	100992933	G	C
9	rs73488716	0	100993245	C	T
9	rs12237988	0	100993460	C	T
9	rs10985545	0	100993673	T	C
9	rs58811309	0	100993989	T	C
9	rs1935389	0	100994470	G	A
9	rs76026715	0	100994667	T	C
9	rs112460821	0	100994676	A	G
9	rs10760210	0	100994723	T	C
9	rs112984514	0	100994772	T	A
9	rs1573024	0	100994803	T	C
9	rs879369	0	100995721	A	G
9	rs879368	0	100995758	G	T
9	rs41283620	0	100996018	T	C
9	rs4379551	0	100996082	T	C
9	rs4742719	0	100996437	G	A
9	rs73488726	0	100996956	G	A
9	rs16914121	0	100996988	G	A
9	rs73488731	0	100997112	C	T
9	rs10818640	0	100997156	G	A
9	rs112737978	0	100997355	G	A
9	rs58523842	0	100998112	C	T
9	rs113847965	0	100998126	C	T
9	rs58123478	0	100998248	T	C
9	rs12346750	0	100998274	G	A
9	rs12342612	0	100998313	A	G
9	rs149779326	0	100998704	C	T
9	rs75388502	0	100999318	G	C
9	rs10818644	0	100999443	A	G
9	rs10818645	0	100999448	G	A
9	rs67569753	0	100999664	C	T
9	rs59155179	0	100999950	G	A
9	rs10818646	0	101000508	T	C
9	rs10818648	0	101001153	T	C
9	rs2900380	0	101001506	A	T
9	rs12553553	0	101002171	G	A
9	rs10985570	0	101002435	G	A
9	rs57133157	0	101002539	G	C
9	rs12551379	0	101002562	C	T
9	rs7853312	0	101002634	T	A
9	rs10985573	0	101002868	T	C
9	rs76007737	0	101003386	T	C
9	rs151145775	0	101004081	A	G
9	rs73488743	0	101004182	C	T
9	rs12685443	0	101004462	G	A
9	rs6478630	0	101004551	A	G
9	rs7865743	0	101004652	A	G
9	rs7850360	0	101005027	G	A
9	rs10760216	0	101005033	C	G
9	rs10818656	0	101005290	G	A
9	rs10818658	0	101005351	G	C
9	rs10760217	0	101005443	C	A
9	rs73488748	0	101005492	G	C
9	rs10760218	0	101005532	A	G
9	rs10818662	0	101005635	G	A
9	rs10985578	0	101005735	C	T
9	rs141855772	0	101006015	C	T
9	rs111773316	0	101006062	G	A
9	rs10818666	0	101006210	T	C
9	rs10818667	0	101006216	A	G
9	rs61752516	0	101006338	A	T
9	rs10818668	0	101006436	C	A
9	rs10818669	0	101006443	T	C
9	rs10985580	0	101006695	A	C
9	rs146486714	0	101006895	C	T
9	rs12351571	0	101007274	G	C
9	rs10985583	0	101007770	G	A
9	rs111495952	0	101007799	A	G
9	rs10818672	0	101007877	G	A
9	rs4743193	0	101008541	C	T
9	rs7853442	0	101008885	A	G
9	rs4743194	0	101009051	C	T
9	rs7856739	0	101009076	T	C
9	rs79830520	0	101009096	G	A
9	rs10818676	0	101009288	C	T
9	rs79200203	0	101009289	G	A
9	rs10818677	0	101009426	G	A
9	rs76071538	0	101009469	C	T
9	rs113879652	0	101009523	C	T
9	rs10818678	0	101009818	A	G
9	rs12004336	0	101010350	G	A
9	rs80313733	0	101010542	C	T
9	rs12349672	0	101010704	G	T
9	rs16914196	0	101010806	C	T
9	rs16914199	0	101011129	T	G
9	rs17766883	0	101011313	C	A
9	rs61410033	0	101011552	C	T
9	rs7042576	0	101012594	A	G
9	rs62574277	0	101012824	G	A
9	rs17766913	0	101013178	T	G
9	rs112480003	0	101013388	G	A
9	rs112839417	0	101013403	C	T
9	rs7873849	0	101013439	T	C
9	rs57262924	0	101013517	G	A
9	rs6478631	0	101013842	C	G
9	rs73488767	0	101014371	C	G
9	rs73488770	0	101014451	C	T
9	rs16914245	0	101014824	C	T
9	rs58885814	0	101015120	G	A
9	rs73488773	0	101015433	T	C
9	rs28578965	0	101015519	G	A
9	rs73488774	0	101015604	C	T
9	rs60489972	0	101015805	G	A
9	rs56383989	0	101016698	T	G
9	rs73488777	0	101017371	C	T
9	rs12683816	0	101017978	G	C
9	rs7853847	0	101017990	C	G
9	rs73488779	0	101018005	G	A
9	rs77002724	0	101018534	G	T
9	rs76381152	0	101018535	C	T
9	rs7041945	0	101021626	G	A
9	rs7032046	0	101022221	T	C
9	rs10985634	0	101022242	T	C
9	rs10818689	0	101022464	G	C
9	rs10114211	0	101022658	A	G
9	rs138779646	0	101022739	T	C
9	rs73488785	0	101022904	G	A
9	rs10818690	0	101023766	C	T
9	rs142918540	0	101023878	T	G
9	rs78213147	0	101024567	A	G
9	rs10124977	0	101024596	C	T
9	rs7048858	0	101024721	A	G
9	rs10115971	0	101024887	A	G
9	rs7032496	0	101025010	G	A
9	rs10818691	0	101025061	C	T
9	rs1469800	0	101026042	C	T
9	rs7037857	0	101026121	C	T
9	rs73488791	0	101026244	A	C
9	rs78140607	0	101026254	C	T
9	rs10818692	0	101026301	A	G
9	rs10818693	0	101026356	A	C
9	rs10985641	0	101026385	T	C
9	rs10118295	0	101026643	T	G
9	rs10985642	0	101027007	T	G
9	rs10120564	0	101027220	G	A
9	rs58571777	0	101027233	T	C
9	rs10818696	0	101027241	A	C
9	rs1469802	0	101027345	T	A
9	rs1469801	0	101027476	C	T
9	rs148017350	0	101027782	G	A
9	rs62574279	0	101027966	T	C
9	rs10818699	0	101028095	C	T
9	rs146404502	0	101028102	C	T
9	rs139408941	0	101028191	A	G
9	rs150043026	0	101028260	T	C
9	rs57583651	0	101028553	G	A
9	rs12552446	0	101029341	G	A
9	rs10985653	0	101029494	C	T
9	rs62574288	0	101029750	C	T
9	rs61349713	0	101029862	G	C
9	rs56049717	0	101029972	C	T
9	rs56397452	0	101030131	T	G
9	rs55705027	0	101030139	A	G
9	rs138426597	0	101030264	G	A
9	rs141980275	0	101030349	G	A
9	rs139840472	0	101030439	G	C
9	rs12343605	0	101030796	G	A
9	rs12339418	0	101030826	A	G
9	rs12343641	0	101030877	G	A
9	rs58378083	0	101030894	T	G
9	rs140279532	0	101031151	A	G
9	rs55740603	0	101031269	A	G
9	rs55734037	0	101031490	C	T
9	rs62574292	0	101031678	A	G
9	rs59287552	0	101031947	G	A
9	rs1211545	0	101031950	T	C
9	rs10985664	0	101032047	A	C
9	rs9776328	0	101032128	G	A
9	rs10985666	0	101032176	G	A
9	rs59202953	0	101032276	C	T
9	rs140299964	0	101032543	G	A
9	rs112069167	0	101032898	G	A
9	rs10985669	0	101032929	A	G
9	rs113024585	0	101032973	G	A
9	rs10985671	0	101033105	C	A
9	rs112938509	0	101033233	G	T
9	rs4742721	0	101033408	C	T
9	rs4742722	0	101033459	C	T
9	rs4742723	0	101033506	C	T
9	rs4742724	0	101033531	C	T
9	rs4743195	0	101034018	A	C
9	rs7847065	0	101034138	C	G
9	rs10985680	0	101034477	A	G
9	rs16914383	0	101034544	T	C
9	rs10985682	0	101034614	G	T
9	rs10760233	0	101034626	G	A
9	rs113792769	0	101034757	C	T
9	rs139388100	0	101034972	C	T
9	rs142635028	0	101034983	G	A
9	rs16914425	0	101035344	C	T
9	rs73490714	0	101035397	C	T
9	rs62574300	0	101035621	C	A
9	rs79550901	0	101035626	A	G
9	rs73490716	0	101035681	C	T
9	rs76492605	0	101035708	A	G
9	rs16914443	0	101035858	T	C
9	rs10985689	0	101035929	T	C
9	rs12341227	0	101035988	C	T
9	rs12341228	0	101036007	C	T
9	rs7027479	0	101036090	C	T
9	rs12350177	0	101036117	G	C
9	rs6478637	0	101036178	G	A
9	rs142794152	0	101036255	T	G
9	rs77441292	0	101036725	C	A
9	rs73490718	0	101036920	A	G
9	rs73490720	0	101036954	C	T
9	rs77582489	0	101036955	G	A
9	rs112758414	0	101037212	C	A
9	rs7859655	0	101037266	C	T
9	rs7874856	0	101037303	A	G
9	rs112914783	0	101037309	G	A
9	rs16914485	0	101037585	A	T
9	rs80115948	0	101037781	A	G
9	rs12685596	0	101037787	A	G
9	rs12685597	0	101037791	A	G
9	rs61201457	0	101037990	C	A
9	rs10985714	0	101038523	T	C
9	rs16914496	0	101038702	G	A
9	rs73490723	0	101038741	C	G
9	rs73490724	0	101039006	C	T
9	rs73490727	0	101039351	T	C
9	rs113846260	0	101039366	C	A
9	rs10985720	0	101039618	A	G
9	rs28814444	0	101039788	T	A
9	rs73490728	0	101039819	A	C
9	rs10760243	0	101039888	C	T
9	rs1764527	0	101039964	A	G
9	rs56010227	0	101040593	C	T
9	rs73490729	0	101040616	G	A
9	rs10985730	0	101040774	T	G
9	rs10739615	0	101040915	A	G
9	rs10818728	0	101040927	C	T
9	rs78820661	0	101041325	C	A
9	rs59519660	0	101041840	G	T
9	rs79655380	0	101041898	T	C
9	rs57094433	0	101042292	G	C
9	rs57159793	0	101042660	T	C
9	rs7853699	0	101042715	G	A
9	rs748387	0	101042789	C	A
9	rs11792051	0	101042858	G	A
9	rs151333532	0	101043063	C	T
9	rs9695340	0	101043558	C	G
9	rs79927560	0	101043566	G	T
9	rs9696111	0	101043608	T	C
9	rs58371820	0	101043857	C	G
9	rs12683370	0	101044098	C	G
9	rs57611604	0	101044199	A	G
9	rs55974101	0	101044249	A	G
9	rs78425805	0	101044560	A	G
9	rs10985743	0	101044824	A	G
9	rs10156543	0	101044844	T	A
9	rs185932873	0	101044848	A	G
9	rs116999979	0	101045134	C	T
9	rs10156596	0	101045135	G	A
9	rs141558130	0	101045432	G	C
9	rs1966664	0	101045463	T	G
9	rs10985745	0	101045576	C	T
9	rs118161748	0	101045592	T	A
9	rs2117608	0	101045776	C	T
9	rs73490738	0	101045815	T	C
9	rs58106044	0	101045934	C	T
9	rs1435261	0	101046205	T	C
9	rs1435260	0	101046263	C	T
9	rs1435259	0	101046441	T	C
9	rs1435258	0	101046485	C	G
9	rs7848351	0	101046691	G	T
9	rs7848352	0	101046697	G	A
9	rs12347890	0	101047011	T	C
9	rs59313219	0	101047135	T	C
9	rs60522491	0	101047219	C	T
9	rs10156520	0	101047756	C	G
9	rs10985747	0	101048041	G	T
9	rs76727632	0	101048088	T	C
9	rs1435257	0	101048517	T	C
9	rs73490751	0	101048983	C	G
9	rs1435255	0	101049057	G	C
9	rs4743196	0	101049252	G	A
9	rs73657129	0	101049371	G	C
9	rs78862983	0	101049763	A	C
9	rs75711594	0	101050713	G	T
9	rs74580577	0	101050714	C	T
9	rs1044637	0	101050829	G	T
9	rs145165541	0	101051077	C	T
9	rs9696283	0	101051309	A	G
9	rs10124070	0	101051879	G	A
9	rs2304391	0	101052858	T	C
9	rs56377484	0	101053051	G	A
9	rs5010004	0	101053076	C	G
9	rs41273923	0	101053123	G	A
9	rs1435254	0	101053587	T	G
9	rs10818739	0	101053807	A	G
9	rs7357704	0	101054636	C	T
9	rs75876067	0	101054651	C	T
9	rs10985757	0	101054684	C	T
9	rs140171204	0	101054951	G	A
9	rs1435253	0	101055154	G	A
9	rs10818743	0	101056009	T	G
9	rs10985765	0	101056122	T	C
9	rs138559944	0	101056696	G	A
9	rs10818745	0	101056697	G	C
9	rs35037849	0	101056712	G	A
9	rs11789046	0	101056904	G	A
9	rs62574302	0	101058258	G	C
9	rs149611842	0	101058578	C	T
9	rs36074616	0	101059202	G	A
9	rs11794230	0	101059506	T	C
9	rs10985779	0	101059521	C	A
9	rs10985780	0	101059849	C	T
9	rs111998866	0	101059954	A	G
9	rs995213	0	101060465	A	G
9	rs72759607	0	101060740	T	C
9	rs58170035	0	101060879	G	T
9	rs9987773	0	101060933	C	T
9	rs140348083	0	101061369	C	T
9	rs970388	0	101061639	C	G
9	rs41273925	0	101061665	G	C
9	rs7875521	0	101061936	A	C
9	rs1369358	0	101061951	A	C
9	rs9987447	0	101062670	T	G
9	rs10985791	0	101062947	T	C
9	rs7850445	0	101063070	A	G
9	rs75943118	0	101063680	C	T
9	rs34562398	0	101063794	T	A
9	rs1415111	0	101064470	C	T
9	rs7865648	0	101064571	T	C
9	rs7869257	0	101065115	T	G
9	rs7869364	0	101065212	T	G
9	rs73490787	0	101065504	C	T
9	rs10985795	0	101065807	T	C
9	rs13300613	0	101065902	C	T
9	rs10125738	0	101066136	C	T
9	rs56220486	0	101066538	A	G
9	rs13290518	0	101066578	T	G
9	rs7848116	0	101066913	T	C
9	rs10985799	0	101066990	A	G
9	rs10818756	0	101067398	A	G
9	rs4743197	0	101067734	G	A
9	rs4743198	0	101067866	G	A
9	rs4743199	0	101067992	T	A
9	rs34153997	0	101068261	C	T
9	rs2304389	0	101068580	G	A
9	rs2304390	0	101068649	G	A
9	rs7856392	0	101068967	T	G
9	rs7867465	0	101069078	C	T
9	rs7867834	0	101069333	C	T
9	rs148846225	0	101069636	G	T
9	rs10985808	0	101069762	C	T
9	rs10985811	0	101070487	T	C
9	rs139347529	0	101070760	C	T
9	rs10985815	0	101070877	A	G
9	rs10985816	0	101070929	A	G
9	rs10985817	0	101071090	T	C
9	rs10985819	0	101071192	C	T
9	rs3824451	0	101071522	T	C
9	rs3780446	0	101071562	C	T
9	rs3780445	0	101071606	T	C
9	rs3780444	0	101071735	G	A
9	rs3780443	0	101072008	T	C
9	rs28636819	0	101072600	G	C
9	rs35704761	0	101072691	C	T
9	rs10985825	0	101072843	C	T
9	rs10985826	0	101072951	A	T
9	rs78885708	0	101074210	A	C
9	rs35126377	0	101074639	C	T
9	rs12551959	0	101074701	C	A
9	rs13286336	0	101074872	T	C
9	rs7022133	0	101075235	C	T
9	rs13302005	0	101075259	C	T
9	rs141982252	0	101075310	G	A
9	rs10985839	0	101075752	T	C
9	rs12345664	0	101076088	A	C
9	rs34283833	0	101076173	G	C
9	rs16914811	0	101076627	G	A
9	rs3780442	0	101077653	A	G
9	rs3780441	0	101077822	G	C
9	rs72759614	0	101077890	G	T
9	rs3780440	0	101078157	G	A
9	rs3780439	0	101078220	T	C
9	rs189994894	0	101078494	C	T
9	rs35173456	0	101078679	C	G
9	rs10760263	0	101079033	C	T
9	rs2050575	0	101079606	C	T
9	rs2043504	0	101079942	C	T
9	rs9792573	0	101080771	T	C
9	rs35575867	0	101081041	G	A
9	rs7048411	0	101081318	C	T
9	rs73492808	0	101081671	T	C
9	rs10985863	0	101081906	G	A
9	rs6478667	0	101081961	G	A
9	rs28420974	0	101083419	T	C
9	rs16914862	0	101083523	G	A
9	rs114336148	0	101083807	G	C
9	rs13440299	0	101084042	A	G
9	rs7037275	0	101084087	G	A
9	rs998951	0	101084645	A	G
9	rs2117609	0	101084653	G	A
9	rs998952	0	101084801	G	C
9	rs72759625	0	101085028	T	A
9	rs12378583	0	101085298	C	T
9	rs1122156	0	101085912	C	T
9	rs72759627	0	101086122	C	T
9	rs7035648	0	101086364	T	C
9	rs7019826	0	101086612	C	T
9	rs7020190	0	101086941	C	T
9	rs10818782	0	101087286	G	A
9	rs57039525	0	101087406	A	C
9	rs7040300	0	101087866	A	G
9	rs72759628	0	101088047	G	A
9	rs480980	0	101088141	T	C
9	rs7024095	0	101088295	G	T
9	rs145339686	0	101088362	T	C
9	rs10985884	0	101088559	T	C
9	rs10760266	0	101088636	A	C
9	rs72759629	0	101088673	G	C
9	rs10818784	0	101088920	G	A
9	rs77883058	0	101089592	G	A
9	rs11998914	0	101089739	G	A
9	rs143010272	0	101090052	A	G
9	rs7032827	0	101090237	G	A
9	rs16914928	0	101091374	C	T
9	rs149403827	0	101091464	G	A
9	rs6478670	0	101091765	A	G
9	rs13297711	0	101091838	C	T
9	rs10122226	0	101091871	C	T
9	rs3780438	0	101092018	C	A
9	rs3780437	0	101092288	G	A
9	rs16914931	0	101092316	G	A
9	rs16914943	0	101094353	T	C
9	rs879354	0	101094546	C	T
9	rs28653687	0	101094672	T	C
9	rs7859713	0	101094999	C	T
9	rs7875502	0	101095542	A	G
9	rs2117610	0	101095953	C	T
9	rs80200747	0	101096050	T	C
9	rs10117265	0	101096102	T	G
9	rs75817725	0	101096305	C	T
9	rs72759635	0	101096967	C	T
9	rs72759636	0	101097120	C	A
9	rs6478676	0	101097448	A	G
9	rs7871796	0	101097737	C	T
9	rs3780435	0	101097768	C	T
9	rs7871923	0	101097869	C	T
9	rs3780434	0	101097909	A	G
9	rs4631577	0	101098188	T	C
9	rs4325016	0	101098270	G	A
9	rs7045598	0	101098451	C	T
9	rs7044835	0	101098548	G	A
9	rs80043880	0	101098651	G	A
9	rs146452262	0	101098685	G	A
9	rs1036382	0	101098689	G	A
9	rs6478678	0	101098878	T	G
9	rs6478679	0	101098892	C	T
9	rs55683990	0	101098936	A	G
9	rs7847080	0	101099124	C	T
9	rs4743200	0	101099356	A	G
9	rs4743201	0	101099378	G	C
9	rs4743202	0	101099451	G	A
9	rs4743203	0	101099458	G	C
9	rs4743204	0	101099501	C	T
9	rs4743205	0	101099513	G	C
9	rs4743206	0	101099544	A	G
9	rs4743208	0	101099582	A	G
9	rs78999490	0	101099769	G	A
9	rs1577719	0	101099814	A	G
9	rs1577720	0	101099835	A	G
9	rs1577721	0	101099975	C	T
9	rs62574337	0	101100170	G	T
9	rs1856038	0	101100303	C	T
9	rs72759640	0	101100304	G	A
9	rs55748816	0	101100376	T	C
9	rs7022627	0	101100460	G	A
9	rs7043006	0	101100789	A	G
9	rs112975468	0	101100939	G	A
9	rs10125457	0	101101070	C	G
9	rs74702399	0	101101122	C	T
9	rs28564647	0	101101172	G	T
9	rs76927669	0	101101183	T	C
9	rs7874366	0	101101888	A	G
9	rs7858416	0	101101970	G	A
9	rs12236069	0	101102091	A	G
9	rs144682373	0	101102242	T	C
9	rs10818793	0	101102322	A	G
9	rs10985907	0	101102372	T	G
9	rs114154153	0	101102479	T	G
9	rs74754646	0	101102509	T	C
9	rs72759646	0	101102909	T	C
9	rs17690174	0	101102916	A	G
9	rs146280641	0	101102978	C	T
9	rs75507337	0	101103113	A	G
9	rs4311763	0	101103495	G	A
9	rs1435252	0	101103591	G	A
9	rs1435251	0	101103664	A	C
9	rs59759351	0	101103776	C	T
9	rs10760268	0	101104363	A	G
9	rs58104655	0	101105702	G	A
9	rs10985914	0	101105880	A	G
9	rs4743209	0	101105977	C	G
9	rs113589188	0	101106072	G	A
9	rs653873	0	101106398	A	G
9	rs72759648	0	101106440	C	T
9	rs10985919	0	101107468	T	C
9	rs79373390	0	101107779	C	A
9	rs12554390	0	101107863	A	T
9	rs662673	0	101107923	C	T
9	rs650545	0	101108363	G	T
9	rs544615	0	101108471	T	C
9	rs55713623	0	101108549	C	G
9	rs774330	0	101108679	A	G
9	rs1088062	0	101108927	G	A
9	rs513763	0	101109457	T	C
9	rs633936	0	101109777	C	A
9	rs509964	0	101109946	G	A
9	rs144178078	0	101110019	G	A
9	rs11515524	0	101110196	C	T
9	rs116941319	0	101110685	C	G
9	rs112740011	0	101111079	T	C
9	rs62574339	0	101111152	A	C
9	rs12340587	0	101111269	C	T
9	rs812855	0	101111519	C	T
9	rs9987611	0	101111720	C	T
9	rs525108	0	101112010	C	T
9	rs590606	0	101112546	T	C
9	rs4743214	0	101113149	A	G
9	rs471722	0	101113241	T	G
9	rs10125047	0	101113414	G	A
9	rs577785	0	101113678	C	T
9	rs670537	0	101114128	T	C
9	rs668317	0	101114627	T	A
9	rs62574340	0	101115896	T	C
9	rs10125411	0	101115989	T	C
9	rs640184	0	101116329	A	G
9	rs486954	0	101116546	A	C
9	rs62574341	0	101116773	T	C
9	rs608900	0	101117385	A	G
9	rs62574342	0	101118135	T	C
9	rs594920	0	101118177	A	C
9	rs592800	0	101118661	T	C
9	rs535021	0	101118737	A	C
9	rs533964	0	101118907	C	T
9	rs591019	0	101119012	T	G
9	rs78594023	0	101119294	G	T
9	rs1617638	0	101119739	A	T
9	rs1613786	0	101119878	C	A
9	rs72759656	0	101120352	C	T
9	rs670807	0	101120703	T	C
9	rs145966451	0	101120973	G	T
9	rs669095	0	101121078	A	G
9	rs72759660	0	101121164	G	A
9	rs62574343	0	101121396	G	A
9	rs10125863	0	101121475	T	C
9	rs7023272	0	101121491	A	C
9	rs7040639	0	101121741	G	A
9	rs497371	0	101121947	C	G
9	rs497337	0	101121955	C	T
9	rs148001921	0	101121984	T	G
9	rs115208231	0	101122057	G	A
9	rs16915140	0	101122278	C	T
9	rs642771	0	101122314	C	T
9	rs77290088	0	101122455	G	T
9	rs77364847	0	101122727	G	T
9	rs76441791	0	101122728	C	T
9	rs3780432	0	101122737	C	G
9	rs628997	0	101123129	T	C
9	rs10986018	0	101123336	T	C
9	rs774335	0	101123545	A	G
9	rs62574358	0	101123611	G	A
9	rs774334	0	101123687	C	T
9	rs625500	0	101123914	G	A
9	rs77494648	0	101124118	T	C
9	rs545115	0	101124183	A	G
9	rs613308	0	101124324	C	G
9	rs56212033	0	101124580	A	G
9	rs55943512	0	101124649	A	C
9	rs518655	0	101124747	C	T
9	rs514993	0	101125148	C	T
9	rs56128677	0	101125378	G	A
9	rs56008459	0	101125405	C	T
9	rs56259613	0	101125433	T	C
9	rs16915210	0	101125548	G	A
9	rs487422	0	101125876	C	T
9	rs117046865	0	101126174	C	A
9	rs62574359	0	101126287	C	T
9	rs77716822	0	101126408	C	T
9	rs693135	0	101126409	C	T
9	rs583237	0	101126413	G	T
9	rs2572364	0	101126504	T	G
9	rs16915236	0	101126718	T	C
9	rs7039867	0	101127135	G	A
9	rs774344	0	101127186	G	A
9	rs660148	0	101127379	G	A
9	rs659768	0	101127437	C	T
9	rs77854194	0	101127438	G	A
9	rs10818821	0	101128159	C	G
9	rs644842	0	101128460	A	T
9	rs531529	0	101128594	A	T
9	rs3780430	0	101128609	T	C
9	rs3780429	0	101128858	C	T
9	rs3780428	0	101128916	C	T
9	rs116786842	0	101128951	A	C
9	rs10818824	0	101129439	T	C
9	rs10818825	0	101129460	C	T
9	rs74443608	0	101129729	G	A
9	rs473589	0	101130254	C	A
9	rs114085989	0	101130470	C	T
9	rs116270542	0	101131013	C	T
9	rs74514210	0	101131044	C	A
9	rs76573275	0	101131735	G	A
9	rs585819	0	101132441	T	C
9	rs487910	0	101132481	G	A
9	rs585325	0	101132603	G	C
9	rs79560768	0	101132768	T	C
9	rs583641	0	101132921	C	A
9	rs583115	0	101133058	T	A
9	rs571569	0	101133138	C	T
9	rs568982	0	101133378	C	T
9	rs567931	0	101133518	C	T
9	rs10818828	0	101133571	C	T
9	rs10986039	0	101133931	G	A
9	rs10986041	0	101134187	C	T
9	rs774342	0	101134328	G	T
9	rs17768880	0	101134532	C	T
9	rs565349	0	101135075	G	A
9	rs16915331	0	101135201	T	C
9	rs10986044	0	101135387	G	C
9	rs117556082	0	101135425	A	G
9	rs10818832	0	101135643	C	A
9	rs10818833	0	101135743	A	T
9	rs150920131	0	101135842	T	A
9	rs140698472	0	101135869	G	C
9	rs12340823	0	101135975	C	T
9	rs12340940	0	101136329	C	T
9	rs76964538	0	101136647	T	A
9	rs648085	0	101136870	A	G
9	rs76566732	0	101136889	G	A
9	rs62576560	0	101136904	C	T
9	rs62576561	0	101136929	C	T
9	rs10986060	0	101136989	C	A
9	rs661105	0	101137452	A	G
9	rs78380004	0	101137477	C	T
9	rs661532	0	101137555	C	T
9	rs553139	0	101137842	C	A
9	rs79202056	0	101137859	T	G
9	rs552989	0	101137895	C	T
9	rs9886874	0	101137992	T	C
9	rs551224	0	101138056	C	G
9	rs550270	0	101138179	T	G
9	rs10435892	0	101138608	C	G
9	rs10818845	0	101138682	A	G
9	rs62576562	0	101138765	C	T
9	rs10760292	0	101138898	A	G
9	rs10986062	0	101139020	T	C
9	rs113958606	0	101139036	G	A
9	rs112526285	0	101139039	C	T
9	rs113763544	0	101139286	C	T
9	rs115854842	0	101139289	G	A
9	rs9886725	0	101140313	T	C
9	rs7029062	0	101140385	A	G
9	rs74781402	0	101140619	C	T
9	rs7867206	0	101141707	T	C
9	rs57686796	0	101142592	C	T
9	rs113550346	0	101142601	C	T
9	rs111376765	0	101142769	G	A
9	rs3780422	0	101142804	C	T
9	rs612505	0	101142989	G	A
9	rs3780421	0	101143028	A	G
9	rs62576564	0	101143083	C	T
9	rs151279934	0	101143964	C	T
9	rs10986076	0	101144411	C	A
9	rs774329	0	101144517	C	T
9	rs10986078	0	101144683	C	T
9	rs111845928	0	101144848	C	T
9	rs10986080	0	101144892	C	T
9	rs56281459	0	101145502	T	C
9	rs7031472	0	101145965	A	G
9	rs139483796	0	101146005	C	T
9	rs62574569	0	101146607	T	C
9	rs144343230	0	101146803	C	T
9	rs10986084	0	101147503	C	T
9	rs16915478	0	101147862	G	A
9	rs41273933	0	101148185	C	T
9	rs12346403	0	101148924	G	C
9	rs7044824	0	101149207	A	G
9	rs7044961	0	101149333	A	C
9	rs7045221	0	101149535	A	G
9	rs10818857	0	101149911	A	G
9	rs10120040	0	101150191	T	G
9	rs10120099	0	101150397	T	C
9	rs12344879	0	101150959	A	G
9	rs113302557	0	101151042	C	T
9	rs2304388	0	101151307	A	T
9	rs724890	0	101151382	C	T
9	rs148926735	0	101152139	T	C
9	rs7041599	0	101152503	G	A
9	rs10118761	0	101152925	C	G
9	rs10818863	0	101152943	A	G
9	rs10760298	0	101153301	A	G
9	rs7042831	0	101153628	A	G
9	rs7046871	0	101154211	T	A
9	rs57298260	0	101154558	A	G
9	rs17696686	0	101154649	C	G
9	rs76233365	0	101154719	T	C
9	rs75181764	0	101154814	A	G
9	rs116933352	0	101154913	C	A
9	rs113797504	0	101155045	T	C
9	rs112566825	0	101156002	C	T
9	rs16915576	0	101156366	G	A
9	rs16915579	0	101156399	G	A
9	rs12352641	0	101157102	A	G
9	rs12352643	0	101157125	A	G
9	rs7032844	0	101157618	T	C
9	rs111442938	0	101157642	T	C
9	rs150603735	0	101158388	C	T
9	rs16915623	0	101160161	G	C
9	rs34757740	0	101160555	T	C
9	rs112017689	0	101160790	C	T
9	rs16915649	0	101161165	C	T
9	rs10115570	0	101161566	G	A
9	rs112483800	0	101161581	C	T
9	rs10125683	0	101161598	T	C
9	rs10818876	0	101162635	C	T
9	rs60358936	0	101162814	C	A
9	rs10122943	0	101163263	C	T
9	rs116459661	0	101163365	A	C
9	rs10986118	0	101164772	G	A
9	rs148463488	0	101165247	G	A
9	rs191792481	0	101165449	G	A
9	rs10429522	0	101167839	A	G
9	rs7020345	0	101168577	A	G
9	rs10986125	0	101168637	A	G
9	rs72759679	0	101169187	G	A
9	rs4742727	0	101169375	G	A
9	rs16915689	0	101170247	T	G
9	rs10818890	0	101170663	A	G
9	rs7048165	0	101171442	C	T
9	rs77322120	0	101171443	G	A
9	rs12235930	0	101171682	A	G
9	rs1537960	0	101172234	G	A
9	rs80024556	0	101172602	G	A
9	rs1537959	0	101172694	T	C
9	rs2417578	0	101173164	A	G
9	rs945656	0	101173171	A	G
9	rs10818892	0	101173674	G	A
9	rs10818893	0	101173781	A	T
9	rs10818896	0	101174188	T	C
9	rs16915747	0	101175485	C	T
9	rs12684858	0	101175906	A	G
9	rs140484246	0	101175943	C	T
9	rs7022828	0	101176060	G	A
9	rs72759681	0	101176641	T	C
9	rs7027725	0	101176720	C	T
9	rs72759683	0	101176786	T	G
9	rs79497779	0	101177815	G	C
9	rs2900382	0	101177852	C	T
9	rs4743220	0	101178374	C	T
9	rs4743221	0	101178629	C	A
9	rs187280471	0	101178966	A	T
9	rs10986167	0	101179298	C	T
9	rs10760306	0	101179445	C	T
9	rs16915785	0	101179460	T	C
9	rs10818903	0	101179472	G	T
9	rs8181080	0	101179742	A	G
9	rs73502846	0	101179862	T	C
9	rs118044376	0	101180723	G	A
9	rs62574592	0	101181244	G	A
9	rs1889984	0	101181651	C	A
9	rs117932889	0	101182386	G	A
9	rs117357337	0	101182520	C	G
9	rs12552849	0	101182593	C	T
9	rs117102957	0	101182616	A	C
9	rs10283767	0	101182698	A	C
9	rs75297712	0	101183284	C	A
9	rs60868407	0	101183344	C	T
9	rs144207200	0	101183372	G	A
9	rs59238198	0	101183427	G	A
9	rs73502849	0	101183633	G	A
9	rs10986180	0	101183889	G	A
9	rs16915857	0	101184113	T	C
9	rs117652237	0	101184185	T	C
9	rs58531072	0	101184198	C	T
9	rs58312059	0	101184565	T	C
9	rs10986187	0	101185577	C	T
9	rs10986192	0	101186263	T	A
9	rs148789525	0	101186314	T	C
9	rs146571001	0	101187710	T	C
9	rs1537958	0	101187760	T	G
9	rs4743222	0	101188123	C	T
9	rs75459529	0	101188401	C	T
9	rs73502855	0	101188412	A	G
9	rs66989623	0	101188911	G	A
9	rs4743223	0	101189076	G	A
9	rs4743224	0	101189102	G	A
9	rs7026110	0	101189403	G	A
9	rs73502862	0	101189655	C	G
9	rs142940771	0	101190014	C	T
9	rs146096243	0	101190074	C	T
9	rs10760320	0	101190461	G	A
9	rs12378676	0	101190754	C	T
9	rs10739641	0	101190853	C	T
9	rs10986216	0	101191313	A	G
9	rs59974967	0	101191358	G	C
9	rs7852239	0	101191538	T	C
9	rs62574617	0	101191708	C	G
9	rs62574618	0	101192439	G	A
9	rs1572473	0	101192981	G	A
9	rs1537957	0	101192990	C	T
9	rs12336184	0	101193010	T	C
9	rs7043160	0	101193099	G	A
9	rs12339416	0	101193170	G	T
9	rs7029453	0	101193314	A	G
9	rs112604906	0	101193387	G	A
9	rs12348935	0	101193397	C	G
9	rs78141324	0	101193489	A	C
9	rs117426918	0	101193966	T	G
9	rs10986244	0	101194716	G	C
9	rs10818923	0	101195035	A	G
9	rs1336819	0	101195196	C	T
9	rs55906726	0	101195454	C	A
9	rs10760325	0	101195474	C	T
9	rs181863109	0	101195597	T	C
9	rs80204724	0	101195831	C	G
9	rs10986247	0	101195899	T	A
9	rs4742728	0	101196024	C	G
9	rs4743225	0	101196410	C	A
9	rs4742729	0	101196570	A	G
9	rs4743226	0	101196583	T	C
9	rs73655448	0	101196642	C	A
9	rs77594428	0	101198193	C	T
9	rs12001905	0	101198269	T	C
9	rs10818928	0	101198345	C	T
9	rs58562936	0	101198697	G	A
9	rs11788223	0	101198724	T	A
9	rs28482441	0	101198752	T	C
9	rs12349881	0	101199392	C	T
9	rs12337248	0	101199725	A	G
9	rs75228671	0	101200198	A	G
9	rs57621442	0	101200255	C	A
9	rs77579987	0	101200354	C	T
9	rs57780167	0	101200699	A	C
9	rs12352195	0	101200751	C	A
9	rs28735883	0	101200782	A	T
9	rs16916050	0	101201020	A	C
9	rs57361340	0	101201175	T	C
9	rs16916066	0	101201564	G	C
9	rs78482341	0	101201713	T	C
9	rs1336817	0	101202321	G	T
9	rs7466271	0	101202803	T	C
9	rs1336816	0	101203117	G	A
9	rs143738065	0	101203134	G	C
9	rs7357609	0	101203214	A	T
9	rs4743227	0	101203684	C	T
9	rs192919975	0	101203872	C	T
9	rs1889983	0	101203981	T	C
9	rs60421482	0	101204295	C	T
9	rs60737529	0	101204346	T	A
9	rs59561185	0	101204352	A	G
9	rs2491397	0	101205162	C	T
9	rs2485145	0	101205976	T	A
9	rs73502897	0	101206712	C	A
9	rs76147841	0	101206743	T	C
9	rs73502898	0	101206856	A	G
9	rs17770238	0	101207187	G	A
9	rs7047515	0	101207335	T	A
9	rs1415116	0	101207390	A	C
9	rs2491398	0	101207425	A	G
9	rs2485146	0	101207494	T	C
9	rs2491399	0	101207823	G	A
9	rs78620690	0	101207951	A	T
9	rs17770298	0	101208288	C	A
9	rs62574622	0	101208510	C	A
9	rs73502902	0	101208555	T	C
9	rs55947509	0	101208613	G	A
9	rs4743228	0	101208849	G	T
9	rs16916134	0	101208911	G	C
9	rs10986301	0	101208921	G	A
9	rs28469088	0	101209118	G	C
9	rs78945021	0	101209722	T	A
9	rs80230127	0	101210014	C	T
9	rs77057956	0	101210261	C	T
9	rs10986308	0	101210609	T	C
9	rs76273894	0	101210900	A	G
9	rs10818941	0	101211767	A	G
9	rs76243315	0	101212206	A	G
9	rs7042032	0	101212597	T	C
9	rs10986316	0	101213219	T	C
9	rs4743229	0	101213229	G	A
9	rs10818944	0	101213582	G	A
9	rs11793304	0	101214021	A	G
9	rs10760353	0	101214168	T	A
9	rs7024036	0	101214197	T	C
9	rs77589545	0	101214967	T	C
9	rs7028271	0	101215082	T	C
9	rs12351078	0	101215505	A	G
9	rs10986322	0	101215919	G	A
9	rs3824497	0	101215983	A	G
9	rs3802477	0	101216177	T	C
9	rs10818948	0	101216717	C	T
9	rs62574623	0	101217087	A	G
9	rs62574624	0	101217167	G	A
9	rs138180165	0	101217392	C	T
9	rs12004517	0	101217522	C	T
9	rs149133343	0	101217523	G	A
9	rs55923702	0	101217635	C	G
9	rs62574625	0	101218552	A	G
9	rs10818955	0	101218784	C	T
9	rs10818956	0	101219076	G	T
9	rs77779863	0	101219486	A	G
9	rs1930420	0	101219548	T	C
9	rs56386936	0	101219911	T	G
9	rs2808542	0	101219931	A	G
9	rs2779544	0	101219984	G	C
9	rs73505022	0	101220360	T	C
9	rs1930419	0	101220651	C	T
9	rs2808543	0	101221143	G	A
9	rs147331823	0	101222141	A	G
9	rs2779559	0	101223274	A	C
9	rs1953087	0	101224280	C	T
9	rs78293983	0	101224475	T	A
9	rs1953086	0	101224610	C	T
9	rs2225581	0	101225311	C	T
9	rs148000091	0	101225554	C	T
9	rs1930418	0	101225729	C	T
9	rs1930417	0	101225738	C	A
9	rs2779592	0	101225794	A	G
9	rs112464315	0	101226176	C	T
9	rs2808547	0	101226216	C	T
9	rs10986350	0	101226588	A	G
9	rs59511105	0	101226710	T	A
9	rs2808548	0	101226733	C	T
9	rs2808549	0	101226835	T	C
9	rs150337782	0	101227916	T	C
9	rs2808550	0	101227954	T	C
9	rs143568151	0	101228351	A	G
9	rs2779520	0	101228623	G	A
9	rs2808551	0	101228944	T	C
9	rs2808552	0	101229168	T	C
9	rs2808553	0	101229396	C	T
9	rs2808554	0	101229725	T	C
9	rs28442206	0	101229825	C	T
9	rs2151214	0	101230221	A	C
9	rs2779530	0	101231354	G	A
9	rs12339842	0	101231461	T	C
9	rs2779531	0	101231892	A	G
9	rs147627761	0	101232306	C	T
9	rs2779532	0	101232382	G	A
9	rs12552470	0	101233069	A	T
9	rs35005176	0	101233256	C	T
9	rs2808555	0	101234374	C	T
9	rs75662158	0	101234398	A	T
9	rs16916325	0	101234468	T	C
9	rs12554364	0	101235046	G	A
9	rs117116094	0	101235110	C	T
9	rs12553207	0	101235145	A	T
9	rs3750348	0	101235323	T	C
9	rs1009277	0	101235984	C	T
9	rs16916336	0	101236132	C	T
9	rs56200781	0	101236187	G	A
9	rs16916338	0	101236304	T	G
9	rs147988212	0	101237089	A	G
9	rs75927658	0	101237958	G	A
9	rs117651244	0	101238309	G	A
9	rs16916353	0	101238438	T	C
9	rs1930416	0	101238684	A	C
9	rs1930415	0	101238974	C	T
9	rs77427150	0	101239130	A	G
9	rs144504148	0	101239206	C	A
9	rs75726740	0	101239469	G	A
9	rs2808556	0	101239480	G	A
9	rs2779546	0	101239673	T	C
9	rs16916379	0	101241501	A	G
9	rs2779547	0	101243021	T	C
9	rs2808557	0	101243364	T	G
9	rs2779548	0	101243852	T	C
9	rs2808558	0	101244259	C	G
9	rs2151213	0	101244270	A	G
9	rs2151212	0	101244296	C	T
9	rs55950574	0	101244412	T	C
9	rs71501864	0	101245125	C	T
9	rs7866071	0	101245132	G	C
9	rs12553133	0	101245264	A	G
9	rs62575964	0	101245395	A	G
9	rs16916402	0	101245693	T	G
9	rs62575965	0	101247821	C	T
9	rs13295431	0	101248083	C	T
9	rs872092	0	101249022	C	G
9	rs872091	0	101249102	A	G
9	rs59703269	0	101249264	T	C
9	rs874278	0	101249423	G	A
9	rs77658893	0	101249722	C	T
9	rs944763	0	101249807	A	G
9	rs77274586	0	101250115	C	T
9	rs2779550	0	101251676	T	C
9	rs186800640	0	101252324	G	A
9	rs35011277	0	101253104	A	G
9	rs17770838	0	101253222	C	T
9	rs2779551	0	101253226	T	C
9	rs75252212	0	101254049	G	A
9	rs2808559	0	101254166	C	T
9	rs2779552	0	101254476	A	C
9	rs2184024	0	101255751	A	C
9	rs7861346	0	101256113	C	G
9	rs77897178	0	101256474	T	G
9	rs55981436	0	101256761	T	C
9	rs10125760	0	101257020	T	A
9	rs149233275	0	101257443	G	A
9	rs62575969	0	101257703	G	T
9	rs7042208	0	101257787	C	A
9	rs16916507	0	101258803	G	A
9	rs1000440	0	101258881	T	C
9	rs10986419	0	101258956	C	T
9	rs79807137	0	101258981	C	T
9	rs10818988	0	101259436	A	C
9	rs10986425	0	101259579	T	C
9	rs10986426	0	101259599	A	C
9	rs2104905	0	101260395	A	G
9	rs56301029	0	101261111	G	C
9	rs16916551	0	101261758	G	A
9	rs2808560	0	101262218	C	T
9	rs10986439	0	101262400	C	G
9	rs73488412	0	101262653	G	A
9	rs139891893	0	101262897	G	A
9	rs2779555	0	101263533	G	A
9	rs2808561	0	101264019	C	T
9	rs10512257	0	101264702	C	T
9	rs2779556	0	101265290	A	C
9	rs11788445	0	101265332	A	T
9	rs116878438	0	101265361	G	A
9	rs2779557	0	101265821	A	C
9	rs7023937	0	101266451	C	A
9	rs12552067	0	101266669	A	G
9	rs11789969	0	101267231	T	C
9	rs11789572	0	101267337	A	G
9	rs10986469	0	101267514	C	T
9	rs12683969	0	101267589	A	C
9	rs10986470	0	101267738	G	A
9	rs871796	0	101267814	G	C
9	rs10986472	0	101267858	G	A
9	rs10986473	0	101267927	T	C
9	rs11788107	0	101268193	C	T
9	rs871797	0	101268520	T	C
9	rs10986474	0	101268643	T	C
9	rs72603694	0	101269435	T	C
9	rs2808562	0	101269462	A	G
9	rs2779558	0	101269571	T	C
9	rs57879948	0	101269594	G	A
9	rs10819003	0	101269854	T	C
9	rs74883299	0	101269900	G	A
9	rs13289887	0	101270100	C	G
9	rs13295101	0	101270230	T	C
9	rs55816307	0	101270444	T	G
9	rs13294767	0	101270596	C	T
9	rs13293702	0	101270717	G	C
9	rs141981289	0	101270742	C	A
9	rs11794615	0	101270750	C	T
9	rs13295021	0	101270766	C	T
9	rs2779560	0	101270850	T	C
9	rs13294095	0	101270940	G	A
9	rs2808564	0	101271295	A	G
9	rs112937268	0	101271334	G	A
9	rs146509520	0	101271484	G	A
9	rs117392404	0	101273145	G	A
9	rs149702841	0	101275150	C	T
9	rs55940107	0	101277166	C	T
9	rs2808565	0	101277278	T	A
9	rs7857375	0	101277609	G	A
9	rs138194877	0	101277624	C	T
9	rs2779562	0	101277681	T	C
9	rs2779563	0	101277816	T	C
9	rs2808566	0	101277893	G	T
9	rs2779564	0	101278077	A	C
9	rs12347388	0	101278085	A	G
9	rs117507670	0	101278177	G	T
9	rs1930409	0	101278541	C	T
9	rs868234	0	101278848	C	G
9	rs2779565	0	101279131	A	G
9	rs944762	0	101279240	G	A
9	rs944761	0	101279351	C	T
9	rs78879810	0	101279430	C	T
9	rs2779567	0	101279603	C	T
9	rs7024986	0	101280146	A	G
9	rs2808567	0	101280360	A	C
9	rs2779569	0	101280384	T	C
9	rs2779570	0	101280508	T	C
9	rs11789322	0	101280526	C	G
9	rs191431709	0	101280556	G	A
9	rs72761519	0	101280728	G	A
9	rs2779571	0	101280731	T	C
9	rs2808568	0	101280846	G	C
9	rs16916777	0	101281175	G	A
9	rs7044793	0	101281539	C	A
9	rs2779572	0	101281710	T	G
9	rs7048239	0	101281811	C	T
9	rs2779573	0	101281934	C	T
9	rs7861460	0	101282313	A	G
9	rs72603695	0	101282425	C	T
9	rs72603696	0	101282528	G	A
9	rs10121587	0	101282692	A	G
9	rs116969213	0	101282697	C	T
9	rs870082	0	101283635	C	T
9	rs2779574	0	101283636	A	G
9	rs944760	0	101283741	G	T
9	rs870083	0	101283827	G	C
9	rs4742732	0	101284086	A	G
9	rs2095121	0	101284111	A	G
9	rs2779575	0	101284178	T	G
9	rs2779576	0	101284552	A	T
9	rs149320333	0	101284614	T	C
9	rs144564930	0	101284757	C	T
9	rs2779577	0	101285414	C	A
9	rs10733671	0	101285552	T	C
9	rs72603697	0	101285730	G	A
9	rs72603698	0	101285738	C	T
9	rs2779578	0	101285867	C	T
9	rs10986531	0	101285868	G	A
9	rs2779579	0	101285964	G	C
9	rs10121121	0	101286121	C	T
9	rs2779580	0	101286363	T	C
9	rs2779581	0	101286985	T	C
9	rs2779582	0	101287117	C	T
9	rs10819028	0	101287436	G	T
9	rs2779583	0	101287450	T	C
9	rs12348695	0	101287938	C	A
9	rs2095120	0	101287952	A	G
9	rs117462999	0	101288372	T	G
9	rs117705125	0	101289106	A	G
9	rs6478743	0	101289596	T	C
9	rs10760389	0	101289991	C	T
9	rs7021802	0	101290777	T	C
9	rs1930424	0	101291063	T	G
9	rs4534235	0	101291088	G	C
9	rs1930425	0	101291151	T	C
9	rs1930426	0	101291405	C	T
9	rs2779585	0	101291643	G	A
9	rs2779586	0	101291688	T	C
9	rs10121704	0	101291934	C	T
9	rs2779587	0	101292166	T	G
9	rs79034296	0	101292214	A	G
9	rs56177517	0	101292221	C	T
9	rs2779588	0	101292693	T	C
9	rs2779589	0	101292779	A	G
9	rs2779590	0	101292894	G	A
9	rs4355908	0	101292941	C	T
9	rs4596749	0	101293038	T	C
9	rs117685732	0	101293183	C	T
9	rs10986577	0	101293382	C	T
9	rs73488485	0	101293492	T	C
9	rs117411519	0	101293535	C	T
9	rs55807407	0	101293577	C	T
9	rs55703227	0	101293620	G	A
9	rs12379681	0	101293705	C	T
9	rs10986579	0	101294298	C	T
9	rs11788298	0	101294336	T	A
9	rs10115107	0	101294391	T	G
9	rs143604650	0	101294537	C	T
9	rs2779591	0	101295001	A	G
9	rs7855197	0	101295035	G	A
9	rs6478747	0	101295221	A	G
9	rs10521035	0	101295352	G	T
9	rs12351127	0	101295417	C	T
9	rs2779593	0	101295502	T	C
9	rs10986584	0	101295920	T	C
9	rs7032419	0	101296574	G	A
9	rs80056900	0	101296737	T	A
9	rs2104906	0	101296800	G	C
9	rs4237192	0	101297144	A	G
9	rs2001993	0	101297515	A	G
9	rs2001992	0	101297645	A	C
9	rs2779599	0	101298004	T	C
9	rs7857537	0	101298155	T	C
9	rs147943095	0	101298202	A	C
9	rs1999502	0	101298370	G	A
9	rs11787646	0	101298707	A	G
9	rs1999503	0	101298800	T	C
9	rs16916909	0	101298863	A	G
9	rs78107422	0	101299023	A	T
9	rs12349351	0	101299219	C	A
9	rs7045028	0	101299287	G	A
9	rs2808569	0	101299559	A	C
9	rs10986631	0	101299910	G	A
9	rs7876036	0	101300129	G	T
9	rs73488496	0	101300519	A	T
9	rs2779600	0	101300786	A	G
9	rs61565750	0	101300963	C	A
9	rs2779601	0	101300967	C	T
9	rs10986638	0	101300999	T	G
9	rs117196480	0	101301307	G	T
9	rs2808570	0	101301655	C	G
9	rs73655489	0	101301700	G	C
9	rs77897477	0	101302930	G	A
9	rs2779602	0	101303077	G	A
9	rs2808521	0	101303770	C	T
9	rs35449008	0	101304302	A	G
9	rs2184026	0	101304348	C	T
9	rs12338626	0	101304712	C	T
9	rs73488500	0	101305257	G	A
9	rs2808522	0	101306446	C	A
9	rs2808523	0	101306621	C	T
9	rs10819042	0	101307334	T	G
9	rs73490405	0	101307606	C	T
9	rs1999498	0	101308111	A	G
9	rs61233819	0	101312054	T	C
9	rs62576020	0	101312203	C	T
9	rs12347864	0	101312896	T	C
9	rs113271620	0	101313130	T	C
9	rs16917019	0	101313371	C	T
9	rs4743234	0	101313856	T	A
9	rs10986708	0	101314056	G	C
9	rs62576022	0	101314511	C	G
9	rs76712610	0	101315372	C	T
9	rs2808524	0	101315593	C	T
9	rs117262666	0	101315603	C	T
9	rs13290406	0	101315858	A	G
9	rs74762438	0	101316810	G	A
9	rs2259639	0	101317401	C	T
9	rs944686	0	101317621	C	T
9	rs28546491	0	101317896	G	A
9	rs2900512	0	101317921	C	T
9	rs4507885	0	101317924	C	T
9	rs884886	0	101318075	T	G
9	rs884887	0	101318121	C	T
9	rs944687	0	101318129	C	A
9	rs73490413	0	101318626	G	A
9	rs884888	0	101318797	C	T
9	rs7044171	0	101319069	T	G
9	rs11791441	0	101320224	C	T
9	rs2808525	0	101320250	C	T
9	rs10986740	0	101320582	G	A
9	rs4743235	0	101320857	G	T
9	rs16917111	0	101321063	T	C
9	rs10986744	0	101321194	C	T
9	rs2779605	0	101321226	A	G
9	rs4743236	0	101321254	G	A
9	rs11999209	0	101321364	G	T
9	rs111447025	0	101321549	C	T
9	rs2225559	0	101321700	T	C
9	rs113445959	0	101321797	T	A
9	rs149686305	0	101321818	T	A
9	rs957339	0	101322136	G	C
9	rs1930137	0	101322370	A	G
9	rs2778901	0	101322666	C	T
9	rs59391327	0	101322872	G	A
9	rs4743237	0	101322880	T	C
9	rs2779518	0	101322900	T	C
9	rs113958780	0	101322986	C	T
9	rs2779519	0	101323921	C	T
9	rs62576023	0	101323931	G	A
9	rs78851847	0	101323942	C	T
9	rs75210337	0	101324654	G	C
9	rs28458297	0	101325125	G	C
9	rs2779521	0	101325860	C	T
9	rs16917159	0	101325891	T	C
9	rs62576024	0	101326013	T	C
9	rs11790707	0	101326057	G	A
9	rs117259538	0	101326330	G	A
9	rs2808526	0	101326687	T	C
9	rs150733058	0	101327142	C	T
9	rs139117030	0	101327251	G	A
9	rs2808527	0	101327469	G	A
9	rs1167765	0	101327887	C	G
9	rs1167766	0	101327990	C	A
9	rs1167767	0	101328200	T	G
9	rs16917183	0	101328375	G	A
9	rs1186363	0	101328913	T	C
9	rs62576025	0	101328989	G	A
9	rs1759308	0	101329227	C	T
9	rs1183825	0	101329467	C	T
9	rs1184859	0	101329629	A	G
9	rs6478761	0	101329894	A	C
9	rs871002	0	101330318	G	A
9	rs914669	0	101330385	C	G
9	rs13288889	0	101330421	G	C
9	rs17778184	0	101331252	A	G
9	rs1167768	0	101331392	G	A
9	rs35907958	0	101331656	C	T
9	rs13286162	0	101332364	T	C
9	rs2778902	0	101332459	C	T
9	rs34629716	0	101332563	G	T
9	rs1622942	0	101332719	T	C
9	rs928425	0	101333453	A	G
9	rs928426	0	101333510	G	A
9	rs7044074	0	101333901	C	T
9	rs7029361	0	101334067	A	C
9	rs12343226	0	101334311	T	C
9	rs1167769	0	101334556	A	G
9	rs112338766	0	101334912	T	G
9	rs2779523	0	101334945	G	T
9	rs13298759	0	101335218	A	G
9	rs7861531	0	101335298	A	G
9	rs115385822	0	101335358	G	A
9	rs10986792	0	101335664	G	T
9	rs1179740	0	101336041	T	G
9	rs75220261	0	101336282	G	C
9	rs2018973	0	101336292	G	A
9	rs10986793	0	101336318	G	A
9	rs1318613	0	101336512	C	T
9	rs2778903	0	101336742	C	A
9	rs73494466	0	101336779	G	A
9	rs55656513	0	101336923	C	T
9	rs56042101	0	101337135	C	T
9	rs10986801	0	101337197	G	C
9	rs7042909	0	101337425	A	T
9	rs10986803	0	101337839	T	C
9	rs10986806	0	101337999	G	A
9	rs10986810	0	101338323	G	T
9	rs2778904	0	101338331	C	T
9	rs80322096	0	101338332	G	A
9	rs2778905	0	101338613	C	G
9	rs2779524	0	101338855	C	T
9	rs2808529	0	101338946	T	C
9	rs11789308	0	101338983	C	T
9	rs2808530	0	101339105	A	C
9	rs62576028	0	101339126	A	G
9	rs2808531	0	101339177	A	T
9	rs2808532	0	101339629	G	A
9	rs1758799	0	101339690	T	C
9	rs67703533	0	101339702	C	A
9	rs13286375	0	101339812	C	G
9	rs2808533	0	101339857	T	C
9	rs2808534	0	101339947	G	A
9	rs2778906	0	101340004	T	C
9	rs2808535	0	101340070	T	A
9	rs2808536	0	101340301	A	C
9	rs3750344	0	101340316	T	C
9	rs3750343	0	101340425	A	G
9	rs2808537	0	101340440	A	G
9	rs10986814	0	101340856	G	A
9	rs1182894	0	101340965	T	C
9	rs10986816	0	101341534	T	C
9	rs73494486	0	101341851	C	T
9	rs1177531	0	101341893	A	G
9	rs1182895	0	101342282	C	T
9	rs10986822	0	101343051	C	G
9	rs57456685	0	101343069	C	G
9	rs1186364	0	101343110	C	T
9	rs16917365	0	101343357	G	T
9	rs2779526	0	101343420	T	C
9	rs2779527	0	101344340	G	A
9	rs10819060	0	101344650	C	T
9	rs2808538	0	101344709	C	T
9	rs7851347	0	101344983	A	G
9	rs1167762	0	101345501	T	A
9	rs2778908	0	101345778	A	G
9	rs1167763	0	101346168	T	C
9	rs10123407	0	101346548	C	A
9	rs2779528	0	101346661	T	A
9	rs1186021	0	101346757	A	G
9	rs73494498	0	101347208	G	C
9	rs12337255	0	101347219	T	C
9	rs17778857	0	101347398	T	G
9	rs74608357	0	101348368	G	A
9	rs116849701	0	101348515	G	A
9	rs10120605	0	101348753	C	T
9	rs12378482	0	101348871	C	T
9	rs118125840	0	101348955	C	T
9	rs144311734	0	101349169	T	A
9	rs79670705	0	101349187	G	A
9	rs2778909	0	101349321	A	C
9	rs78316820	0	101349656	A	G
9	rs76651577	0	101349676	A	G
9	rs2778910	0	101349918	A	G
9	rs2779529	0	101350077	A	C
9	rs7861148	0	101351023	C	T
9	rs7860298	0	101351051	G	A
9	rs112497706	0	101351202	A	G
9	rs58022571	0	101351218	G	T
9	rs10986850	0	101351305	G	A
9	rs10986852	0	101351818	C	T
9	rs59614727	0	101352156	C	G
9	rs57905636	0	101352197	G	A
9	rs57185876	0	101352217	G	C
9	rs1999501	0	101352979	G	A
9	rs17779010	0	101353067	G	A
9	rs117455238	0	101353219	C	T
9	rs75846681	0	101353458	G	A
9	rs10986861	0	101353471	A	G
9	rs76553568	0	101354655	C	T
9	rs56123608	0	101354809	T	C
9	rs74756749	0	101354861	C	T
9	rs13301129	0	101355381	G	A
9	rs2808539	0	101355624	C	T
9	rs10986878	0	101355949	T	C
9	rs2808540	0	101355996	C	T
9	rs11787957	0	101356005	C	A
9	rs34181928	0	101356054	C	T
9	rs35835340	0	101356061	G	A
9	rs10819066	0	101356091	C	G
9	rs1999500	0	101356515	C	T
9	rs1999499	0	101356553	T	A
9	rs7035372	0	101356663	G	A
9	rs1758805	0	101356791	T	C
9	rs1537738	0	101356844	T	C
9	rs1537737	0	101357089	C	G
9	rs12378806	0	101357141	G	T
9	rs2808541	0	101357407	C	T
9	rs117279565	0	101357641	T	C
9	rs77680548	0	101357711	G	T
9	rs186986100	0	101357945	A	C
9	rs1167764	0	101358131	C	T
9	rs1034160	0	101358348	A	C
9	rs2151075	0	101358568	C	T
9	rs16917637	0	101358735	C	T
9	rs55946876	0	101359083	A	T
9	rs10986912	0	101359220	G	A
9	rs2184025	0	101359237	T	C
9	rs2151216	0	101359392	T	C
9	rs2151215	0	101359573	T	C
9	rs10986929	0	101360584	C	T
9	rs4743238	0	101361028	A	T
9	rs13284800	0	101361253	G	T
9	rs10819071	0	101361447	C	T
9	rs10986939	0	101361577	T	C
9	rs10819072	0	101361584	C	A
9	rs10819073	0	101361710	G	A
9	rs10819074	0	101361788	G	T
9	rs10986946	0	101362018	A	C
9	rs10986948	0	101362101	T	A
9	rs17779442	0	101362263	G	A
9	rs12684622	0	101362833	T	C
9	rs10986955	0	101362861	C	A
9	rs914665	0	101362948	G	A
9	rs914664	0	101363041	C	T
9	rs2258938	0	101363042	G	A
9	rs914663	0	101363055	A	G
9	rs914662	0	101363329	C	T
9	rs2418084	0	101363628	A	G
9	rs1320497	0	101363827	A	C
9	rs2418085	0	101363894	G	A
9	rs944688	0	101363960	C	T
9	rs148051122	0	101364478	G	A
9	rs62561779	0	101364493	C	T
9	rs62561780	0	101364499	T	C
9	rs62561781	0	101364522	G	A
9	rs141649144	0	101364669	G	A
9	rs73502480	0	101364940	A	C
9	rs13293545	0	101365866	C	T
9	rs870047	0	101365961	A	T
9	rs944689	0	101366538	T	C
9	rs10986995	0	101367279	G	T
9	rs7026754	0	101367308	C	T
9	rs2779534	0	101367426	A	G
9	rs76987298	0	101367463	T	C
9	rs72743818	0	101367875	T	C
9	rs10986999	0	101368008	A	G
9	rs59652555	0	101368212	C	A
9	rs10987004	0	101368925	G	A
9	rs191085375	0	101369096	A	T
9	rs10987005	0	101369165	G	A
9	rs118114093	0	101369176	G	C
9	rs113493231	0	101369422	G	A
9	rs77545309	0	101369568	G	A
9	rs187573541	0	101369718	C	T
9	rs74498704	0	101369858	A	G
9	rs12377101	0	101370349	C	T
9	rs4743239	0	101371017	A	C
9	rs2779536	0	101371269	A	T
9	rs1930141	0	101371965	G	A
9	rs1023209	0	101372405	C	T
9	rs7874603	0	101372414	G	A
9	rs72743821	0	101372492	C	T
9	rs7848993	0	101373039	G	A
9	rs13302776	0	101373283	G	A
9	rs2778911	0	101373527	C	T
9	rs116923243	0	101373532	G	A
9	rs116243516	0	101373694	T	C
9	rs11788000	0	101373869	G	A
9	rs2151076	0	101374730	G	C
9	rs1889059	0	101374953	A	T
9	rs10987057	0	101375627	C	G
9	rs115630659	0	101375637	G	A
9	rs1930422	0	101375656	C	A
9	rs1984055	0	101375671	G	A
9	rs1930421	0	101375948	G	A
9	rs118025650	0	101376153	C	T
9	rs34692225	0	101376533	C	T
9	rs4327958	0	101377032	G	T
9	rs113758230	0	101377401	C	T
9	rs2779539	0	101378168	G	A
9	rs2778912	0	101378448	C	T
9	rs111310121	0	101378559	G	A
9	rs10987082	0	101379252	T	C
9	rs10987083	0	101379278	T	C
9	rs1167773	0	101379373	G	A
9	rs2778913	0	101379780	T	C
9	rs2778914	0	101380565	A	T
9	rs7872682	0	101381581	G	A
9	rs1167774	0	101382838	G	T
9	rs151142819	0	101384648	A	G
9	rs6478785	0	101384719	G	T
9	rs113097806	0	101385512	G	T
9	rs2778915	0	101385524	C	T
9	rs7853961	0	101385586	A	G
9	rs1930130	0	101385839	T	C
9	rs10120452	0	101386241	G	A
9	rs7033796	0	101386657	T	C
9	rs74815557	0	101387072	G	C
9	rs10987128	0	101387560	G	A
9	rs12379166	0	101387983	G	A
9	rs10081774	0	101388897	C	A
9	rs2778916	0	101389269	C	T
9	rs1930131	0	101389408	C	T
9	rs2779541	0	101389839	T	C
9	rs2778917	0	101390273	C	T
9	rs146338418	0	101390947	C	T
9	rs79954397	0	101392218	A	G
9	rs7853536	0	101392359	T	A
9	rs1167771	0	101392480	G	C
9	rs150738424	0	101392748	A	G
9	rs1547272	0	101392755	C	T
9	rs117536345	0	101393114	C	T
9	rs2779542	0	101393964	C	T
9	rs1930410	0	101394765	A	G
9	rs2065452	0	101395746	G	A
9	rs139363326	0	101395836	G	A
9	rs7019309	0	101395837	T	C
9	rs139027240	0	101396033	G	A
9	rs6478789	0	101396175	C	T
9	rs2779543	0	101396614	C	T
9	rs146069624	0	101396848	C	T
9	rs4743241	0	101397155	C	T
9	rs117199433	0	101398125	C	T
9	rs2151217	0	101398163	T	C
9	rs2065451	0	101398220	A	G
9	rs2778919	0	101399183	A	C
9	rs79824961	0	101399554	C	T
9	rs1167772	0	101399556	G	T
9	rs7860838	0	101399566	T	C
9	rs1758793	0	101399710	A	G
9	rs62563760	0	101400056	C	T
9	rs4743242	0	101400222	T	C
9	rs59069726	0	101400252	C	T
9	rs7048344	0	101400560	G	A
9	rs10987193	0	101400759	G	T
9	rs7849195	0	101400836	G	T
9	rs6478791	0	101401110	G	T
9	rs7038285	0	101401191	A	C
9	rs6478792	0	101401471	G	A
9	rs113777910	0	101401658	G	A
9	rs7026218	0	101401787	C	T
9	rs72743826	0	101402704	G	A
9	rs7869482	0	101404349	G	A
9	rs4742734	0	101405098	A	G
9	rs59673494	0	101405426	C	A
9	rs967932	0	101405529	C	T
9	rs967931	0	101405561	A	G
9	rs61259291	0	101405964	A	G
9	rs57503540	0	101405966	C	T
9	rs61502094	0	101405986	C	T
9	rs7864144	0	101406038	A	G
9	rs7849599	0	101406431	C	T
9	rs7020492	0	101406442	G	A
9	rs140980003	0	101406739	C	T
9	rs7852947	0	101406812	C	T
9	rs1930423	0	101407173	T	A
9	rs7856813	0	101407601	C	T
9	rs10987230	0	101408299	C	T
9	rs13286855	0	101408718	C	T
9	rs80184134	0	101408766	G	A
9	rs79480445	0	101409450	C	G
9	rs10987234	0	101409772	G	A
9	rs148721611	0	101409833	G	A
9	rs72743828	0	101409891	C	T
9	rs12337386	0	101410129	G	A
9	rs10125405	0	101410444	T	C
9	rs1930135	0	101411132	T	C
9	rs4743244	0	101412432	G	T
9	rs7873740	0	101412573	G	A
9	rs72743831	0	101412699	T	C
9	rs59647504	0	101413860	A	T
9	rs10987249	0	101413905	G	C
9	rs56693766	0	101414213	C	T
9	rs57190410	0	101414220	A	G
9	rs72760665	0	101414554	T	C
9	rs10119544	0	101415173	G	A
9	rs10119594	0	101415421	G	T
9	rs6478797	0	101416208	A	G
9	rs7033772	0	101416681	T	C
9	rs35970652	0	101416878	A	C
9	rs146052970	0	101416978	A	T
9	rs10987258	0	101417240	G	A
9	rs10987259	0	101417250	G	A
9	rs1967890	0	101417785	A	C
9	rs7035420	0	101418154	A	T
9	rs4743246	0	101419386	A	C
9	rs1571931	0	101419494	G	A
9	rs72760668	0	101419700	C	T
9	rs1571930	0	101419832	G	A
9	rs4743247	0	101419966	G	A
9	rs148971931	0	101420173	G	A
9	rs1571929	0	101420725	T	C
9	rs1571928	0	101420788	T	G
9	rs35209831	0	101420838	C	T
9	rs2225558	0	101421087	T	A
9	rs145021722	0	101421336	A	G
9	rs4743248	0	101421437	G	C
9	rs72760671	0	101421604	A	T
9	rs7388933	0	101421904	A	G
9	rs1930134	0	101422440	G	A
9	rs2418209	0	101422996	C	T
9	rs4743251	0	101423029	C	G
9	rs2151074	0	101423312	G	T
9	rs4477137	0	101423336	C	T
9	rs2151073	0	101423383	G	C
9	rs2183972	0	101423490	G	A
9	rs4606175	0	101423522	C	T
9	rs1571927	0	101423606	T	C
9	rs1571926	0	101423627	G	T
9	rs10217283	0	101423675	C	T
9	rs72760677	0	101423685	T	G
9	rs1977581	0	101423764	A	C
9	rs149341958	0	101423773	C	G
9	rs1977580	0	101423832	A	G
9	rs72760678	0	101424139	G	A
9	rs2900546	0	101424273	A	G
9	rs2900547	0	101424605	A	G
9	rs72760679	0	101424702	G	A
9	rs72760681	0	101424773	A	G
9	rs72760683	0	101425151	A	C
9	rs72760684	0	101425316	G	A
9	rs12345853	0	101425337	A	G
9	rs35248075	0	101425511	G	T
9	rs35095054	0	101425522	G	A
9	rs914661	0	101425866	G	T
9	rs2151072	0	101426136	T	C
9	rs72760685	0	101426351	G	A
9	rs72760686	0	101426560	G	A
9	rs4743253	0	101426996	T	C
9	rs4743254	0	101427083	A	G
9	rs4743255	0	101427210	C	T
9	rs4743256	0	101427333	C	G
9	rs7863368	0	101427468	C	T
9	rs7852418	0	101427545	T	G
9	rs10987292	0	101427584	C	A
9	rs10987293	0	101427640	C	T
9	rs12002737	0	101427651	C	A
9	rs7865785	0	101427796	G	A
9	rs10739676	0	101427868	T	C
9	rs72760693	0	101428036	G	A
9	rs58711145	0	101428344	G	A
9	rs1953058	0	101428536	T	C
9	rs118149470	0	101428700	G	A
9	rs3983397	0	101428768	T	C
9	rs4743259	0	101428852	C	T
9	rs4743260	0	101428918	T	C
9	rs7870104	0	101428931	G	A
9	rs7856945	0	101429053	A	G
9	rs7870263	0	101429071	G	A
9	rs1930139	0	101429588	C	T
9	rs1930138	0	101429694	A	C
9	rs10435898	0	101429799	T	C
9	rs10435850	0	101429817	G	C
9	rs4743261	0	101430157	C	T
9	rs72760700	0	101430489	C	T
9	rs9299312	0	101430593	G	T
9	rs72760701	0	101430643	A	G
9	rs9299313	0	101430698	A	G
9	rs7868757	0	101431595	A	C
9	rs10739678	0	101431629	C	T
9	rs10760441	0	101431776	A	G
9	rs10125034	0	101431938	G	T
9	rs10122306	0	101432033	A	G
9	rs7853807	0	101432335	G	C
9	rs7853820	0	101432365	G	A
9	rs7869909	0	101432487	A	G
9	rs7873214	0	101432493	T	C
9	rs7869915	0	101432497	A	G
9	rs76780416	0	101432984	G	A
9	rs72762603	0	101432985	T	C
9	rs77823173	0	101433023	C	T
9	rs1930136	0	101433268	T	C
9	rs10987328	0	101433335	A	T
9	rs77433905	0	101433447	G	A
9	rs62563783	0	101434627	G	A
9	rs10512258	0	101435275	G	C
9	rs12338804	0	101435504	G	A
9	rs10512259	0	101435600	G	A
9	rs7020368	0	101435715	C	T
9	rs7019449	0	101435731	G	A
9	rs7036325	0	101435770	A	C
9	rs10116189	0	101435855	G	A
9	rs10116255	0	101436021	G	A
9	rs6478810	0	101436031	A	G
9	rs6478811	0	101436131	C	T
9	rs914668	0	101436177	G	C
9	rs914667	0	101436463	C	T
9	rs914666	0	101436478	C	T
9	rs28418488	0	101436539	A	C
9	rs1105931	0	101436894	C	T
9	rs1547271	0	101437009	T	C
9	rs10987362	0	101437082	C	T
9	rs4237193	0	101437551	A	G
9	rs112402362	0	101437608	C	T
9	rs12341571	0	101438057	G	C
9	rs4743263	0	101438331	T	C
9	rs55974178	0	101438432	C	T
9	rs10987365	0	101438444	C	T
9	rs137893434	0	101439578	C	T
9	rs72731080	0	101439624	A	G
9	rs867260	0	101439960	T	C
9	rs4743264	0	101440316	C	T
9	rs980590	0	101440322	C	T
9	rs117838221	0	101442307	A	G
9	rs113497377	0	101442397	G	A
9	rs4743265	0	101442402	G	A
9	rs4743266	0	101442792	C	A
9	rs72731081	0	101443133	C	A
9	rs438886	0	101443883	G	A
9	rs516930	0	101444133	C	T
9	rs10739681	0	101444337	T	C
9	rs144626935	0	101444847	A	G
9	rs112011793	0	101444867	A	T
9	rs114702043	0	101445498	C	T
9	rs883443	0	101445961	A	C
9	rs2095078	0	101446067	A	G
9	rs2095079	0	101446146	C	T
9	rs2095080	0	101446151	G	A
9	rs337525	0	101447341	T	C
9	rs146483554	0	101447372	C	T
9	rs78436937	0	101447811	C	T
9	rs337527	0	101447963	T	C
9	rs337528	0	101448078	G	C
9	rs77966875	0	101448285	G	A
9	rs7847809	0	101448331	C	A
9	rs337529	0	101449433	C	T
9	rs337530	0	101449516	G	T
9	rs337531	0	101449977	T	C
9	rs337532	0	101450409	T	C
9	rs337533	0	101451505	G	T
9	rs76097300	0	101451930	G	A
9	rs337534	0	101452455	T	C
9	rs337535	0	101452631	G	A
9	rs61170647	0	101452898	G	T
9	rs35388660	0	101452930	G	A
9	rs72731084	0	101453366	C	A
9	rs75045615	0	101453377	C	A
9	rs337536	0	101453948	C	T
9	rs4517239	0	101454321	G	A
9	rs114212157	0	101454902	T	G
9	rs337554	0	101456213	A	C
9	rs76329410	0	101456389	C	T
9	rs118063659	0	101456994	C	A
9	rs13440079	0	101457386	A	T
9	rs337553	0	101457452	G	T
9	rs76071271	0	101457739	A	G
9	rs337552	0	101457971	T	C
9	rs337551	0	101459001	C	T
9	rs337550	0	101459668	A	G
9	rs112619540	0	101459720	C	T
9	rs337549	0	101459797	T	C
9	rs337548	0	101460180	G	A
9	rs337547	0	101460267	G	A
9	rs10987486	0	101460283	T	C
9	rs79980011	0	101460680	C	T
9	rs337546	0	101460956	A	G
9	rs337545	0	101461090	A	G
9	rs186808	0	101461191	T	C
9	rs116884031	0	101461400	T	G
9	rs112161497	0	101461467	C	T
9	rs337544	0	101461542	T	C
9	rs337543	0	101461661	A	G
9	rs10114778	0	101461720	C	G
9	rs337542	0	101462190	T	C
9	rs7869446	0	101462262	A	G
9	rs337541	0	101462382	A	G
9	rs337540	0	101462746	A	C
9	rs337539	0	101462834	T	C
9	rs337538	0	101463175	G	A
9	rs337537	0	101463287	G	A
9	rs76194778	0	101463567	C	G
9	rs67229546	0	101463941	G	A
9	rs10987494	0	101463970	C	G
9	rs72731087	0	101464454	T	G
9	rs337561	0	101464643	T	C
9	rs337560	0	101464832	C	G
9	rs337559	0	101465080	G	T
9	rs12003878	0	101465639	T	C
9	rs191411	0	101466231	A	T
9	rs337558	0	101466540	G	C
9	rs337557	0	101466572	A	C
9	rs337556	0	101466698	T	C
9	rs337555	0	101466830	C	T
9	rs73655498	0	101467381	G	T
9	rs570138	0	101467937	A	G
9	rs145130263	0	101468023	A	C
9	rs116975482	0	101468056	G	A
9	rs140612361	0	101468288	G	A
9	rs79245777	0	101468479	G	A
9	rs394488	0	101469448	T	C
9	rs415902	0	101469821	C	T
9	rs509747	0	101469934	C	G
9	rs34585686	0	101470088	C	T
9	rs507876	0	101470127	T	C
9	rs77213774	0	101470648	C	A
9	rs117118366	0	101471914	G	T
9	rs3808896	0	101472177	T	C
9	rs529278	0	101472916	C	A
9	rs529269	0	101472921	A	G
9	rs526590	0	101473190	G	T
9	rs78938524	0	101473342	C	T
9	rs405430	0	101473404	G	T
9	rs76195584	0	101474837	G	A
9	rs112900263	0	101475050	T	C
9	rs117907541	0	101475056	G	A
9	rs143853333	0	101475103	A	G
9	rs111497663	0	101475156	G	A
9	rs379630	0	101475633	G	A
9	rs151070060	0	101475980	C	T
9	rs512278	0	101476225	C	T
9	rs420158	0	101477500	C	T
9	rs404680	0	101478666	A	G
9	rs532824	0	101479109	T	C
9	rs141435985	0	101479929	G	C
9	rs397776	0	101480921	G	A
9	rs450231	0	101481205	G	A
9	rs3889747	0	101481507	G	A
9	rs139855568	0	101481526	C	T
9	rs10987541	0	101481636	T	A
9	rs173066	0	101481866	C	T
9	rs186809	0	101482032	G	C
9	rs10987547	0	101483027	A	G
9	rs337578	0	101483405	A	T
9	rs1961655	0	101483807	C	G
9	rs48418	0	101483855	G	C
9	rs116883702	0	101484282	G	A
9	rs337576	0	101485208	G	A
9	rs337575	0	101485311	A	G
9	rs337574	0	101485451	C	G
9	rs337573	0	101485914	T	C
9	rs4078676	0	101486073	C	A
9	rs337572	0	101486645	G	A
9	rs76043071	0	101487146	C	T
9	rs337571	0	101487442	G	A
9	rs117653721	0	101487936	G	T
9	rs6478839	0	101488618	C	T
9	rs10760475	0	101489665	C	A
9	rs10819266	0	101489937	C	T
9	rs337570	0	101490087	C	T
9	rs337569	0	101490439	C	T
9	rs337568	0	101490628	C	A
9	rs13288158	0	101490867	T	C
9	rs429562	0	101491059	C	T
9	rs928424	0	101491063	T	G
9	rs380857	0	101491066	C	A
9	rs337567	0	101491260	C	T
9	rs337566	0	101491308	C	T
9	rs9409306	0	101491882	T	C
9	rs7862858	0	101492043	C	A
9	rs77659268	0	101492159	G	C
9	rs144679862	0	101494069	C	T
9	rs337591	0	101494079	G	A
9	rs337590	0	101495811	A	G
9	rs453409	0	101496342	T	C
9	rs439347	0	101496346	G	A
9	rs337589	0	101496508	G	A
9	rs117846104	0	101497322	G	A
9	rs337588	0	101497501	C	T
9	rs337587	0	101497796	T	C
9	rs337586	0	101498021	C	T
9	rs144044209	0	101498232	A	C
9	rs337585	0	101498539	T	A
9	rs10760479	0	101498564	C	G
9	rs41283624	0	101499016	C	A
9	rs117296253	0	101499413	A	T
9	rs6478845	0	101499777	A	C
9	rs148990264	0	101499929	G	T
9	rs337583	0	101500689	C	A
9	rs337581	0	101501667	C	T
9	rs78295289	0	101501867	C	T
9	rs117852657	0	101502533	C	T
9	rs337580	0	101502889	T	G
9	rs12376360	0	101505510	G	C
9	rs12380570	0	101505512	A	G
9	rs7035107	0	101505746	A	G
9	rs4742737	0	101506291	C	T
9	rs371521	0	101506317	C	T
9	rs117248430	0	101506559	C	T
9	rs16917884	0	101507149	A	G
9	rs554730	0	101507244	G	T
9	rs507318	0	101507294	T	C
9	rs117359414	0	101508312	G	A
9	rs77053509	0	101509000	C	T
9	rs10739690	0	101510074	T	C
9	rs72733205	0	101510199	T	C
9	rs77318086	0	101510434	T	C
9	rs34575145	0	101510849	G	T
9	rs337565	0	101511940	A	G
9	rs337564	0	101512017	G	A
9	rs4742738	0	101512140	G	A
9	rs180039	0	101513064	G	C
9	rs180038	0	101514416	G	C
9	rs13299478	0	101514636	A	C
9	rs10987602	0	101515008	G	A
9	rs10987604	0	101515872	C	T
9	rs168083	0	101516176	G	T
9	rs72735322	0	101517282	G	A
9	rs580809	0	101518442	C	T
9	rs692824	0	101518677	G	T
9	rs78858055	0	101518922	C	A
9	rs117048876	0	101519120	A	G
9	rs422531	0	101519554	T	C
9	rs34317897	0	101522474	C	A
9	rs60698775	0	101524395	T	C
9	rs4742740	0	101524553	C	T
9	rs4133831	0	101524949	C	T
9	rs72735324	0	101525489	A	G
9	rs139218146	0	101525732	A	G
9	rs7048734	0	101525926	T	G
9	rs7029599	0	101525945	C	T
9	rs78551535	0	101526473	A	G
9	rs117922864	0	101527014	C	T
9	rs12554653	0	101527563	A	G
9	rs4133240	0	101527774	T	C
9	rs4743273	0	101527875	G	A
9	rs7469116	0	101528013	C	T
9	rs9919074	0	101528440	G	A
9	rs13288472	0	101530792	G	A
9	rs77478190	0	101530974	C	G
9	rs117002373	0	101531133	C	T
9	rs7867317	0	101531356	T	C
9	rs75338527	0	101532339	T	G
9	rs117847368	0	101532393	A	C
9	rs6415847	0	101533220	C	T
9	rs41312226	0	101533422	G	A
9	rs72735326	0	101533543	T	C
9	rs10819300	0	101533973	C	T
9	rs139515784	0	101534065	G	A
9	rs12057064	0	101534307	A	G
9	rs12686258	0	101534397	T	C
9	rs4743274	0	101534558	T	C
9	rs145639946	0	101536074	C	T
9	rs62561318	0	101537385	G	C
9	rs7867234	0	101537460	A	C
9	rs7028766	0	101538521	C	A
9	rs4742741	0	101539601	G	A
9	rs145789444	0	101539649	G	A
9	rs7035722	0	101539865	G	C
9	rs147385396	0	101541449	G	A
9	rs78235211	0	101542832	C	T
9	rs7865233	0	101542880	T	C
9	rs9886821	0	101544358	C	T
9	rs7020056	0	101544627	A	G
9	rs12056975	0	101546578	G	C
9	rs7047722	0	101548105	G	A
9	rs4078675	0	101549609	G	C
9	rs4075448	0	101549610	A	C
9	rs7853904	0	101550367	G	A
9	rs3933477	0	101552096	G	A
9	rs7027771	0	101552955	T	C
9	rs7038640	0	101553014	G	T
9	rs10760494	0	101553661	C	T
9	rs41283632	0	101554070	A	G
9	rs6415849	0	101554218	T	C
9	rs117858527	0	101554219	G	A
9	rs10125255	0	101554869	C	G
9	rs34785870	0	101555336	T	C
9	rs62561321	0	101556336	A	G
9	rs11791440	0	101556467	G	T
9	rs137923319	0	101556584	C	T
9	rs4742742	0	101557017	G	C
9	rs4743277	0	101557529	T	C
9	rs4743278	0	101558024	G	A
9	rs76903503	0	101558444	G	A
9	rs35034946	0	101560103	A	G
9	rs4743279	0	101560358	A	C
9	rs4743280	0	101560558	G	T
9	rs35982401	0	101560659	T	A
9	rs13300882	0	101561046	G	A
9	rs147447105	0	101561091	A	C
9	rs79593135	0	101561590	G	C
9	rs10819308	0	101562152	A	G
9	rs10987747	0	101562859	T	C
9	rs4743281	0	101562914	C	T
9	rs10987748	0	101562953	C	G
9	rs10119228	0	101563029	T	C
9	rs10987749	0	101563233	A	C
9	rs118113749	0	101563607	A	G
9	rs570974487	0	101563645	T	C
9	rs144605869	0	101563649	A	T
9	rs7861186	0	101564722	T	C
9	rs1555519	0	101565645	C	T
9	rs1555520	0	101565796	G	A
9	rs33998698	0	101566105	A	G
9	rs7018907	0	101566470	G	A
9	rs7039118	0	101566770	A	T
9	rs2146255	0	101567115	A	C
9	rs1543506	0	101567178	G	A
9	rs1555522	0	101568098	T	C
9	rs7027405	0	101568345	G	A
9	rs1137654	0	101570336	A	T
9	rs754222	0	101571153	A	G
```
