## Supplementary material for "Characterization of shared and ancestry-specific signals driving complex traits using multi-ancestry fine-mapping": s2.afreq

```
#CHROM	ID	REF	ALT	ALT_FREQS	OBS_CT
9	rs10983833	T	C	0.119048	1008
9	rs10983835	C	T	0.0585317	1008
9	rs1156850	G	A	0.886905	1008
9	rs10983836	G	A	0.0585317	1008
9	rs7870540	T	C	0.886905	1008
9	rs7870795	T	C	0.886905	1008
9	rs7029271	C	T	0.87004	1008
9	rs7872122	A	G	0.0109127	1008
9	rs7859751	G	A	0.945437	1008
9	rs7860766	C	T	0.0109127	1008
9	rs12377722	C	T	0.00992063	1008
9	rs72751592	T	G	0.00992063	1008
9	rs117571362	A	G	0.0297619	1008
9	rs10983845	A	G	0.00992063	1008
9	rs1443433	A	G	0.00992063	1008
9	rs10983852	T	C	0.0585317	1008
9	rs10983853	C	T	0.104167	1008
9	rs184958712	A	G	0.0248016	1008
9	rs10983855	G	A	0.104167	1008
9	rs77916223	A	C	0.0456349	1008
9	rs80224157	C	A	0.0456349	1008
9	rs10983858	C	G	0.104167	1008
9	rs10983861	T	A	0.104167	1008
9	rs7870871	T	C	0.990079	1008
9	rs142245260	G	A	0.0585317	1008
9	rs6478413	A	G	0.981151	1008
9	rs10124220	T	C	0.982143	1008
9	rs10983867	G	A	0.0585317	1008
9	rs1443432	C	T	0.982143	1008
9	rs10983868	C	T	0.0585317	1008
9	rs1822416	C	T	0.0456349	1008
9	rs2401638	C	G	0.046627	1008
9	rs7037853	T	C	0.0585317	1008
9	rs79460869	G	T	0.0585317	1008
9	rs4297160	G	A	0.876984	1008
9	rs80276335	A	G	0.0793651	1008
9	rs10983871	A	G	0.104167	1008
9	rs74867670	C	A	0.0456349	1008
9	rs117733077	C	G	0.0456349	1008
9	rs142139843	T	C	0.0168651	1008
9	rs79011204	C	G	0.046627	1008
9	rs116304361	C	A	0.0456349	1008
9	rs7848973	A	G	0.981151	1008
9	rs7024922	A	G	0.00992063	1008
9	rs74390641	C	T	0.00992063	1008
9	rs117311741	A	G	0.0456349	1008
9	rs7045138	C	T	0.875992	1008
9	rs78193171	G	A	0.0545635	1008
9	rs7033765	A	T	0.876984	1008
9	rs6478423	C	T	0.991071	1008
9	rs10739513	C	T	0.991071	1008
9	rs74714902	G	A	0.0456349	1008
9	rs10983889	T	C	0.114087	1008
9	rs7024345	A	G	0.991071	1008
9	rs77268733	A	T	0.0446429	1008
9	rs74934500	A	G	0.0446429	1008
9	rs7043885	C	T	0.878968	1008
9	rs10217225	C	T	0.59623	1008
9	rs78735323	G	A	0.0575397	1008
9	rs1912996	G	T	0.990079	1008
9	rs4743134	C	A	0.878968	1008
9	rs55960649	C	A	0.880952	1008
9	rs4743135	C	T	0.878968	1008
9	rs7049054	T	G	0.878968	1008
9	rs7018683	T	C	0.878968	1008
9	rs7046186	A	G	0.991071	1008
9	rs7847126	A	C	0.878968	1008
9	rs7860598	G	A	0.878968	1008
9	rs7847259	A	G	0.991071	1008
9	rs10983920	C	A	0.0545635	1008
9	rs117564226	G	T	0.0575397	1008
9	rs117025227	T	C	0.0575397	1008
9	rs10818124	C	T	0.878968	1008
9	rs7023267	G	A	0.991071	1008
9	rs7040492	A	G	0.878968	1008
9	rs145624432	T	C	0.0228175	1008
9	rs138655235	T	C	0.0178571	1008
9	rs10983935	A	C	0.0575397	1008
9	rs7874716	T	C	0.112103	1008
9	rs7048394	T	C	0.991071	1008
9	rs7860651	C	T	0.933532	1008
9	rs7875783	A	G	0.991071	1008
9	rs7849834	T	C	0.991071	1008
9	rs79268293	A	G	0.0446429	1008
9	rs6478437	A	G	0.880952	1008
9	rs2401639	T	C	0.880952	1008
9	rs10983951	G	A	0.0555556	1008
9	rs4743136	C	G	0.0545635	1008
9	rs74396330	T	C	0.0446429	1008
9	rs12378536	C	G	0.0545635	1008
9	rs12348691	G	A	0.880952	1008
9	rs10759960	A	G	0.946429	1008
9	rs13288000	T	C	0.880952	1008
9	rs7873389	C	T	0.880952	1008
9	rs115269261	G	T	0.0446429	1008
9	rs114008430	G	C	0.110119	1008
9	rs10818133	C	G	0.880952	1008
9	rs12341377	C	G	0.880952	1008
9	rs7851552	C	A	0.880952	1008
9	rs7851660	C	A	0.880952	1008
9	rs10983958	G	C	0.100198	1008
9	rs10983959	T	C	0.100198	1008
9	rs12348304	T	C	0.880952	1008
9	rs117227387	A	T	0.0555556	1008
9	rs894672	C	T	0.991071	1008
9	rs894673	A	T	0.87996	1008
9	rs7848950	T	C	0.991071	1008
9	rs1348386	A	G	0.991071	1008
9	rs3758251	G	C	0.87996	1008
9	rs72753507	T	C	0.0555556	1008
9	rs10046805	G	A	0.87996	1008
9	rs3758250	C	T	0.0555556	1008
9	rs3758249	T	C	0.87996	1008
9	rs10983975	A	C	0.991071	1008
9	rs4743138	A	G	0.991071	1008
9	rs111846096	C	G	0.0456349	1008
9	rs3758248	G	A	0.87996	1008
9	rs74606599	G	T	0.0456349	1008
9	rs72753509	A	G	0.0555556	1008
9	rs907577	C	T	0.87996	1008
9	rs3758246	C	T	0.0634921	1008
9	rs907576	C	T	0.991071	1008
9	rs143226042	C	A	0.0456349	1008
9	rs13302470	A	G	0.87996	1008
9	rs7849497	G	C	0.991071	1008
9	rs1867277	A	G	0.87996	1008
9	rs1867278	C	A	0.87996	1008
9	rs1867279	T	C	0.991071	1008
9	rs1867280	G	C	0.87996	1008
9	rs3021523	T	C	0.991071	1008
9	rs3021525	C	T	0.0555556	1008
9	rs3021526	C	T	0.87996	1008
9	rs7046645	T	C	0.991071	1008
9	rs7043516	A	C	0.0545635	1008
9	rs1443434	G	T	0.87996	1008
9	rs1443435	T	C	0.87996	1008
9	rs116899397	T	C	0.0555556	1008
9	rs41274260	T	C	0.0456349	1008
9	rs76305281	C	T	0.0456349	1008
9	rs925485	G	C	0.991071	1008
9	rs12347191	C	T	0.87996	1008
9	rs925486	C	T	0.991071	1008
9	rs1465965	C	T	0.991071	1008
9	rs4460498	T	C	0.880952	1008
9	rs973473	T	G	0.991071	1008
9	rs72603679	T	G	0.0416667	1008
9	rs1912998	T	C	0.991071	1008
9	rs907582	T	C	0.991071	1008
9	rs874004	C	G	0.818452	1008
9	rs907581	A	G	0.981151	1008
9	rs907580	T	C	0.991071	1008
9	rs907579	G	T	0.991071	1008
9	rs907578	A	G	0.991071	1008
9	rs117236550	C	T	0.0555556	1008
9	rs993501	G	A	0.981151	1008
9	rs12343182	G	C	0.924603	1008
9	rs6478445	A	G	0.981151	1008
9	rs10119760	G	C	0.924603	1008
9	rs10113884	C	T	0.981151	1008
9	rs10113907	C	T	0.818452	1008
9	rs10117642	T	C	0.981151	1008
9	rs10119853	G	A	0.981151	1008
9	rs10759975	T	C	0.981151	1008
9	rs7860144	A	G	0.924603	1008
9	rs13299924	C	T	0.924603	1008
9	rs13300874	A	G	0.818452	1008
9	rs74910587	T	C	0.0565476	1008
9	rs10120412	T	C	0.924603	1008
9	rs10122541	G	A	0.924603	1008
9	rs2417575	G	A	0.924603	1008
9	rs2417576	C	T	0.924603	1008
9	rs78805696	T	C	0.0119048	1008
9	rs7847010	T	C	0.981151	1008
9	rs7357707	G	T	0.818452	1008
9	rs1443436	T	A	0.924603	1008
9	rs77457462	C	G	0.0565476	1008
9	rs7037175	G	C	0.924603	1008
9	rs147235089	G	A	0.0565476	1008
9	rs116975683	C	G	0.0565476	1008
9	rs6478450	C	T	0.818452	1008
9	rs181949187	G	A	0.015873	1008
9	rs142741543	G	A	0.0565476	1008
9	rs4560904	G	A	0.106151	1008
9	rs7868534	G	A	0.924603	1008
9	rs10984079	C	G	0.0565476	1008
9	rs10818175	T	C	0.924603	1008
9	rs117080075	T	A	0.0565476	1008
9	rs1955143	A	T	0.981151	1008
9	rs1955144	A	G	0.924603	1008
9	rs1955145	C	A	0.924603	1008
9	rs10759981	A	G	0.981151	1008
9	rs7033315	C	G	0.818452	1008
9	rs925487	C	T	0.981151	1008
9	rs76278696	C	T	0.0565476	1008
9	rs75791738	C	T	0.0565476	1008
9	rs10119795	C	T	0.818452	1008
9	rs183265974	T	C	0.0138889	1008
9	rs148371984	T	C	0.0228175	1008
9	rs13287360	A	G	0.981151	1008
9	rs10123699	A	G	0.981151	1008
9	rs4743139	A	G	0.981151	1008
9	rs12342417	G	A	0.924603	1008
9	rs10984103	A	C	0.924603	1008
9	rs13286291	A	C	0.981151	1008
9	rs182433957	G	A	0.0565476	1008
9	rs190986099	A	G	0.0555556	1008
9	rs117079910	A	G	0.0109127	1008
9	rs4743140	T	A	0.814484	1008
9	rs539023474	A	T	0.0138889	1008
9	rs7044121	A	T	0.981151	1008
9	rs78503373	G	A	0.0555556	1008
9	rs117786750	C	T	0.0575397	1008
9	rs117959425	C	T	0.0565476	1008
9	rs10984134	C	T	0.0555556	1008
9	rs4743142	G	A	0.924603	1008
9	rs2120264	A	G	0.924603	1008
9	rs117449435	A	C	0.0109127	1008
9	rs10984156	G	C	0.0565476	1008
9	rs4255258	A	G	0.981151	1008
9	rs12002967	C	T	0.136905	1008
9	rs10818213	T	C	0.983135	1008
9	rs17346310	T	C	0.102183	1008
9	rs62574034	A	G	0.102183	1008
9	rs7866436	G	A	0.925595	1008
9	rs7853349	A	T	0.824405	1008
9	rs7870125	G	C	0.87996	1008
9	rs67500034	T	G	0.102183	1008
9	rs12238579	G	C	0.823413	1008
9	rs10984193	T	C	0.102183	1008
9	rs10512255	G	A	0.925595	1008
9	rs12006522	G	C	0.925595	1008
9	rs12004762	A	G	0.925595	1008
9	rs10984195	A	G	0.0565476	1008
9	rs12550872	G	A	0.925595	1008
9	rs7034249	C	T	0.925595	1008
9	rs7034648	C	A	0.925595	1008
9	rs12003789	C	G	0.823413	1008
9	rs11999801	G	C	0.823413	1008
9	rs10984212	G	C	0.823413	1008
9	rs13301569	A	C	0.823413	1008
9	rs7032086	T	G	0.982143	1008
9	rs7032114	T	G	0.925595	1008
9	rs10984218	G	A	0.0565476	1008
9	rs10115216	T	G	0.925595	1008
9	rs62574035	C	T	0.102183	1008
9	rs10984222	C	T	0.0555556	1008
9	rs7036589	A	T	0.925595	1008
9	rs7021160	C	A	0.991071	1008
9	rs7037324	A	G	0.925595	1008
9	rs6478469	A	G	0.925595	1008
9	rs28417086	G	A	0.0565476	1008
9	rs16925130	T	C	0.5625	1008
9	rs35324451	A	T	0.925595	1008
9	rs28703314	A	T	0.981151	1008
9	rs28697997	A	T	0.0565476	1008
9	rs72753537	T	C	0.0625	1008
9	rs7022148	T	C	0.925595	1008
9	rs10984235	C	T	0.924603	1008
9	rs7034336	C	T	0.925595	1008
9	rs184333212	A	C	0.0357143	1008
9	rs9775370	G	A	0.925595	1008
9	rs10818241	A	G	0.925595	1008
9	rs7037562	G	A	0.818452	1008
9	rs7038480	C	T	0.66369	1008
9	rs7027221	T	C	0.925595	1008
9	rs7038998	C	G	0.924603	1008
9	rs10739526	T	C	0.925595	1008
9	rs3824495	C	A	0.925595	1008
9	rs3808893	C	T	0.925595	1008
9	rs7040232	A	G	0.107143	1008
9	rs6478471	A	G	0.925595	1008
9	rs10984253	A	G	0.925595	1008
9	rs79721472	T	G	0.0168651	1008
9	rs7855917	C	A	0.107143	1008
9	rs7020644	T	C	0.818452	1008
9	rs7031386	G	T	0.925595	1008
9	rs7048255	A	G	0.925595	1008
9	rs9299258	T	G	0.925595	1008
9	rs2282190	T	C	0.0575397	1008
9	rs6586	C	T	0.818452	1008
9	rs1561961	C	T	0.925595	1008
9	rs150911589	A	C	0.00297619	1008
9	rs723227	G	A	0.35119	1008
9	rs68112593	C	A	0.110119	1008
9	rs1561959	C	G	0.815476	1008
9	rs1561958	G	T	0.815476	1008
9	rs1561957	T	C	0.925595	1008
9	rs10984290	A	G	0.592262	1008
9	rs148936487	G	A	0.031746	1008
9	rs34888442	C	G	0.0168651	1008
9	rs7042459	T	C	0.929563	1008
9	rs72753548	C	T	0.142857	1008
9	rs10984297	G	T	0.154762	1008
9	rs117178936	C	A	0.0535714	1008
9	rs10760011	A	C	0.983135	1008
9	rs12235434	C	T	0.150794	1008
9	rs144423230	G	A	0.0347222	1008
9	rs12237296	G	C	0.150794	1008
9	rs12236440	A	G	0.150794	1008
9	rs10984311	T	A	0.0535714	1008
9	rs2282192	C	T	0.77877	1008
9	rs3780416	T	C	0.150794	1008
9	rs118147494	T	C	0.014881	1008
9	rs77668890	C	T	0.0535714	1008
9	rs1127703	A	G	0.149802	1008
9	rs2120263	C	T	0.779762	1008
9	rs2120262	C	A	0.929563	1008
9	rs76863989	G	A	0.00694444	1008
9	rs3780417	T	A	0.149802	1008
9	rs3780418	G	C	0.149802	1008
9	rs3780419	T	C	0.149802	1008
9	rs3780420	T	C	0.21131	1008
9	rs10984349	G	C	0.149802	1008
9	rs139021582	C	T	0.0535714	1008
9	rs7864655	T	G	0.202381	1008
9	rs7861658	A	G	0.157738	1008
9	rs66990486	T	C	0.157738	1008
9	rs10984361	C	T	0.157738	1008
9	rs10984373	C	T	0.21131	1008
9	rs117560064	C	T	0.0535714	1008
9	rs116923029	G	A	0.0535714	1008
9	rs10984375	T	A	0.14881	1008
9	rs146680138	A	T	0.0535714	1008
9	rs75106231	C	T	0.0535714	1008
9	rs17431614	T	C	0.157738	1008
9	rs3824496	C	T	0.157738	1008
9	rs3183928	A	C	0.21131	1008
9	rs3183927	A	G	0.21131	1008
9	rs3808894	A	G	0.157738	1008
9	rs3808895	T	G	0.0535714	1008
9	rs4743145	T	C	0.157738	1008
9	rs10984393	G	A	0.0535714	1008
9	rs10760017	C	G	0.991071	1008
9	rs117680936	C	T	0.0535714	1008
9	rs4743146	A	T	0.0575397	1008
9	rs7030887	C	T	0.157738	1008
9	rs7030907	C	T	0.157738	1008
9	rs1475695	G	A	0.166667	1008
9	rs1475696	C	T	0.162698	1008
9	rs10984421	C	T	0.047619	1008
9	rs10984422	T	A	0.047619	1008
9	rs17431934	T	C	0.162698	1008
9	rs10984424	C	T	0.047619	1008
9	rs55737216	G	A	0.210317	1008
9	rs755109	T	C	0.162698	1008
9	rs111696803	G	A	0.162698	1008
9	rs12377604	A	G	0.162698	1008
9	rs10760021	T	A	0.210317	1008
9	rs10818284	T	A	0.047619	1008
9	rs72753572	C	A	0.15377	1008
9	rs7870723	T	C	0.210317	1008
9	rs10760022	A	C	0.210317	1008
9	rs4743147	T	C	0.210317	1008
9	rs3758253	C	T	0.210317	1008
9	rs3758254	A	G	0.210317	1008
9	rs2417577	A	G	0.210317	1008
9	rs67975003	T	G	0.15377	1008
9	rs74847901	T	C	0.167659	1008
9	rs4631576	C	T	0.210317	1008
9	rs10984462	T	G	0.15377	1008
9	rs184066367	A	G	0.0456349	1008
9	rs187857480	T	C	0.0545635	1008
9	rs10984466	A	G	0.210317	1008
9	rs115060190	A	G	0.0664683	1008
9	rs11535523	C	T	0.047619	1008
9	rs10984478	C	T	0.15377	1008
9	rs10984479	G	A	0.047619	1008
9	rs10984481	T	C	0.047619	1008
9	rs10984484	G	C	0.15377	1008
9	rs114266868	T	C	0.210317	1008
9	rs10984499	G	A	0.162698	1008
9	rs12338024	G	A	0.612103	1008
9	rs10984506	A	T	0.210317	1008
9	rs10984510	A	G	0.047619	1008
9	rs117754287	G	A	0.00992063	1008
9	rs147232461	A	G	0.046627	1008
9	rs4498663	G	C	0.177579	1008
9	rs17687621	C	T	0.0734127	1008
9	rs76921723	A	G	0.0446429	1008
9	rs74673815	T	C	0.047619	1008
9	rs78164274	G	A	0.197421	1008
9	rs7025609	T	C	0.154762	1008
9	rs117767743	C	T	0.0853175	1008
9	rs68053069	A	C	0.154762	1008
9	rs4743149	G	A	0.0555556	1008
9	rs117673056	C	T	0.0456349	1008
9	rs72753587	A	C	0.155754	1008
9	rs77936905	C	T	0.046627	1008
9	rs139335811	C	T	0.0218254	1008
9	rs4618817	A	G	0.155754	1008
9	rs10984588	G	A	0.156746	1008
9	rs10984599	C	T	0.15873	1008
9	rs7024281	T	C	0.201389	1008
9	rs72603680	C	T	0.046627	1008
9	rs10984601	A	G	0.1875	1008
9	rs7853051	A	G	0.830357	1008
9	rs10984606	T	G	0.31746	1008
9	rs144870566	C	T	0.0238095	1008
9	rs10116946	T	C	0.316468	1008
9	rs10116976	T	C	0.99504	1008
9	rs4743150	C	T	0.108135	1008
9	rs1572025	T	G	0.324405	1008
9	rs10984611	G	A	0.047619	1008
9	rs12336903	C	A	0.160714	1008
9	rs7855077	C	T	0.324405	1008
9	rs7855088	C	T	0.324405	1008
9	rs10984613	G	C	0.047619	1008
9	rs56145417	G	A	0.268849	1008
9	rs148565919	T	G	0.014881	1008
9	rs10984626	G	C	0.047619	1008
9	rs3739673	C	T	0.0109127	1008
9	rs3739672	A	G	0.108135	1008
9	rs12238591	G	C	0.0456349	1008
9	rs10984632	G	C	0.0456349	1008
9	rs957955	C	G	0.108135	1008
9	rs117106336	T	G	0.014881	1008
9	rs10984650	G	T	0.160714	1008
9	rs75838140	A	G	0.047619	1008
9	rs872251	A	G	0.160714	1008
9	rs7874518	T	C	0.323413	1008
9	rs78383260	A	G	0.047619	1008
9	rs79252433	G	C	0.047619	1008
9	rs144294443	C	G	0.014881	1008
9	rs7041878	C	T	0.0873016	1008
9	rs141417202	G	A	0.0248016	1008
9	rs7850685	C	G	0.107143	1008
9	rs10984730	C	T	0.203373	1008
9	rs7035650	C	G	0.268849	1008
9	rs10984738	C	T	0.047619	1008
9	rs1131641	C	T	0.323413	1008
9	rs1010777	G	A	0.267857	1008
9	rs4743152	A	G	0.323413	1008
9	rs10283632	G	A	0.161706	1008
9	rs149388615	C	G	0.014881	1008
9	rs7044744	C	A	0.324405	1008
9	rs77922039	A	C	0.047619	1008
9	rs76250537	G	A	0.047619	1008
9	rs76917914	A	G	0.108135	1008
9	rs80227070	G	A	0.047619	1008
9	rs12343826	T	G	0.162698	1008
9	rs10984772	A	T	0.047619	1008
9	rs987142	A	T	0.323413	1008
9	rs144126097	T	C	0.030754	1008
9	rs28660049	C	T	0.160714	1008
9	rs143345069	T	A	0.047619	1008
9	rs139455621	A	T	0.047619	1008
9	rs10984775	C	T	0.160714	1008
9	rs147077136	G	C	0.0178571	1008
9	rs75090586	G	A	0.047619	1008
9	rs75756658	T	C	0.0456349	1008
9	rs77576493	G	T	0.0347222	1008
9	rs10283737	T	G	0.218254	1008
9	rs10984785	C	T	0.047619	1008
9	rs4742710	T	C	0.324405	1008
9	rs4742711	G	A	0.107143	1008
9	rs80322448	G	A	0.0178571	1008
9	rs879275	G	C	0.325397	1008
9	rs10125654	G	A	0.323413	1008
9	rs12237766	A	T	0.047619	1008
9	rs874610	G	T	0.107143	1008
9	rs77250906	G	A	0.0138889	1008
9	rs10984811	A	C	0.161706	1008
9	rs12555343	A	G	0.0724206	1008
9	rs77407842	G	A	0.047619	1008
9	rs147374975	G	A	0.102183	1008
9	rs10984820	G	A	0.047619	1008
9	rs77013806	G	A	0.0694444	1008
9	rs111292969	A	C	0.108135	1008
9	rs146568424	G	C	0.0357143	1008
9	rs10984829	G	A	0.161706	1008
9	rs7861102	C	G	0.160714	1008
9	rs6478522	G	A	0.107143	1008
9	rs10984838	C	T	0.047619	1008
9	rs7019033	G	A	0.107143	1008
9	rs12001675	G	A	0.107143	1008
9	rs4743154	T	C	0.325397	1008
9	rs10984858	T	G	0.047619	1008
9	rs7870926	G	A	0.265873	1008
9	rs12554172	G	A	0.108135	1008
9	rs10984862	G	A	0.193452	1008
9	rs28549286	T	A	0.19246	1008
9	rs28715400	C	G	0.19246	1008
9	rs28576751	A	C	0.191468	1008
9	rs28459874	C	T	0.19246	1008
9	rs10081625	C	T	0.19246	1008
9	rs10081626	C	T	0.19246	1008
9	rs13290142	A	C	0.19246	1008
9	rs66865656	T	C	0.19246	1008
9	rs12343945	T	C	0.208333	1008
9	rs7852752	G	A	0.125992	1008
9	rs7868838	A	G	0.125992	1008
9	rs55684882	T	C	0.125992	1008
9	rs56108920	A	G	0.330357	1008
9	rs7028870	G	A	0.125992	1008
9	rs7029824	C	A	0.125992	1008
9	rs7030197	C	G	0.204365	1008
9	rs62575571	G	A	0.125992	1008
9	rs114511336	G	A	0.0238095	1008
9	rs4422880	T	C	0.125992	1008
9	rs72755436	T	G	0.00198413	1008
9	rs1831755	T	C	0.751984	1008
9	rs1831754	T	C	0.743056	1008
9	rs4743157	A	C	0.122024	1008
9	rs12349452	G	C	0.200397	1008
9	rs7848430	G	A	0.124008	1008
9	rs7867404	T	C	0.124008	1008
9	rs2417725	A	G	0.324405	1008
9	rs4394518	T	G	0.124008	1008
9	rs4562446	C	T	0.124008	1008
9	rs4300105	A	T	0.128968	1008
9	rs188863817	G	A	0.0109127	1008
9	rs12554583	A	G	0.128968	1008
9	rs12554940	T	C	0.00396825	1008
9	rs74836543	C	T	0.0833333	1008
9	rs55978131	G	A	0.128968	1008
9	rs79967116	T	G	0.0644841	1008
9	rs7869762	C	A	0.124008	1008
9	rs7046514	C	T	0.124008	1008
9	rs151064579	A	G	0.0257937	1008
9	rs1610323	A	G	0.330357	1008
9	rs118088012	T	C	0.0644841	1008
9	rs7874696	T	A	0.202381	1008
9	rs7855984	G	A	0.201389	1008
9	rs6478537	T	C	0.330357	1008
9	rs6478539	C	T	0.124008	1008
9	rs3199064	T	G	0.330357	1008
9	rs3739670	C	T	0.124008	1008
9	rs10818454	G	A	0.208333	1008
9	rs58427887	C	T	0.124008	1008
9	rs7041811	C	T	0.124008	1008
9	rs4743158	T	C	0.124008	1008
9	rs9969813	C	G	0.199405	1008
9	rs7034147	T	G	0.124008	1008
9	rs7862535	A	G	0.123016	1008
9	rs7865671	T	G	0.996032	1008
9	rs7038592	T	A	0.123016	1008
9	rs7846880	G	A	0.12004	1008
9	rs13049	T	C	0.332341	1008
9	rs1058446	G	C	0.200397	1008
9	rs7020081	C	A	0.123016	1008
9	rs2224773	C	A	0.131944	1008
9	rs942167	C	G	0.333333	1008
9	rs7846772	C	A	0.123016	1008
9	rs17806613	C	T	0.0337302	1008
9	rs4412474	G	A	0.357143	1008
9	rs2417726	T	C	0.357143	1008
9	rs142878967	C	T	0.0347222	1008
9	rs10984930	A	G	0.0337302	1008
9	rs9918951	A	G	0.357143	1008
9	rs145156141	G	A	0.0337302	1008
9	rs4743159	A	G	0.131944	1008
9	rs2181582	T	C	0.359127	1008
9	rs28489815	C	T	0.201389	1008
9	rs73492791	T	C	0.156746	1008
9	rs7021804	C	T	0.355159	1008
9	rs16912590	A	G	0.204365	1008
9	rs10818468	C	T	0.199405	1008
9	rs115061181	G	C	0.0109127	1008
9	rs10984961	T	C	0.0337302	1008
9	rs6478556	C	T	0.125	1008
9	rs78129780	T	G	0.0367063	1008
9	rs4237190	A	G	0.364087	1008
9	rs16912622	C	A	0.124008	1008
9	rs734769	T	C	0.0337302	1008
9	rs2281732	A	G	0.125	1008
9	rs2417728	T	G	0.0337302	1008
9	rs2181583	G	A	0.0337302	1008
9	rs10984977	G	A	0.195437	1008
9	rs3780471	G	T	0.155754	1008
9	rs10984980	G	A	0.250992	1008
9	rs1059273	G	T	0.122024	1008
9	rs78845704	T	G	0.250992	1008
9	rs10818472	A	G	0.205357	1008
9	rs4742714	T	C	0.362103	1008
9	rs4742715	G	T	0.330357	1008
9	rs4742716	C	T	0.124008	1008
9	rs12348197	T	G	0.205357	1008
9	rs10985006	G	A	0.25	1008
9	rs10124238	T	C	0.22123	1008
9	rs10818475	C	G	0.343254	1008
9	rs4743163	C	A	0.376984	1008
9	rs12685502	C	T	0.217262	1008
9	rs180736569	G	A	0.0178571	1008
9	rs78346679	A	C	0.0337302	1008
9	rs7857813	G	C	0.37004	1008
9	rs10985045	T	G	0.0337302	1008
9	rs78700906	C	G	0.0198413	1008
9	rs10985048	G	C	0.105159	1008
9	rs10985049	C	T	0.0347222	1008
9	rs55972150	G	T	0.105159	1008
9	rs7037233	A	C	0.21131	1008
9	rs4743164	C	T	0.106151	1008
9	rs2417729	C	T	0.34623	1008
9	rs10985050	C	T	0.0347222	1008
9	rs6478563	T	C	0.104167	1008
9	rs7042169	A	G	0.360119	1008
9	rs7872652	A	C	0.358135	1008
9	rs12552242	A	C	0.103175	1008
9	rs1886002	C	T	0.232143	1008
9	rs7022455	T	C	0.103175	1008
9	rs10985065	C	T	0.103175	1008
9	rs1323521	C	A	0.0347222	1008
9	rs1323522	C	A	0.0297619	1008
9	rs7855251	T	C	0.105159	1008
9	rs7865340	G	A	0.0873016	1008
9	rs3780469	T	A	0.257937	1008
9	rs3780468	T	A	0.259921	1008
9	rs58100391	T	A	0.393849	1008
9	rs10760120	G	A	0.677579	1008
9	rs9792455	A	G	0.690476	1008
9	rs1359105	G	C	0.425595	1008
9	rs10985082	A	G	0.0218254	1008
9	rs2417730	A	C	0.27381	1008
9	rs79082438	G	C	0.0882937	1008
9	rs2417731	C	T	0.911706	1008
9	rs10985093	C	G	0.0119048	1008
9	rs4743167	A	G	0.605159	1008
9	rs4743168	A	T	0.585317	1008
9	rs7849424	T	C	0.607143	1008
9	rs7022262	T	C	0.891865	1008
9	rs12684612	C	T	0.0327381	1008
9	rs10818493	C	T	0.252976	1008
9	rs80243446	G	C	0.0327381	1008
9	rs72755474	T	G	0.428571	1008
9	rs2761063	C	G	0.859127	1008
9	rs10818497	C	G	0.0327381	1008
9	rs7867966	A	G	0.0605159	1008
9	rs2487912	T	A	0.859127	1008
9	rs41313315	C	T	0.093254	1008
9	rs751800	C	A	0.952381	1008
9	rs12238311	A	G	0.274802	1008
9	rs701378	C	T	0.579365	1008
9	rs701379	A	T	0.553571	1008
9	rs942165	G	T	0.0873016	1008
9	rs111564137	G	A	0.0873016	1008
9	rs10985151	G	A	0.264881	1008
9	rs11794723	A	G	0.0357143	1008
9	rs117001594	A	G	0.014881	1008
9	rs735111	C	T	0.0347222	1008
9	rs76378338	T	G	0.0357143	1008
9	rs17201968	A	C	0.0386905	1008
9	rs7866005	C	G	0.00793651	1008
9	rs10985166	T	C	0.0357143	1008
9	rs10818514	A	T	0.0337302	1008
9	rs4743170	A	G	0.384921	1008
9	rs2761059	G	C	0.362103	1008
9	rs2050983	T	G	0.208333	1008
9	rs2795487	C	T	0.560516	1008
9	rs12340297	C	T	0.174603	1008
9	rs3780465	G	A	0.297619	1008
9	rs3780464	C	G	0.174603	1008
9	rs774121	T	C	0.56746	1008
9	rs1201535	T	G	0.566468	1008
9	rs3780461	C	G	0.293651	1008
9	rs3780460	C	T	0.438492	1008
9	rs11794697	G	A	0.0446429	1008
9	rs75310823	G	C	0.0188492	1008
9	rs4743171	C	T	0.349206	1008
9	rs3780459	T	A	0.349206	1008
9	rs34718287	G	T	0.159722	1008
9	rs2761060	C	T	0.513889	1008
9	rs2795489	A	G	0.558532	1008
9	rs2795490	T	G	0.514881	1008
9	rs9299274	T	A	0.514881	1008
9	rs2985029	T	C	0.513889	1008
9	rs11790033	C	T	0.354167	1008
9	rs7848016	C	A	0.941468	1008
9	rs7847475	G	A	0.160714	1008
9	rs78075956	T	C	0.0446429	1008
9	rs2795491	C	T	0.166667	1008
9	rs715910	A	G	0.170635	1008
9	rs814027	T	C	0.206349	1008
9	rs774122	A	G	0.742063	1008
9	rs774123	A	T	0.1875	1008
9	rs2761061	C	A	0.535714	1008
9	rs10985208	T	C	0.166667	1008
9	rs2795492	A	G	0.734127	1008
9	rs190879463	C	T	0.0238095	1008
9	rs182019454	A	G	0.031746	1008
9	rs375892568	C	T	0.031746	1008
9	rs145945479	T	C	0.031746	1008
9	rs58652900	T	C	0.031746	1008
9	rs78629588	G	A	0.031746	1008
9	rs111773326	A	C	0.224206	1008
9	rs117195204	C	G	0.031746	1008
9	rs113574541	T	C	0.031746	1008
9	rs2795493	A	G	0.734127	1008
9	rs2795494	G	A	0.535714	1008
9	rs190371726	C	T	0.031746	1008
9	rs2476443	T	C	0.957341	1008
9	rs4743172	G	T	0.224206	1008
9	rs2795495	T	A	0.535714	1008
9	rs73657103	A	C	0.031746	1008
9	rs7866160	A	G	0.031746	1008
9	rs7869422	T	G	0.031746	1008
9	rs2417732	G	T	0.465278	1008
9	rs114086244	C	T	0.031746	1008
9	rs4743173	T	G	0.534722	1008
9	rs144771711	G	A	0.031746	1008
9	rs117068897	T	C	0.031746	1008
9	rs2250494	A	C	0.568452	1008
9	rs74943592	G	T	0.030754	1008
9	rs61074100	C	A	0.156746	1008
9	rs3780458	T	G	0.112103	1008
9	rs60244725	C	T	0.0833333	1008
9	rs3780457	G	A	0.10119	1008
9	rs1891322	C	T	0.350198	1008
9	rs1544204	C	G	0.963294	1008
9	rs10818534	A	G	0.615079	1008
9	rs1544205	G	A	0.239087	1008
9	rs10118043	G	A	0.248016	1008
9	rs10124412	C	T	0.551587	1008
9	rs12551475	A	G	0.24504	1008
9	rs13290961	G	T	0.357143	1008
9	rs56735263	T	A	0.198413	1008
9	rs6478581	A	T	0.607143	1008
9	rs76004754	G	T	0.0376984	1008
9	rs3780456	C	G	0.321429	1008
9	rs7862309	C	T	0.407738	1008
9	rs6478582	A	G	0.963294	1008
9	rs16913404	G	A	0.134921	1008
9	rs17202687	T	C	0.109127	1008
9	rs16913411	T	C	0.186508	1008
9	rs10818540	T	C	0.320437	1008
9	rs10818541	C	T	0.199405	1008
9	rs10985257	A	C	0.109127	1008
9	rs10818543	T	C	0.680556	1008
9	rs72603681	G	A	0.354167	1008
9	rs7032548	T	C	0.435516	1008
9	rs75670920	G	T	0.186508	1008
9	rs7032570	T	C	0.325397	1008
9	rs10491723	G	A	0.675595	1008
9	rs16913432	G	A	0.110119	1008
9	rs10491724	G	A	0.184524	1008
9	rs13300050	T	C	0.448413	1008
9	rs10985266	T	C	0.321429	1008
9	rs7860937	A	G	0.433532	1008
9	rs12338195	T	C	0.246032	1008
9	rs2417733	A	G	0.433532	1008
9	rs7868004	T	C	0.324405	1008
9	rs2181580	T	C	0.248016	1008
9	rs79804230	T	C	0.197421	1008
9	rs56020859	C	T	0.109127	1008
9	rs4743174	T	C	0.357143	1008
9	rs72603682	T	C	0.109127	1008
9	rs4743175	C	G	0.357143	1008
9	rs4743176	C	A	0.357143	1008
9	rs4743177	A	G	0.357143	1008
9	rs4743178	G	C	0.357143	1008
9	rs10985279	G	A	0.320437	1008
9	rs1539288	C	G	0.357143	1008
9	rs1539289	C	T	0.678571	1008
9	rs1539290	A	G	0.109127	1008
9	rs138679073	G	A	0.00793651	1008
9	rs12550850	C	G	0.357143	1008
9	rs12551204	C	G	0.195437	1008
9	rs73657110	A	G	0.0873016	1008
9	rs73657111	G	A	0.0882937	1008
9	rs7847003	G	A	0.321429	1008
9	rs4743179	C	T	0.246032	1008
9	rs56288207	G	A	0.106151	1008
9	rs4610873	T	G	0.303571	1008
9	rs10985302	G	T	0.40873	1008
9	rs72603684	A	C	0.106151	1008
9	rs73657112	G	A	0.0843254	1008
9	rs7023194	G	A	0.319444	1008
9	rs2275709	T	A	0.250992	1008
9	rs2275710	C	T	0.764881	1008
9	rs2231656	G	A	0.18254	1008
9	rs2231653	G	A	0.0843254	1008
9	rs2231652	G	C	0.195437	1008
9	rs1985859	T	C	0.512897	1008
9	rs3758263	G	A	0.183532	1008
9	rs3758262	A	C	0.319444	1008
9	rs3758261	C	T	0.319444	1008
9	rs1977261	G	A	0.657738	1008
9	rs56916178	T	C	0.131944	1008
9	rs57830760	A	G	0.186508	1008
9	rs1983815	C	A	0.183532	1008
9	rs10985325	C	T	0.261905	1008
9	rs55744221	G	T	0.0128968	1008
9	rs60626374	A	G	0.0128968	1008
9	rs7040921	G	A	0.184524	1008
9	rs7034681	T	A	0.968254	1008
9	rs7045584	G	A	0.332341	1008
9	rs72603685	C	T	0.102183	1008
9	rs75635996	G	A	0.184524	1008
9	rs7035365	A	T	0.330357	1008
9	rs74817719	C	T	0.184524	1008
9	rs35480968	A	G	0.294643	1008
9	rs55701015	G	C	0.104167	1008
9	rs16913573	C	T	0.197421	1008
9	rs16913575	G	A	0.242063	1008
9	rs151137156	C	T	0.0406746	1008
9	rs79600003	C	T	0.197421	1008
9	rs16913581	C	T	0.0128968	1008
9	rs78514102	G	A	0.0257937	1008
9	rs10985337	G	A	0.207341	1008
9	rs12552786	A	C	0.202381	1008
9	rs72757946	G	A	0.217262	1008
9	rs59101768	G	A	0.0128968	1008
9	rs9918998	T	A	0.212302	1008
9	rs16913593	A	T	0.21627	1008
9	rs11791479	T	C	0.164683	1008
9	rs10985340	A	G	0.156746	1008
9	rs10818575	C	T	0.162698	1008
9	rs10818581	T	C	0.219246	1008
9	rs76858557	C	T	0.206349	1008
9	rs10217520	A	G	0.725198	1008
9	rs10760183	A	G	0.72619	1008
9	rs16913615	A	G	0.16369	1008
9	rs16913616	T	C	0.156746	1008
9	rs16913619	C	G	0.156746	1008
9	rs56358945	C	T	0.15873	1008
9	rs55752813	T	C	0.156746	1008
9	rs58069841	G	A	0.162698	1008
9	rs59025844	T	A	0.154762	1008
9	rs16913640	G	A	0.16369	1008
9	rs16913644	C	T	0.155754	1008
9	rs72603686	C	T	0.125	1008
9	rs148237089	C	T	0.0238095	1008
9	rs6478592	G	A	0.215278	1008
9	rs7854562	G	A	0.37996	1008
9	rs10818584	A	T	0.165675	1008
9	rs10818585	C	T	0.291667	1008
9	rs11791308	T	C	0.161706	1008
9	rs10818586	G	A	0.380952	1008
9	rs7031271	G	A	0.219246	1008
9	rs7034562	G	C	0.14881	1008
9	rs4743182	A	G	0.309524	1008
9	rs4743183	C	G	0.159722	1008
9	rs74787267	C	T	0.00297619	1008
9	rs2181581	T	C	0.506944	1008
9	rs59604725	C	T	0.155754	1008
9	rs61182322	T	G	0.362103	1008
9	rs10985358	C	T	0.156746	1008
9	rs12238262	G	T	0.156746	1008
9	rs7870439	G	T	0.140873	1008
9	rs10985359	C	T	0.156746	1008
9	rs10985360	G	A	0.156746	1008
9	rs112052630	C	T	0.203373	1008
9	rs6478596	C	G	0.507937	1008
9	rs6478597	A	G	0.507937	1008
9	rs3824454	C	T	0.140873	1008
9	rs7034547	A	G	0.140873	1008
9	rs10985365	G	A	0.140873	1008
9	rs7029784	C	T	0.140873	1008
9	rs7029397	G	A	0.140873	1008
9	rs10985366	C	G	0.50496	1008
9	rs28703824	G	A	0.198413	1008
9	rs10985367	G	A	0.160714	1008
9	rs80227567	C	T	0.138889	1008
9	rs62575630	G	C	0.138889	1008
9	rs4743184	A	G	0.160714	1008
9	rs10985369	C	T	0.140873	1008
9	rs10985370	G	A	0.140873	1008
9	rs12555858	A	G	0.140873	1008
9	rs10818590	T	C	0.138889	1008
9	rs12353091	G	A	0.161706	1008
9	rs10760184	T	C	0.161706	1008
9	rs10985377	C	T	0.302579	1008
9	rs10985381	A	G	0.514881	1008
9	rs10985382	C	G	0.300595	1008
9	rs57124873	G	T	0.15873	1008
9	rs12336243	G	C	0.300595	1008
9	rs10818591	A	G	0.301587	1008
9	rs10985385	A	G	0.142857	1008
9	rs79541309	A	G	0.0248016	1008
9	rs2282434	A	G	0.353175	1008
9	rs2282433	C	T	0.196429	1008
9	rs4408014	A	G	0.195437	1008
9	rs4237191	A	G	0.350198	1008
9	rs10985408	C	T	0.197421	1008
9	rs3739668	T	C	0.35119	1008
9	rs148540803	G	A	0.0128968	1008
9	rs117457415	C	T	0.0218254	1008
9	rs3780455	A	C	0.357143	1008
9	rs3780454	C	A	0.144841	1008
9	rs3780453	C	T	0.356151	1008
9	rs3780452	T	C	0.358135	1008
9	rs3824453	C	T	0.352183	1008
9	rs3780451	C	T	0.352183	1008
9	rs3780450	C	T	0.493056	1008
9	rs3780449	C	A	0.493056	1008
9	rs3739667	C	T	0.493056	1008
9	rs10818607	T	C	0.157738	1008
9	rs17810151	G	T	0.136905	1008
9	rs12001270	A	G	0.00992063	1008
9	rs10985428	C	T	0.0605159	1008
9	rs80011821	C	T	0.143849	1008
9	rs6478608	A	G	0.213294	1008
9	rs7029585	T	C	0.361111	1008
9	rs10818609	T	C	0.203373	1008
9	rs59673472	C	T	0.136905	1008
9	rs10818610	G	A	0.350198	1008
9	rs10985434	T	C	0.174603	1008
9	rs3780448	C	A	0.136905	1008
9	rs3780447	A	G	0.202381	1008
9	rs72603687	C	T	0.136905	1008
9	rs72603688	G	A	0.134921	1008
9	rs55754658	G	A	0.144841	1008
9	rs10985441	A	G	0.498016	1008
9	rs3739666	T	C	0.498016	1008
9	rs2023361	C	G	0.499008	1008
9	rs733040	A	G	0.496032	1008
9	rs942166	T	C	0.498016	1008
9	rs10985454	T	C	0.202381	1008
9	rs72603689	T	C	0.136905	1008
9	rs77111391	C	T	0.0178571	1008
9	rs2275708	C	T	0.136905	1008
9	rs41283616	A	G	0.140873	1008
9	rs4743186	A	G	0.498016	1008
9	rs141860991	T	C	0.014881	1008
9	rs28930669	A	G	0.136905	1008
9	rs2417893	C	T	0.499008	1008
9	rs2900463	T	C	0.5	1008
9	rs55637063	T	C	0.137897	1008
9	rs7021760	A	C	0.5	1008
9	rs3758258	G	A	0.152778	1008
9	rs3758257	G	C	0.132937	1008
9	rs3758256	A	T	0.0178571	1008
9	rs12554166	G	A	0.12996	1008
9	rs3739665	T	C	0.499008	1008
9	rs3739664	T	C	0.499008	1008
9	rs3824452	G	A	0.152778	1008
9	rs72603690	G	A	0.136905	1008
9	rs2900464	G	A	0.136905	1008
9	rs1074003	G	A	0.202381	1008
9	rs72757981	A	C	0.202381	1008
9	rs10985480	T	C	0.34623	1008
9	rs7041802	T	G	0.345238	1008
9	rs2282432	T	C	0.166667	1008
9	rs7855855	C	G	0.489087	1008
9	rs7866350	C	G	0.19246	1008
9	rs10985500	T	G	0.193452	1008
9	rs10760206	C	T	0.195437	1008
9	rs12351801	T	C	0.291667	1008
9	rs62574275	C	T	0.193452	1008
9	rs10818621	G	A	0.157738	1008
9	rs56115645	T	A	0.122024	1008
9	rs10985507	A	G	0.315476	1008
9	rs10985508	A	G	0.144841	1008
9	rs7036186	T	G	0.281746	1008
9	rs7868451	A	G	0.173611	1008
9	rs10985517	T	C	0.173611	1008
9	rs7045158	T	C	0.173611	1008
9	rs10123643	C	T	0.160714	1008
9	rs16914086	G	A	0.0912698	1008
9	rs7025781	G	A	0.173611	1008
9	rs73488713	A	C	0.0119048	1008
9	rs10818627	G	A	0.162698	1008
9	rs1573025	C	A	0.159722	1008
9	rs4743187	C	T	0.162698	1008
9	rs4743188	C	T	0.175595	1008
9	rs74306838	G	C	0.201389	1008
9	rs12237988	C	T	0.159722	1008
9	rs1935389	G	A	0.159722	1008
9	rs76026715	T	C	0.0119048	1008
9	rs10760210	T	C	0.175595	1008
9	rs1573024	T	C	0.162698	1008
9	rs879369	A	G	0.175595	1008
9	rs879368	G	T	0.162698	1008
9	rs41283620	T	C	0.201389	1008
9	rs4379551	T	C	0.162698	1008
9	rs4742719	G	A	0.162698	1008
9	rs16914121	G	A	0.0119048	1008
9	rs73488731	C	T	0.0119048	1008
9	rs10818640	G	A	0.162698	1008
9	rs112737978	G	A	0.0119048	1008
9	rs117649579	T	A	0.0257937	1008
9	rs113847965	C	T	0.200397	1008
9	rs12346750	G	A	0.162698	1008
9	rs12342612	A	G	0.175595	1008
9	rs75388502	G	C	0.0119048	1008
9	rs10818644	A	G	0.162698	1008
9	rs10818645	G	A	0.16369	1008
9	rs67569753	C	T	0.175595	1008
9	rs59155179	G	A	0.0119048	1008
9	rs10818646	T	C	0.165675	1008
9	rs10818648	T	C	0.159722	1008
9	rs2900380	A	T	0.162698	1008
9	rs12553553	G	A	0.184524	1008
9	rs57133157	G	C	0.0119048	1008
9	rs12551379	C	T	0.184524	1008
9	rs7853312	T	A	0.015873	1008
9	rs76007737	T	C	0.0922619	1008
9	rs12685443	G	A	0.184524	1008
9	rs6478630	A	G	0.176587	1008
9	rs7850360	G	A	0.452381	1008
9	rs10760216	C	G	0.162698	1008
9	rs10818656	G	A	0.159722	1008
9	rs10818658	G	C	0.162698	1008
9	rs10760217	C	A	0.162698	1008
9	rs10760218	A	G	0.162698	1008
9	rs10818662	G	A	0.162698	1008
9	rs141855772	C	T	0.0922619	1008
9	rs111773316	G	A	0.0119048	1008
9	rs10818666	T	C	0.162698	1008
9	rs10818667	A	G	0.175595	1008
9	rs10818668	C	A	0.175595	1008
9	rs10818669	T	C	0.452381	1008
9	rs117541966	C	T	0.0248016	1008
9	rs10985580	A	C	0.175595	1008
9	rs146486714	C	T	0.0922619	1008
9	rs10985583	G	A	0.159722	1008
9	rs111495952	A	G	0.184524	1008
9	rs10818672	G	A	0.162698	1008
9	rs4743193	C	T	0.452381	1008
9	rs7853442	A	G	0.175595	1008
9	rs4743194	C	T	0.174603	1008
9	rs7856739	T	C	0.0119048	1008
9	rs10818676	C	T	0.159722	1008
9	rs79200203	G	A	0.0922619	1008
9	rs10818677	G	A	0.159722	1008
9	rs76071538	C	T	0.0119048	1008
9	rs10818678	A	G	0.161706	1008
9	rs12004336	G	A	0.0119048	1008
9	rs12349672	G	T	0.181548	1008
9	rs16914196	C	T	0.0922619	1008
9	rs17766883	C	A	0.159722	1008
9	rs61410033	C	T	0.0119048	1008
9	rs118023174	T	C	0.0605159	1008
9	rs7042576	A	G	0.174603	1008
9	rs62574277	G	A	0.159722	1008
9	rs17766913	T	G	0.159722	1008
9	rs112839417	C	T	0.0119048	1008
9	rs7873849	T	C	0.159722	1008
9	rs6478631	C	G	0.160714	1008
9	rs73488770	C	T	0.0119048	1008
9	rs58885814	G	A	0.0119048	1008
9	rs58901019	G	A	0.0744048	1008
9	rs12683816	G	C	0.178571	1008
9	rs7853847	C	G	0.159722	1008
9	rs7041945	G	A	0.0119048	1008
9	rs7032046	T	C	0.174603	1008
9	rs10985634	T	C	0.159722	1008
9	rs10818689	G	C	0.159722	1008
9	rs181741532	C	T	0.0178571	1008
9	rs10818690	C	T	0.159722	1008
9	rs142918540	T	G	0.0119048	1008
9	rs78213147	A	G	0.093254	1008
9	rs10124977	C	T	0.161706	1008
9	rs10115971	A	G	0.160714	1008
9	rs10818691	C	T	0.159722	1008
9	rs1469800	C	T	0.439484	1008
9	rs7037857	C	T	0.175595	1008
9	rs10818692	A	G	0.156746	1008
9	rs10818693	A	C	0.156746	1008
9	rs10985641	T	C	0.152778	1008
9	rs10118295	T	G	0.332341	1008
9	rs10985642	T	G	0.156746	1008
9	rs10120564	G	A	0.343254	1008
9	rs58571777	T	C	0.0119048	1008
9	rs10818696	A	C	0.332341	1008
9	rs1469802	T	A	0.439484	1008
9	rs1469801	C	T	0.0119048	1008
9	rs148017350	G	A	0.175595	1008
9	rs62574279	T	C	0.347222	1008
9	rs10818699	C	T	0.332341	1008
9	rs146404502	C	T	0.0119048	1008
9	rs150043026	T	C	0.0119048	1008
9	rs12552446	G	A	0.175595	1008
9	rs10985653	C	T	0.156746	1008
9	rs62574288	C	T	0.156746	1008
9	rs56397452	T	G	0.177579	1008
9	rs55705027	A	G	0.347222	1008
9	rs190499499	A	G	0.031746	1008
9	rs12343605	G	A	0.175595	1008
9	rs12339418	A	G	0.178571	1008
9	rs12343641	G	A	0.439484	1008
9	rs58378083	T	G	0.0119048	1008
9	rs55740603	A	G	0.170635	1008
9	rs55734037	C	T	0.171627	1008
9	rs62574292	A	G	0.326389	1008
9	rs59287552	G	A	0.326389	1008
9	rs10985664	A	C	0.326389	1008
9	rs9776328	G	A	0.339286	1008
9	rs10985666	G	A	0.430556	1008
9	rs59202953	C	T	0.0922619	1008
9	rs112069167	G	A	0.169643	1008
9	rs10985669	A	G	0.157738	1008
9	rs113024585	G	A	0.169643	1008
9	rs10985671	C	A	0.326389	1008
9	rs112938509	G	T	0.169643	1008
9	rs4742721	C	T	0.156746	1008
9	rs4742722	C	T	0.156746	1008
9	rs4742723	C	T	0.326389	1008
9	rs4742724	C	T	0.326389	1008
9	rs4743195	A	C	0.326389	1008
9	rs7847065	C	G	0.326389	1008
9	rs10985680	A	G	0.156746	1008
9	rs16914383	T	C	0.0922619	1008
9	rs10985682	G	T	0.169643	1008
9	rs10760233	G	A	0.325397	1008
9	rs62574300	C	A	0.156746	1008
9	rs10985689	T	C	0.156746	1008
9	rs12341227	C	T	0.169643	1008
9	rs12341228	C	T	0.171627	1008
9	rs7027479	C	T	0.0128968	1008
9	rs12350177	G	C	0.169643	1008
9	rs6478637	G	A	0.339286	1008
9	rs77441292	C	A	0.169643	1008
9	rs117331168	C	T	0.0138889	1008
9	rs112758414	C	A	0.169643	1008
9	rs7859655	C	T	0.156746	1008
9	rs7874856	A	G	0.156746	1008
9	rs112914783	G	A	0.169643	1008
9	rs16914485	A	T	0.169643	1008
9	rs12685596	A	G	0.169643	1008
9	rs12685597	A	G	0.169643	1008
9	rs10985714	T	C	0.169643	1008
9	rs16914496	G	A	0.0922619	1008
9	rs10985720	A	G	0.156746	1008
9	rs10760243	C	T	0.329365	1008
9	rs10739615	A	G	0.332341	1008
9	rs10818728	C	T	0.169643	1008
9	rs12683532	A	G	0.0248016	1008
9	rs78820661	C	A	0.171627	1008
9	rs80222054	C	T	0.0327381	1008
9	rs57159793	T	C	0.0119048	1008
9	rs7853699	G	A	0.169643	1008
9	rs748387	C	A	0.34127	1008
9	rs9695340	C	G	0.0119048	1008
9	rs9696111	T	C	0.0119048	1008
9	rs12683370	C	G	0.169643	1008
9	rs10985743	A	G	0.157738	1008
9	rs10156543	T	A	0.183532	1008
9	rs1966664	T	G	0.181548	1008
9	rs10985745	C	T	0.15873	1008
9	rs2117608	C	T	0.342262	1008
9	rs73490738	T	C	0.0922619	1008
9	rs1435261	T	C	0.447421	1008
9	rs1435260	C	T	0.184524	1008
9	rs1435259	T	C	0.181548	1008
9	rs1435258	C	G	0.183532	1008
9	rs7848351	G	T	0.173611	1008
9	rs7848352	G	A	0.173611	1008
9	rs12347890	T	C	0.169643	1008
9	rs10156520	C	G	0.171627	1008
9	rs10985747	G	T	0.170635	1008
9	rs1435257	T	C	0.15873	1008
9	rs1435255	G	C	0.168651	1008
9	rs4743196	G	A	0.327381	1008
9	rs73657129	G	C	0.169643	1008
9	rs1044637	G	T	0.0555556	1008
9	rs9696283	A	G	0.159722	1008
9	rs10124070	G	A	0.460317	1008
9	rs2304391	T	C	0.224206	1008
9	rs5010004	C	G	0.159722	1008
9	rs1435254	T	G	0.419643	1008
9	rs10818739	A	G	0.157738	1008
9	rs7357704	C	T	0.382937	1008
9	rs10985757	C	T	0.157738	1008
9	rs1435253	G	A	0.157738	1008
9	rs10818743	T	G	0.15873	1008
9	rs10985765	T	C	0.15873	1008
9	rs10818745	G	C	0.385913	1008
9	rs76562183	C	T	0.115079	1008
9	rs11794230	T	C	0.030754	1008
9	rs10985779	C	A	0.15873	1008
9	rs10985780	C	T	0.16369	1008
9	rs995213	A	G	0.378968	1008
9	rs72759607	T	C	0.179563	1008
9	rs58170035	G	T	0.178571	1008
9	rs9987773	C	T	0.190476	1008
9	rs970388	C	G	0.34127	1008
9	rs7875521	A	C	0.34127	1008
9	rs1369358	A	C	0.552579	1008
9	rs9987447	T	G	0.208333	1008
9	rs143840004	C	T	0.00992063	1008
9	rs10985791	T	C	0.342262	1008
9	rs7850445	A	G	0.362103	1008
9	rs1415111	C	T	0.374008	1008
9	rs7865648	T	C	0.564484	1008
9	rs7869257	T	G	0.19246	1008
9	rs7869364	T	G	0.19246	1008
9	rs10985795	T	C	0.374008	1008
9	rs13300613	C	T	0.374008	1008
9	rs147496067	A	T	0.0297619	1008
9	rs56220486	A	G	0.399802	1008
9	rs13290518	T	G	0.399802	1008
9	rs7848116	T	C	0.58631	1008
9	rs10985799	A	G	0.39881	1008
9	rs10818756	A	G	0.383929	1008
9	rs4743197	G	A	0.19246	1008
9	rs4743198	G	A	0.19246	1008
9	rs4743199	T	A	0.19246	1008
9	rs2304389	G	A	0.19246	1008
9	rs2304390	G	A	0.19246	1008
9	rs7856392	T	G	0.193452	1008
9	rs7867465	C	T	0.191468	1008
9	rs7867834	C	T	0.191468	1008
9	rs10985808	C	T	0.19246	1008
9	rs10985811	T	C	0.416667	1008
9	rs10985815	A	G	0.585317	1008
9	rs10985816	A	G	0.382937	1008
9	rs10985817	T	C	0.197421	1008
9	rs10985819	C	T	0.194444	1008
9	rs3824451	T	C	0.210317	1008
9	rs3780446	C	T	0.540675	1008
9	rs3780445	T	C	0.195437	1008
9	rs3780444	G	A	0.195437	1008
9	rs3780443	T	C	0.378968	1008
9	rs28636819	G	C	0.18254	1008
9	rs150762560	G	A	0.015873	1008
9	rs10985825	C	T	0.19246	1008
9	rs10985826	A	T	0.19246	1008
9	rs76791206	T	C	0.0595238	1008
9	rs78885708	A	C	0.0138889	1008
9	rs35126377	C	T	0.21627	1008
9	rs12551959	C	A	0.18254	1008
9	rs13286336	T	C	0.37996	1008
9	rs7022133	C	T	0.214286	1008
9	rs10985839	T	C	0.215278	1008
9	rs74800267	C	G	0.0376984	1008
9	rs34283833	G	C	0.37996	1008
9	rs16914811	G	A	0.21131	1008
9	rs3780442	A	G	0.37996	1008
9	rs3780441	G	C	0.377976	1008
9	rs3780440	G	A	0.378968	1008
9	rs3780439	T	C	0.5625	1008
9	rs78842314	T	C	0.0277778	1008
9	rs10760263	C	T	0.554563	1008
9	rs2050573	C	T	0.15377	1008
9	rs2050574	G	A	0.157738	1008
9	rs2050575	C	T	0.188492	1008
9	rs2043503	A	G	0.18254	1008
9	rs2043504	C	T	0.704365	1008
9	rs9792573	T	C	0.606151	1008
9	rs35575867	G	A	0.304563	1008
9	rs184610586	T	C	0.0208333	1008
9	rs7048411	C	T	0.174603	1008
9	rs73492808	T	C	0.00595238	1008
9	rs10985863	G	A	0.264881	1008
9	rs6478667	G	A	0.162698	1008
9	rs137972132	T	C	0.0188492	1008
9	rs28420974	T	C	0.0228175	1008
9	rs7037275	G	A	0.550595	1008
9	rs7023350	A	G	0.242063	1008
9	rs998951	A	G	0.736111	1008
9	rs998952	G	C	0.318452	1008
9	rs574230025	T	C	0.030754	1008
9	rs149777177	G	A	0.0138889	1008
9	rs12378583	C	T	0.207341	1008
9	rs72759627	C	T	0.0138889	1008
9	rs7035648	T	C	0.00595238	1008
9	rs7019826	C	T	0.00892857	1008
9	rs76103847	G	A	0.0396825	1008
9	rs7020190	C	T	0.762897	1008
9	rs10818782	G	A	0.77381	1008
9	rs10985879	C	A	0.220238	1008
9	rs7040300	A	G	0.774802	1008
9	rs480980	T	C	0.0267857	1008
9	rs139279710	A	C	0.0138889	1008
9	rs7024095	G	T	0.534722	1008
9	rs10985884	T	C	0.582341	1008
9	rs10760266	A	C	0.80754	1008
9	rs10985885	T	G	0.22123	1008
9	rs10818784	G	A	0.223214	1008
9	rs11998914	G	A	0.544643	1008
9	rs117169699	G	A	0.00198413	1008
9	rs13297711	C	T	0.520833	1008
9	rs74698189	G	A	0.0248016	1008
9	rs3780438	C	A	0.544643	1008
9	rs3780437	G	A	0.786706	1008
9	rs77772366	A	G	0.0297619	1008
9	rs879354	C	T	0.500992	1008
9	rs28653687	T	C	0.0138889	1008
9	rs7859713	C	T	0.501984	1008
9	rs7875502	A	G	0.015873	1008
9	rs7849196	A	G	0.0138889	1008
9	rs79880937	C	T	0.0406746	1008
9	rs7849698	A	G	0.0138889	1008
9	rs7863839	C	T	0.0138889	1008
9	rs10117265	T	G	0.00198413	1008
9	rs6478676	A	G	0.508929	1008
9	rs7871796	C	T	0.0138889	1008
9	rs3780435	C	T	0.502976	1008
9	rs7871923	C	T	0.0188492	1008
9	rs3780434	A	G	0.507937	1008
9	rs4631577	T	C	0.508929	1008
9	rs4325016	G	A	0.508929	1008
9	rs7045598	C	T	0.50496	1008
9	rs7044835	G	A	0.508929	1008
9	rs1036382	G	A	0.757937	1008
9	rs6478678	T	G	0.507937	1008
9	rs6478679	C	T	0.507937	1008
9	rs7847080	C	T	0.507937	1008
9	rs4743200	A	G	0.507937	1008
9	rs4743201	G	C	0.503968	1008
9	rs4743202	G	A	0.507937	1008
9	rs4743204	C	T	0.50496	1008
9	rs4743205	G	C	0.508929	1008
9	rs4743206	A	G	0.508929	1008
9	rs4743208	A	G	0.508929	1008
9	rs1577719	A	G	0.522817	1008
9	rs1577720	A	G	0.765873	1008
9	rs1577721	C	T	0.508929	1008
9	rs1856038	C	T	0.50496	1008
9	rs55748816	T	C	0.517857	1008
9	rs7022627	G	A	0.521825	1008
9	rs7043006	A	G	0.0188492	1008
9	rs10985905	T	C	0.244048	1008
9	rs10125457	C	G	0.0138889	1008
9	rs28564647	G	T	0.015873	1008
9	rs10985906	A	G	0.24504	1008
9	rs7874366	A	G	0.758929	1008
9	rs12236069	A	G	0.765873	1008
9	rs72603691	A	T	0.236111	1008
9	rs10818793	A	G	0.760913	1008
9	rs10985907	T	G	0.759921	1008
9	rs199992982	T	G	0.015873	1008
9	rs114154153	T	G	0.015873	1008
9	rs72759646	T	C	0.0138889	1008
9	rs12553770	G	A	0.228175	1008
9	rs4311763	G	A	0.308532	1008
9	rs1435252	G	A	0.502976	1008
9	rs1435251	A	C	0.511905	1008
9	rs10760268	A	G	0.482143	1008
9	rs58104655	G	A	0.234127	1008
9	rs72603692	C	T	0.22123	1008
9	rs4743209	C	G	0.236111	1008
9	rs653873	A	G	0.47123	1008
9	rs72759648	C	T	0.0128968	1008
9	rs79566496	C	T	0.0198413	1008
9	rs10985919	T	C	0.222222	1008
9	rs12554390	A	T	0.319444	1008
9	rs662673	C	T	0.78869	1008
9	rs650545	G	T	0.0119048	1008
9	rs544615	T	C	0.796627	1008
9	rs774330	A	G	0.3125	1008
9	rs1088062	G	A	0.785714	1008
9	rs10985939	A	G	0.224206	1008
9	rs513763	T	C	0.569444	1008
9	rs633936	C	A	0.559524	1008
9	rs509964	G	A	0.550595	1008
9	rs62574339	A	C	0.0119048	1008
9	rs812855	C	T	0.784722	1008
9	rs9987611	C	T	0.5625	1008
9	rs525108	C	T	0.5625	1008
9	rs4743214	A	G	0.573413	1008
9	rs471722	T	G	0.573413	1008
9	rs577785	C	T	0.794643	1008
9	rs10985969	T	C	0.220238	1008
9	rs670537	T	C	0.573413	1008
9	rs668317	T	A	0.793651	1008
9	rs149984095	G	C	0.0188492	1008
9	rs62574340	T	C	0.0119048	1008
9	rs10125411	T	C	0.551587	1008
9	rs640184	A	G	0.793651	1008
9	rs486954	A	C	0.561508	1008
9	rs62574341	T	C	0.0119048	1008
9	rs608900	A	G	0.794643	1008
9	rs76529419	C	T	0.0168651	1008
9	rs11559334	C	T	0.220238	1008
9	rs62574342	T	C	0.0119048	1008
9	rs79627721	C	A	0.0406746	1008
9	rs10985995	T	A	0.223214	1008
9	rs592800	T	C	0.550595	1008
9	rs535021	A	C	0.550595	1008
9	rs533964	C	T	0.5625	1008
9	rs591019	T	G	0.5625	1008
9	rs7045216	A	G	0.233135	1008
9	rs1617638	A	T	0.55754	1008
9	rs1613786	C	A	0.548611	1008
9	rs10985999	T	C	0.22619	1008
9	rs10986000	C	T	0.225198	1008
9	rs670807	T	C	0.185516	1008
9	rs669095	A	G	0.185516	1008
9	rs72759660	G	A	0.0119048	1008
9	rs62574343	G	A	0.015873	1008
9	rs7023272	A	C	0.150794	1008
9	rs7041466	C	T	0.134921	1008
9	rs7040639	G	A	0.135913	1008
9	rs497371	C	G	0.0535714	1008
9	rs497337	C	T	0.0376984	1008
9	rs642771	C	T	0.695437	1008
9	rs3780432	C	G	0.135913	1008
9	rs628997	T	C	0.189484	1008
9	rs10986017	A	G	0.135913	1008
9	rs774335	A	G	0.189484	1008
9	rs62574358	G	A	0.015873	1008
9	rs774334	C	T	0.190476	1008
9	rs625500	G	A	0.0535714	1008
9	rs545115	A	G	0.189484	1008
9	rs613308	C	G	0.189484	1008
9	rs518655	C	T	0.0545635	1008
9	rs514993	C	T	0.0376984	1008
9	rs487422	C	T	0.189484	1008
9	rs62574359	C	T	0.0178571	1008
9	rs147850233	C	T	0.0208333	1008
9	rs77716822	C	T	0.0178571	1008
9	rs693135	C	T	0.190476	1008
9	rs583237	G	T	0.190476	1008
9	rs2572364	T	G	0.190476	1008
9	rs7039867	G	A	0.808532	1008
9	rs774344	G	A	0.174603	1008
9	rs660148	G	A	0.174603	1008
9	rs659768	C	T	0.174603	1008
9	rs10818821	C	G	0.155754	1008
9	rs644842	A	T	0.0198413	1008
9	rs531529	A	T	0.175595	1008
9	rs3780430	T	C	0.155754	1008
9	rs3780429	C	T	0.156746	1008
9	rs3780428	C	T	0.156746	1008
9	rs10818824	T	C	0.174603	1008
9	rs10818825	C	T	0.173611	1008
9	rs473589	C	A	0.173611	1008
9	rs585819	T	C	0.160714	1008
9	rs487910	G	A	0.159722	1008
9	rs585325	G	C	0.170635	1008
9	rs79560768	T	C	0.0257937	1008
9	rs583641	C	A	0.0376984	1008
9	rs583115	T	A	0.0188492	1008
9	rs571569	C	T	0.0902778	1008
9	rs568982	C	T	0.0347222	1008
9	rs567931	C	T	0.165675	1008
9	rs10818828	C	T	0.128968	1008
9	rs10986039	G	A	0.130952	1008
9	rs10986041	C	T	0.130952	1008
9	rs774342	G	T	0.0188492	1008
9	rs17768880	C	T	0.0178571	1008
9	rs565349	G	A	0.816468	1008
9	rs16915331	T	C	0.015873	1008
9	rs10986044	G	C	0.130952	1008
9	rs10818832	C	A	0.146825	1008
9	rs10818833	A	T	0.146825	1008
9	rs150920131	T	A	0.00297619	1008
9	rs12340823	C	T	0.015873	1008
9	rs12340940	C	T	0.146825	1008
9	rs76964538	T	A	0.130952	1008
9	rs648085	A	G	0.165675	1008
9	rs76566732	G	A	0.0525794	1008
9	rs62576560	C	T	0.0168651	1008
9	rs62576561	C	T	0.015873	1008
9	rs10986060	C	A	0.146825	1008
9	rs661105	A	G	0.14881	1008
9	rs78380004	C	T	0.0535714	1008
9	rs661532	C	T	0.146825	1008
9	rs553139	C	A	0.0188492	1008
9	rs552989	C	T	0.14881	1008
9	rs9886874	T	C	0.0128968	1008
9	rs181962035	C	G	0.0248016	1008
9	rs551224	C	G	0.228175	1008
9	rs550270	T	G	0.592262	1008
9	rs4743219	C	T	0.00496032	1008
9	rs10435892	C	G	0.304563	1008
9	rs10818845	A	G	0.165675	1008
9	rs62576562	C	T	0.0238095	1008
9	rs10760292	A	G	0.310516	1008
9	rs10986062	T	C	0.124008	1008
9	rs9886725	T	C	0.0238095	1008
9	rs7029062	A	G	0.144841	1008
9	rs10986071	C	T	0.116071	1008
9	rs10986073	C	A	0.134921	1008
9	rs7867206	T	C	0.739087	1008
9	rs57686796	C	T	0.0228175	1008
9	rs3780422	C	T	0.53373	1008
9	rs3780421	A	G	0.168651	1008
9	rs62576564	C	T	0.0228175	1008
9	rs10986076	C	A	0.0228175	1008
9	rs774329	C	T	0.0208333	1008
9	rs10986078	C	T	0.0228175	1008
9	rs10986080	C	T	0.0228175	1008
9	rs16915442	C	T	0.132937	1008
9	rs56281459	T	C	0.152778	1008
9	rs7031472	A	G	0.156746	1008
9	rs74952432	A	G	0.133929	1008
9	rs75618811	A	G	0.109127	1008
9	rs76365454	T	G	0.133929	1008
9	rs62574569	T	C	0.0218254	1008
9	rs73497003	A	T	0.131944	1008
9	rs10986084	C	T	0.152778	1008
9	rs10986085	G	C	0.130952	1008
9	rs41273933	C	T	0.00198413	1008
9	rs7047634	T	C	0.130952	1008
9	rs12346403	G	C	0.0218254	1008
9	rs7044824	A	G	0.154762	1008
9	rs7044961	A	C	0.155754	1008
9	rs7045221	A	G	0.154762	1008
9	rs10818857	A	G	0.156746	1008
9	rs10120040	T	G	0.155754	1008
9	rs10120099	T	C	0.155754	1008
9	rs12344879	A	G	0.0228175	1008
9	rs2304388	A	T	0.15377	1008
9	rs724890	C	T	0.15377	1008
9	rs7041599	G	A	0.154762	1008
9	rs10118761	C	G	0.154762	1008
9	rs10818863	A	G	0.154762	1008
9	rs10760298	A	G	0.155754	1008
9	rs7042831	A	G	0.155754	1008
9	rs7046871	T	A	0.155754	1008
9	rs57298260	A	G	0.156746	1008
9	rs17696686	C	G	0.156746	1008
9	rs76233365	T	C	0.0228175	1008
9	rs75181764	A	G	0.133929	1008
9	rs16915579	G	A	0.133929	1008
9	rs12352641	A	G	0.157738	1008
9	rs12352643	A	G	0.157738	1008
9	rs7032844	T	C	0.157738	1008
9	rs80071206	C	T	0.0218254	1008
9	rs7034300	A	G	0.0992063	1008
9	rs7048744	G	A	0.093254	1008
9	rs60197840	G	A	0.0297619	1008
9	rs16915623	G	C	0.094246	1008
9	rs137906759	G	A	0.0138889	1008
9	rs140740353	C	T	0.030754	1008
9	rs10115570	G	A	0.118056	1008
9	rs10125683	T	C	0.118056	1008
9	rs148683582	C	G	0.0228175	1008
9	rs10986112	G	A	0.093254	1008
9	rs186801450	T	C	0.0218254	1008
9	rs10818876	C	T	0.118056	1008
9	rs10122943	C	T	0.00198413	1008
9	rs10986118	G	A	0.0922619	1008
9	rs74321655	G	A	0.0902778	1008
9	rs10429522	A	G	0.130952	1008
9	rs7020345	A	G	0.189484	1008
9	rs10986125	A	G	0.0257937	1008
9	rs4742727	G	A	0.480159	1008
9	rs10818890	A	G	0.483135	1008
9	rs7048165	C	T	0.110119	1008
9	rs12235930	A	G	0.110119	1008
9	rs1537960	G	A	0.37004	1008
9	rs1537959	T	C	0.483135	1008
9	rs2417578	A	G	0.486111	1008
9	rs945656	A	G	0.375	1008
9	rs77821585	T	C	0.0813492	1008
9	rs10818892	G	A	0.108135	1008
9	rs10818893	A	T	0.108135	1008
9	rs10986142	C	T	0.0813492	1008
9	rs149878863	G	A	0.031746	1008
9	rs10818896	T	C	0.110119	1008
9	rs78550687	C	T	0.093254	1008
9	rs12684858	A	G	0.0535714	1008
9	rs7022828	G	A	0.237103	1008
9	rs7027725	C	T	0.265873	1008
9	rs72759683	T	G	0.0138889	1008
9	rs4743220	C	T	0.699405	1008
9	rs4743221	C	A	0.878968	1008
9	rs10986167	C	T	0.699405	1008
9	rs10760306	C	T	0.84623	1008
9	rs16915785	T	C	0.0376984	1008
9	rs10818903	G	T	0.84127	1008
9	rs8181080	A	G	0.847222	1008
9	rs117212813	C	T	0.0248016	1008
9	rs118044376	G	A	0.138889	1008
9	rs62574592	G	A	0.0248016	1008
9	rs1889984	C	A	0.707341	1008
9	rs12552849	C	T	0.529762	1008
9	rs117102957	A	C	0.136905	1008
9	rs10283767	A	C	0.343254	1008
9	rs75297712	C	A	0.136905	1008
9	rs10986180	G	A	0.172619	1008
9	rs114444628	C	T	0.0248016	1008
9	rs79070391	G	A	0.0218254	1008
9	rs77409031	A	C	0.0248016	1008
9	rs10986187	C	T	0.333333	1008
9	rs373848508	A	T	0.0208333	1008
9	rs1537958	T	G	0.877976	1008
9	rs4743222	C	T	0.33631	1008
9	rs75459529	C	T	0.00892857	1008
9	rs73502855	A	G	0.33631	1008
9	rs4743223	G	A	0.136905	1008
9	rs4743224	G	A	0.33631	1008
9	rs7026001	G	A	0.0208333	1008
9	rs7026110	G	A	0.33631	1008
9	rs114995557	G	A	0.0208333	1008
9	rs73502862	C	G	0.33631	1008
9	rs75570118	T	A	0.0208333	1008
9	rs142940771	C	T	0.136905	1008
9	rs146096243	C	T	0.136905	1008
9	rs10760320	G	A	0.541667	1008
9	rs10739641	C	T	0.541667	1008
9	rs10986216	A	G	0.33631	1008
9	rs7852239	T	C	0.934524	1008
9	rs116090562	A	G	0.0208333	1008
9	rs1537957	C	T	0.541667	1008
9	rs12336184	T	C	0.33631	1008
9	rs7043160	G	A	0.196429	1008
9	rs12339416	G	T	0.170635	1008
9	rs7029453	A	G	0.195437	1008
9	rs12348935	C	G	0.174603	1008
9	rs117426918	T	G	0.139881	1008
9	rs79276308	G	A	0.0208333	1008
9	rs10986244	G	C	0.175595	1008
9	rs10818923	A	G	0.536706	1008
9	rs1336819	C	T	0.196429	1008
9	rs117929306	G	T	0.0376984	1008
9	rs55906726	C	A	0.0297619	1008
9	rs10760325	C	T	0.526786	1008
9	rs4742728	C	G	0.345238	1008
9	rs4743225	C	A	0.873016	1008
9	rs4742729	A	G	0.345238	1008
9	rs4743226	T	C	0.873016	1008
9	rs73655448	C	A	0.169643	1008
9	rs78487424	G	T	0.0238095	1008
9	rs10986257	G	A	0.0446429	1008
9	rs12001905	T	C	0.526786	1008
9	rs10818928	C	T	0.877976	1008
9	rs58562936	G	A	0.345238	1008
9	rs11788223	T	A	0.0912698	1008
9	rs28482441	T	C	0.345238	1008
9	rs12349881	C	T	0.174603	1008
9	rs12337248	A	G	0.345238	1008
9	rs75228671	A	G	0.030754	1008
9	rs57621442	C	A	0.203373	1008
9	rs77579987	C	T	0.139881	1008
9	rs12352195	C	A	0.174603	1008
9	rs28735883	A	T	0.174603	1008
9	rs78482341	T	C	0.0327381	1008
9	rs1336817	G	T	0.030754	1008
9	rs75783235	A	G	0.0545635	1008
9	rs7466271	T	C	0.90873	1008
9	rs7357609	A	T	0.205357	1008
9	rs1889983	T	C	0.122024	1008
9	rs60421482	C	T	0.175595	1008
9	rs60737529	T	A	0.174603	1008
9	rs59561185	A	G	0.345238	1008
9	rs2491397	C	T	0.126984	1008
9	rs2485145	T	A	0.47123	1008
9	rs76147841	T	C	0.137897	1008
9	rs73502898	A	G	0.138889	1008
9	rs17770238	G	A	0.030754	1008
9	rs7047515	T	A	0.138889	1008
9	rs1415116	A	C	0.030754	1008
9	rs2491398	A	G	0.469246	1008
9	rs2485146	T	C	0.469246	1008
9	rs2491399	G	A	0.470238	1008
9	rs78620690	A	T	0.030754	1008
9	rs17770298	C	A	0.030754	1008
9	rs62574622	C	A	0.529762	1008
9	rs55947509	G	A	0.030754	1008
9	rs4743228	G	T	0.137897	1008
9	rs10986301	G	A	0.172619	1008
9	rs28469088	G	C	0.168651	1008
9	rs78945021	T	A	0.0337302	1008
9	rs80230127	C	T	0.0337302	1008
9	rs77527215	G	T	0.030754	1008
9	rs77057956	C	T	0.0347222	1008
9	rs10986308	T	C	0.363095	1008
9	rs76273894	A	G	0.0347222	1008
9	rs10818941	A	G	0.509921	1008
9	rs7042032	T	C	0.19246	1008
9	rs10986316	T	C	0.191468	1008
9	rs4743229	G	A	0.875992	1008
9	rs10818944	G	A	0.508929	1008
9	rs10760353	T	A	0.507937	1008
9	rs7024036	T	C	0.365079	1008
9	rs77589545	T	C	0.136905	1008
9	rs7028271	T	C	0.365079	1008
9	rs148401798	G	A	0.0198413	1008
9	rs12351078	A	G	0.359127	1008
9	rs10986322	G	A	0.193452	1008
9	rs3824497	A	G	0.136905	1008
9	rs3802477	T	C	0.136905	1008
9	rs10818948	C	T	0.545635	1008
9	rs12004517	C	T	0.517857	1008
9	rs55923702	C	G	0.21627	1008
9	rs10818955	C	T	0.18254	1008
9	rs10818956	G	T	0.655754	1008
9	rs77779863	A	G	0.15377	1008
9	rs1930420	T	C	0.675595	1008
9	rs56386936	T	G	0.518849	1008
9	rs2808542	A	G	0.900794	1008
9	rs2779544	G	C	0.899802	1008
9	rs1930419	C	T	0.213294	1008
9	rs2808543	G	A	0.375992	1008
9	rs2779559	A	C	0.218254	1008
9	rs1953087	C	T	0.218254	1008
9	rs78293983	T	A	0.154762	1008
9	rs1953086	C	T	0.218254	1008
9	rs2225581	C	T	0.218254	1008
9	rs1930418	C	T	0.218254	1008
9	rs1930417	C	A	0.375992	1008
9	rs2779592	A	G	0.899802	1008
9	rs2808547	C	T	0.219246	1008
9	rs10986350	A	G	0.522817	1008
9	rs59511105	T	A	0.154762	1008
9	rs2808548	C	T	0.374008	1008
9	rs2808549	T	C	0.376984	1008
9	rs2808550	T	C	0.222222	1008
9	rs2779520	G	A	0.899802	1008
9	rs2808551	T	C	0.899802	1008
9	rs2808552	T	C	0.219246	1008
9	rs2808553	C	T	0.374008	1008
9	rs2808554	T	C	0.380952	1008
9	rs28442206	C	T	0.154762	1008
9	rs2151214	A	C	0.899802	1008
9	rs2779530	G	A	0.747024	1008
9	rs12339842	T	C	0.527778	1008
9	rs2779531	A	G	0.747024	1008
9	rs2779532	G	A	0.899802	1008
9	rs12552470	A	T	0.515873	1008
9	rs77933711	C	T	0.0138889	1008
9	rs2808555	C	T	0.899802	1008
9	rs75662158	A	T	0.151786	1008
9	rs16916325	T	C	0.152778	1008
9	rs12554364	G	A	0.514881	1008
9	rs12553207	A	T	0.518849	1008
9	rs3750348	T	C	0.152778	1008
9	rs16916336	C	T	0.15377	1008
9	rs56200781	G	A	0.128968	1008
9	rs16916338	T	G	0.152778	1008
9	rs16916342	T	C	0.031746	1008
9	rs117651244	G	A	0.152778	1008
9	rs144275694	A	C	0.0198413	1008
9	rs16916353	T	C	0.152778	1008
9	rs1930416	A	C	0.228175	1008
9	rs1930415	C	T	0.517857	1008
9	rs2808556	G	A	0.228175	1008
9	rs2779546	T	C	0.91369	1008
9	rs16916379	A	G	0.152778	1008
9	rs2779547	T	C	0.899802	1008
9	rs141939807	T	C	0.0109127	1008
9	rs2808557	T	G	0.899802	1008
9	rs2779548	T	C	0.896825	1008
9	rs2808558	C	G	0.912698	1008
9	rs2151213	A	G	0.52877	1008
9	rs2151212	C	T	0.521825	1008
9	rs55950574	T	C	0.151786	1008
9	rs7866071	G	C	0.525794	1008
9	rs12553133	A	G	0.52877	1008
9	rs62575964	A	G	0.52877	1008
9	rs16916402	T	G	0.128968	1008
9	rs62575965	C	T	0.516865	1008
9	rs13295431	C	T	0.0198413	1008
9	rs872092	C	G	0.223214	1008
9	rs872091	A	G	0.671627	1008
9	rs59703269	T	C	0.350198	1008
9	rs874278	G	A	0.223214	1008
9	rs80191277	T	C	0.0357143	1008
9	rs944763	A	G	0.227183	1008
9	rs149846822	T	C	0.0198413	1008
9	rs1930411	G	C	0.00892857	1008
9	rs2779550	T	C	0.91369	1008
9	rs148295102	C	T	0.0337302	1008
9	rs146213571	A	G	0.0228175	1008
9	rs35011277	A	G	0.0634921	1008
9	rs2779551	T	C	0.162698	1008
9	rs75252212	G	A	0.150794	1008
9	rs2808559	C	T	0.162698	1008
9	rs2779552	A	C	0.909722	1008
9	rs2184024	A	C	0.127976	1008
9	rs7861346	C	G	0.587302	1008
9	rs10125760	T	A	0.0386905	1008
9	rs62575969	G	T	0.529762	1008
9	rs7042208	C	A	0.125992	1008
9	rs16916507	G	A	0.0357143	1008
9	rs1000441	C	T	0.152778	1008
9	rs1000440	T	C	0.195437	1008
9	rs10818988	A	C	0.195437	1008
9	rs10986425	T	C	0.195437	1008
9	rs10986426	A	C	0.161706	1008
9	rs2104905	A	G	0.30754	1008
9	rs56301029	G	C	0.0327381	1008
9	rs149500348	T	C	0.0347222	1008
9	rs16916551	G	A	0.0327381	1008
9	rs10986436	G	A	0.155754	1008
9	rs2808560	C	T	0.118056	1008
9	rs10986439	C	G	0.151786	1008
9	rs2779555	G	A	0.118056	1008
9	rs2808561	C	T	0.406746	1008
9	rs10512257	C	T	0.539683	1008
9	rs2779556	A	C	0.941468	1008
9	rs11788445	A	T	0.498016	1008
9	rs116878438	G	A	0.0347222	1008
9	rs2779557	A	C	0.941468	1008
9	rs7023937	C	A	0.151786	1008
9	rs12552067	A	G	0.497024	1008
9	rs11789969	T	C	0.494048	1008
9	rs11789572	A	G	0.497024	1008
9	rs10986469	C	T	0.497024	1008
9	rs12683969	A	C	0.497024	1008
9	rs10986470	G	A	0.489087	1008
9	rs871796	G	C	0.154762	1008
9	rs10986472	G	A	0.497024	1008
9	rs11788107	C	T	0.497024	1008
9	rs871797	T	C	0.941468	1008
9	rs72603694	T	C	0.477183	1008
9	rs2808562	A	G	0.589286	1008
9	rs61063002	T	C	0.0793651	1008
9	rs2779558	T	C	0.119048	1008
9	rs57879948	G	A	0.152778	1008
9	rs10819003	T	C	0.477183	1008
9	rs13289887	C	G	0.181548	1008
9	rs13295101	T	C	0.181548	1008
9	rs55816307	T	G	0.181548	1008
9	rs13294767	C	T	0.176587	1008
9	rs13293702	G	C	0.176587	1008
9	rs11794615	C	T	0.47619	1008
9	rs13295021	C	T	0.176587	1008
9	rs2779560	T	C	0.109127	1008
9	rs13294095	G	A	0.175595	1008
9	rs2808564	A	G	0.109127	1008
9	rs112937268	G	A	0.47619	1008
9	rs146509520	G	A	0.176587	1008
9	rs117392404	G	A	0.113095	1008
9	rs149702841	C	T	0.47619	1008
9	rs55940107	C	T	0.102183	1008
9	rs2808565	T	A	0.936508	1008
9	rs7857375	G	A	0.171627	1008
9	rs2779562	T	C	0.759921	1008
9	rs2779563	T	C	0.936508	1008
9	rs2808566	G	T	0.759921	1008
9	rs2779564	A	C	0.110119	1008
9	rs1930409	C	T	0.109127	1008
9	rs868234	C	G	0.646825	1008
9	rs2779565	A	G	0.936508	1008
9	rs944762	G	A	0.113095	1008
9	rs944761	C	T	0.170635	1008
9	rs2779567	C	T	0.759921	1008
9	rs7024986	A	G	0.936508	1008
9	rs2808567	A	C	0.936508	1008
9	rs2779569	T	C	0.114087	1008
9	rs2779570	T	C	0.113095	1008
9	rs11789322	C	G	0.47619	1008
9	rs72761519	G	A	0.102183	1008
9	rs2779571	T	C	0.936508	1008
9	rs2808568	G	C	0.113095	1008
9	rs16916777	G	A	0.113095	1008
9	rs7044793	C	A	0.176587	1008
9	rs2779572	T	G	0.756944	1008
9	rs7048239	C	T	0.176587	1008
9	rs2779573	C	T	0.759921	1008
9	rs7861460	A	G	0.178571	1008
9	rs72603695	C	T	0.474206	1008
9	rs72603696	G	A	0.477183	1008
9	rs2779574	A	G	0.757937	1008
9	rs944760	G	T	0.113095	1008
9	rs870083	G	C	0.170635	1008
9	rs2095121	A	G	0.936508	1008
9	rs2779575	T	G	0.936508	1008
9	rs2779576	A	T	0.114087	1008
9	rs2779577	C	A	0.936508	1008
9	rs10733671	T	C	0.822421	1008
9	rs72603697	G	A	0.473214	1008
9	rs72603698	C	T	0.473214	1008
9	rs2779578	C	T	0.113095	1008
9	rs2779579	G	C	0.936508	1008
9	rs2779580	T	C	0.936508	1008
9	rs117873935	C	T	0.031746	1008
9	rs2779581	T	C	0.115079	1008
9	rs2779582	C	T	0.114087	1008
9	rs2779583	T	C	0.936508	1008
9	rs12348695	C	A	0.176587	1008
9	rs2095120	A	G	0.114087	1008
9	rs183228304	C	T	0.0188492	1008
9	rs10760389	C	T	0.823413	1008
9	rs141618193	G	A	0.0208333	1008
9	rs1930424	T	G	0.113095	1008
9	rs4534235	G	C	0.936508	1008
9	rs1930425	T	C	0.176587	1008
9	rs1930426	C	T	0.113095	1008
9	rs2779585	G	A	0.113095	1008
9	rs2779586	T	C	0.936508	1008
9	rs2779587	T	G	0.113095	1008
9	rs2779588	T	C	0.115079	1008
9	rs2779589	A	G	0.935516	1008
9	rs2779590	G	A	0.936508	1008
9	rs4355908	C	T	0.176587	1008
9	rs4596749	T	C	0.176587	1008
9	rs10986577	C	T	0.475198	1008
9	rs10986579	C	T	0.821429	1008
9	rs11788298	T	A	0.167659	1008
9	rs2779591	A	G	0.936508	1008
9	rs10521035	G	T	0.159722	1008
9	rs12351127	C	T	0.175595	1008
9	rs2779593	T	C	0.936508	1008
9	rs10986584	T	C	0.484127	1008
9	rs7032419	G	A	0.604167	1008
9	rs80056900	T	A	0.144841	1008
9	rs2104906	G	C	0.59623	1008
9	rs4237192	A	G	0.144841	1008
9	rs2001993	A	G	0.78373	1008
9	rs2001992	A	C	0.144841	1008
9	rs2779599	T	C	0.331349	1008
9	rs1999502	G	A	0.141865	1008
9	rs1999503	T	C	0.140873	1008
9	rs16916909	A	G	0.141865	1008
9	rs78107422	A	T	0.141865	1008
9	rs12349351	C	A	0.14881	1008
9	rs2808569	A	C	0.493056	1008
9	rs10986631	G	A	0.141865	1008
9	rs2779600	A	G	0.64881	1008
9	rs138713100	G	T	0.0327381	1008
9	rs2779601	C	T	0.641865	1008
9	rs10986638	T	G	0.141865	1008
9	rs2808570	C	G	0.641865	1008
9	rs77897477	G	A	0.142857	1008
9	rs2779602	G	A	0.787698	1008
9	rs2808521	C	T	0.493056	1008
9	rs2184026	C	T	0.492063	1008
9	rs12338626	C	T	0.152778	1008
9	rs73488500	G	A	0.146825	1008
9	rs2808522	C	A	0.628968	1008
9	rs2808523	C	T	0.634921	1008
9	rs1999498	A	G	0.152778	1008
9	rs4448404	G	A	0.143849	1008
9	rs16917019	C	T	0.147817	1008
9	rs4743234	T	A	0.145833	1008
9	rs10986708	G	C	0.144841	1008
9	rs2808524	C	T	0.475198	1008
9	rs117262666	C	T	0.145833	1008
9	rs13290406	A	G	0.0714286	1008
9	rs142156770	C	T	0.0337302	1008
9	rs2259639	C	T	0.477183	1008
9	rs944686	C	T	0.480159	1008
9	rs2900512	C	T	0.146825	1008
9	rs884886	T	G	0.787698	1008
9	rs884887	C	T	0.62996	1008
9	rs944687	C	A	0.482143	1008
9	rs884888	C	T	0.777778	1008
9	rs11791441	C	T	0.144841	1008
9	rs2808525	C	T	0.491071	1008
9	rs10986740	G	A	0.293651	1008
9	rs16917113	C	T	0.141865	1008
9	rs2779605	A	G	0.487103	1008
9	rs1930137	A	G	0.487103	1008
9	rs2778901	C	T	0.483135	1008
9	rs4743237	T	C	0.145833	1008
9	rs2779518	T	C	0.780754	1008
9	rs2779519	C	T	0.934524	1008
9	rs62576023	G	A	0.145833	1008
9	rs2779521	C	T	0.49504	1008
9	rs16917159	T	C	0.141865	1008
9	rs62576024	T	C	0.149802	1008
9	rs2808526	T	C	0.58631	1008
9	rs16917171	T	C	0.151786	1008
9	rs2808527	G	A	0.47123	1008
9	rs1167765	C	G	0.62004	1008
9	rs1167766	C	A	0.621032	1008
9	rs1167767	T	G	0.621032	1008
9	rs1186363	T	C	0.621032	1008
9	rs1759308	C	T	0.929563	1008
9	rs1183825	C	T	0.619048	1008
9	rs1184859	A	G	0.929563	1008
9	rs867762	G	A	0.144841	1008
9	rs6478761	A	C	0.200397	1008
9	rs867763	A	T	0.149802	1008
9	rs871002	G	A	0.100198	1008
9	rs914669	C	G	0.10119	1008
9	rs17778184	A	G	0.10119	1008
9	rs1167768	G	A	0.62004	1008
9	rs2778902	C	T	0.625992	1008
9	rs1622942	T	C	0.729167	1008
9	rs928425	A	G	0.642857	1008
9	rs928426	G	A	0.093254	1008
9	rs80339899	G	A	0.179563	1008
9	rs1167769	A	G	0.322421	1008
9	rs2779523	G	T	0.258929	1008
9	rs13298759	A	G	0.0714286	1008
9	rs7861531	A	G	0.47619	1008
9	rs115385822	G	A	0.0744048	1008
9	rs10986792	G	T	0.520833	1008
9	rs1179740	T	G	0.311508	1008
9	rs75220261	G	C	0.0337302	1008
9	rs2018973	G	A	0.0763889	1008
9	rs1318613	C	T	0.485119	1008
9	rs2778903	C	A	0.150794	1008
9	rs73494466	G	A	0.0297619	1008
9	rs55656513	C	T	0.496032	1008
9	rs56042101	C	T	0.496032	1008
9	rs10986801	G	C	0.150794	1008
9	rs7042909	A	T	0.0446429	1008
9	rs10986803	T	C	0.497024	1008
9	rs10986806	G	A	0.0823413	1008
9	rs10986810	G	T	0.491071	1008
9	rs2778904	C	T	0.0853175	1008
9	rs80322096	G	A	0.0297619	1008
9	rs2778905	C	G	0.0853175	1008
9	rs2779524	C	T	0.0853175	1008
9	rs2808529	T	C	0.884921	1008
9	rs11789308	C	T	0.147817	1008
9	rs2808530	A	C	0.0853175	1008
9	rs62576028	A	G	0.5	1008
9	rs2808531	A	T	0.0853175	1008
9	rs372863046	T	C	0.0178571	1008
9	rs2808532	G	A	0.0863095	1008
9	rs1758799	T	C	0.393849	1008
9	rs67703533	C	A	0.150794	1008
9	rs13286375	C	G	0.308532	1008
9	rs2808533	T	C	0.394841	1008
9	rs2808534	G	A	0.266865	1008
9	rs2778906	T	C	0.394841	1008
9	rs2808535	T	A	0.0863095	1008
9	rs143492644	T	C	0.0386905	1008
9	rs2808536	A	C	0.394841	1008
9	rs3750344	T	C	0.150794	1008
9	rs3750343	A	G	0.308532	1008
9	rs2808537	A	G	0.393849	1008
9	rs10986814	G	A	0.152778	1008
9	rs1182894	T	C	0.395833	1008
9	rs10986816	T	C	0.152778	1008
9	rs73494486	C	T	0.152778	1008
9	rs1177531	A	G	0.394841	1008
9	rs1182895	C	T	0.397817	1008
9	rs10986822	C	G	0.155754	1008
9	rs57456685	C	G	0.0267857	1008
9	rs1186364	C	T	0.235119	1008
9	rs16917365	G	T	0.305556	1008
9	rs2779526	T	C	0.394841	1008
9	rs2779527	G	A	0.615079	1008
9	rs10819060	C	T	0.531746	1008
9	rs2808538	C	T	0.0873016	1008
9	rs7851347	A	G	0.0267857	1008
9	rs1167762	T	A	0.0873016	1008
9	rs2778908	A	G	0.0873016	1008
9	rs1167763	T	C	0.858135	1008
9	rs10123407	C	A	0.122024	1008
9	rs2779528	T	A	0.0882937	1008
9	rs1186021	A	G	0.0882937	1008
9	rs73494498	G	C	0.0257937	1008
9	rs17778857	T	G	0.0882937	1008
9	rs74608357	G	A	0.0218254	1008
9	rs16917415	C	T	0.0277778	1008
9	rs10120605	C	T	0.0188492	1008
9	rs12378482	C	T	0.0337302	1008
9	rs79670705	G	A	0.0436508	1008
9	rs117818554	G	A	0.0416667	1008
9	rs2778909	A	C	0.735119	1008
9	rs78316820	A	G	0.0446429	1008
9	rs76651577	A	G	0.0446429	1008
9	rs2778910	A	G	0.77877	1008
9	rs2779529	A	C	0.664683	1008
9	rs10986850	G	A	0.0446429	1008
9	rs10986852	C	T	0.143849	1008
9	rs1999501	G	A	0.478175	1008
9	rs17779010	G	A	0.142857	1008
9	rs10986861	A	G	0.0456349	1008
9	rs56123608	T	C	0.142857	1008
9	rs74756749	C	T	0.0426587	1008
9	rs13301129	G	A	0.109127	1008
9	rs2808539	C	T	0.670635	1008
9	rs10986878	T	C	0.186508	1008
9	rs2808540	C	T	0.489087	1008
9	rs11787957	C	A	0.142857	1008
9	rs34181928	C	T	0.109127	1008
9	rs35835340	G	A	0.0287698	1008
9	rs10819066	C	G	0.186508	1008
9	rs1999500	C	T	0.785714	1008
9	rs1999499	T	A	0.785714	1008
9	rs7035372	G	A	0.109127	1008
9	rs1758805	T	C	0.676587	1008
9	rs1537738	T	C	0.490079	1008
9	rs1537737	C	G	0.675595	1008
9	rs12378806	G	T	0.0426587	1008
9	rs2808541	C	T	0.489087	1008
9	rs117279565	T	C	0.0426587	1008
9	rs77680548	G	T	0.0426587	1008
9	rs1167764	C	T	0.489087	1008
9	rs1034160	A	C	0.785714	1008
9	rs2151075	C	T	0.489087	1008
9	rs55946876	A	T	0.141865	1008
9	rs10986912	G	A	0.184524	1008
9	rs2184025	T	C	0.78869	1008
9	rs2151216	T	C	0.496032	1008
9	rs2151215	T	C	0.68254	1008
9	rs4743238	A	T	0.189484	1008
9	rs13284800	G	T	0.111111	1008
9	rs10819071	C	T	0.296627	1008
9	rs10986939	T	C	0.0436508	1008
9	rs10819072	C	A	0.363095	1008
9	rs10819073	G	A	0.363095	1008
9	rs10819074	G	T	0.361111	1008
9	rs10986946	A	C	0.363095	1008
9	rs10986948	T	A	0.363095	1008
9	rs17779442	G	A	0.175595	1008
9	rs12684622	T	C	0.140873	1008
9	rs10986955	C	A	0.185516	1008
9	rs914665	G	A	0.186508	1008
9	rs914664	C	T	0.186508	1008
9	rs2258938	G	A	0.428571	1008
9	rs914663	A	G	0.186508	1008
9	rs914662	C	T	0.184524	1008
9	rs2418084	A	G	0.1875	1008
9	rs1320497	A	C	0.186508	1008
9	rs2418085	G	A	0.141865	1008
9	rs944688	C	T	0.186508	1008
9	rs62561779	C	T	0.185516	1008
9	rs62561780	T	C	0.184524	1008
9	rs62561781	G	A	0.140873	1008
9	rs141649144	G	A	0.0436508	1008
9	rs13293545	C	T	0.0287698	1008
9	rs870047	A	T	0.793651	1008
9	rs944689	T	C	0.43254	1008
9	rs10986995	G	T	0.0446429	1008
9	rs7026754	C	T	0.168651	1008
9	rs2779534	A	G	0.831349	1008
9	rs10986999	A	G	0.0436508	1008
9	rs59652555	C	A	0.0446429	1008
9	rs147523435	G	A	0.0367063	1008
9	rs10987004	G	A	0.0446429	1008
9	rs10987005	G	A	0.0446429	1008
9	rs118114093	G	C	0.031746	1008
9	rs77545309	G	A	0.0436508	1008
9	rs74498704	A	G	0.031746	1008
9	rs12377101	C	T	0.0446429	1008
9	rs4743239	A	C	0.180556	1008
9	rs2779536	A	T	0.440476	1008
9	rs1930141	G	A	0.460317	1008
9	rs1023209	C	T	0.469246	1008
9	rs7874603	G	A	0.0654762	1008
9	rs7848993	G	A	0.167659	1008
9	rs13302776	G	A	0.213294	1008
9	rs2778911	C	T	0.484127	1008
9	rs11788000	G	A	0.325397	1008
9	rs2151076	G	C	0.859127	1008
9	rs1889059	A	T	0.484127	1008
9	rs76294940	G	A	0.047619	1008
9	rs1930422	C	A	0.483135	1008
9	rs1984055	G	A	0.859127	1008
9	rs1930421	G	A	0.484127	1008
9	rs34692225	C	T	0.161706	1008
9	rs4327958	G	T	0.374008	1008
9	rs117058960	A	G	0.047619	1008
9	rs2779539	G	A	0.479167	1008
9	rs2778912	C	T	0.479167	1008
9	rs10987082	T	C	0.0396825	1008
9	rs10987083	T	C	0.0406746	1008
9	rs1167773	G	A	0.888889	1008
9	rs2778913	T	C	0.849206	1008
9	rs2778914	A	T	0.889881	1008
9	rs75358476	G	C	0.046627	1008
9	rs7872682	G	A	0.0396825	1008
9	rs117828663	G	A	0.0545635	1008
9	rs75850100	C	T	0.046627	1008
9	rs1167774	G	T	0.801587	1008
9	rs117999718	C	T	0.046627	1008
9	rs6478785	G	T	0.409722	1008
9	rs78645274	C	T	0.046627	1008
9	rs2778915	C	T	0.521825	1008
9	rs7853961	A	G	0.0386905	1008
9	rs1930130	T	C	0.478175	1008
9	rs10120452	G	A	0.0416667	1008
9	rs77822344	C	T	0.046627	1008
9	rs7033796	T	C	0.382937	1008
9	rs10987128	G	A	0.382937	1008
9	rs12379166	G	A	0.33631	1008
9	rs10081774	C	A	0.0396825	1008
9	rs2778916	C	T	0.477183	1008
9	rs1930131	C	T	0.421627	1008
9	rs76187496	C	T	0.046627	1008
9	rs2779541	T	C	0.900794	1008
9	rs76065408	A	C	0.046627	1008
9	rs2778917	C	T	0.899802	1008
9	rs75782199	C	T	0.0257937	1008
9	rs1167771	G	C	0.478175	1008
9	rs1547272	C	T	0.381944	1008
9	rs2779542	C	T	0.479167	1008
9	rs79209487	C	A	0.046627	1008
9	rs1930410	A	G	0.381944	1008
9	rs117671220	G	A	0.031746	1008
9	rs117030476	G	A	0.046627	1008
9	rs2065452	G	A	0.335317	1008
9	rs139363326	G	A	0.0287698	1008
9	rs7019309	T	C	0.0486111	1008
9	rs146461169	C	T	0.047619	1008
9	rs80110644	G	T	0.047619	1008
9	rs117095110	T	G	0.047619	1008
9	rs6478789	C	T	0.340278	1008
9	rs2779543	C	T	0.559524	1008
9	rs4743241	C	T	0.339286	1008
9	rs2151217	T	C	0.47123	1008
9	rs2065451	A	G	0.928571	1008
9	rs79824961	C	T	0.0396825	1008
9	rs1167772	G	T	0.559524	1008
9	rs1758793	A	G	0.899802	1008
9	rs62563760	C	T	0.00198413	1008
9	rs4743242	T	C	0.338294	1008
9	rs7048344	G	A	0.339286	1008
9	rs10987193	G	T	0.0396825	1008
9	rs7038285	A	C	0.0396825	1008
9	rs7026218	C	T	0.0396825	1008
9	rs117731685	C	T	0.0744048	1008
9	rs7869482	G	A	0.0396825	1008
9	rs139830372	C	T	0.00694444	1008
9	rs4742734	A	G	0.339286	1008
9	rs59673494	C	A	0.0496032	1008
9	rs967932	C	T	0.47123	1008
9	rs967931	A	G	0.560516	1008
9	rs61259291	A	G	0.0892857	1008
9	rs57503540	C	T	0.0892857	1008
9	rs79956251	A	T	0.0486111	1008
9	rs61502094	C	T	0.0892857	1008
9	rs7864144	A	G	0.0892857	1008
9	rs118183224	G	A	0.0486111	1008
9	rs117174052	T	C	0.0853175	1008
9	rs7849599	C	T	0.0892857	1008
9	rs7020492	G	A	0.339286	1008
9	rs7852947	C	T	0.0396825	1008
9	rs1930423	T	A	0.510913	1008
9	rs7856813	C	T	0.0396825	1008
9	rs78250217	A	T	0.0486111	1008
9	rs10987230	C	T	0.47123	1008
9	rs13286855	C	T	0.170635	1008
9	rs76577840	C	T	0.0486111	1008
9	rs10987234	G	A	0.47123	1008
9	rs116983731	T	G	0.0119048	1008
9	rs10125405	T	C	0.560516	1008
9	rs149052665	A	C	0.0486111	1008
9	rs1930135	T	C	0.338294	1008
9	rs4743244	G	T	0.340278	1008
9	rs77247436	T	C	0.047619	1008
9	rs59647504	A	T	0.0396825	1008
9	rs10987249	G	C	0.470238	1008
9	rs56693766	C	T	0.0396825	1008
9	rs57190410	A	G	0.0396825	1008
9	rs10119544	G	A	0.0396825	1008
9	rs10119594	G	T	0.0396825	1008
9	rs6478797	A	G	0.900794	1008
9	rs10987258	G	A	0.470238	1008
9	rs10987259	G	A	0.470238	1008
9	rs1967890	A	C	0.501984	1008
9	rs7035420	A	T	0.354167	1008
9	rs4743246	A	C	0.896825	1008
9	rs1571931	G	A	0.896825	1008
9	rs72760668	C	T	0.0386905	1008
9	rs1571930	G	A	0.858135	1008
9	rs4743247	G	A	0.896825	1008
9	rs1571929	T	C	0.858135	1008
9	rs1571928	T	G	0.896825	1008
9	rs35209831	C	T	0.0396825	1008
9	rs2225558	T	A	0.81746	1008
9	rs4743248	G	C	0.81746	1008
9	rs72760671	A	T	0.0386905	1008
9	rs7388933	A	G	0.896825	1008
9	rs1930134	G	A	0.858135	1008
9	rs74814252	A	G	0.0367063	1008
9	rs117958849	G	A	0.0367063	1008
9	rs2418209	C	T	0.896825	1008
9	rs4743251	C	G	0.896825	1008
9	rs2151074	G	T	0.896825	1008
9	rs2151073	G	C	0.896825	1008
9	rs2183972	G	A	0.896825	1008
9	rs4606175	C	T	0.0386905	1008
9	rs1571927	T	C	0.81746	1008
9	rs1571926	G	T	0.896825	1008
9	rs1977581	A	C	0.896825	1008
9	rs1977580	A	G	0.896825	1008
9	rs72760678	G	A	0.0386905	1008
9	rs2900546	A	G	0.896825	1008
9	rs2900547	A	G	0.858135	1008
9	rs72760679	G	A	0.0386905	1008
9	rs72760681	A	G	0.0386905	1008
9	rs72760683	A	C	0.0386905	1008
9	rs72760684	G	A	0.0386905	1008
9	rs12345853	A	G	0.0406746	1008
9	rs35248075	G	T	0.0277778	1008
9	rs35095054	G	A	0.0595238	1008
9	rs914661	G	T	0.896825	1008
9	rs118036590	C	T	0.0367063	1008
9	rs2151072	T	C	0.896825	1008
9	rs117119755	C	T	0.0367063	1008
9	rs72760685	G	A	0.0386905	1008
9	rs117648436	T	G	0.0367063	1008
9	rs4743253	T	C	0.896825	1008
9	rs4743254	A	G	0.858135	1008
9	rs4743255	C	T	0.858135	1008
9	rs4743256	C	G	0.896825	1008
9	rs7863368	C	T	0.896825	1008
9	rs7852418	T	G	0.895833	1008
9	rs10987292	C	A	0.858135	1008
9	rs10987293	C	T	0.47123	1008
9	rs12002737	C	A	0.185516	1008
9	rs7865785	G	A	0.0386905	1008
9	rs10739676	T	C	0.858135	1008
9	rs58711145	G	A	0.0386905	1008
9	rs1953058	T	C	0.896825	1008
9	rs3983397	T	C	0.896825	1008
9	rs4743259	C	T	0.896825	1008
9	rs4743260	T	C	0.896825	1008
9	rs7870104	G	A	0.896825	1008
9	rs7856945	A	G	0.896825	1008
9	rs7870263	G	A	0.896825	1008
9	rs1930139	C	T	0.81746	1008
9	rs1930138	A	C	0.896825	1008
9	rs10435898	T	C	0.896825	1008
9	rs10435850	G	C	0.896825	1008
9	rs4743261	C	T	0.896825	1008
9	rs117530150	C	T	0.0367063	1008
9	rs72760700	C	T	0.0386905	1008
9	rs9299312	G	T	0.896825	1008
9	rs72760701	A	G	0.0446429	1008
9	rs9299313	A	G	0.896825	1008
9	rs76672305	C	T	0.0367063	1008
9	rs7868757	A	C	0.0386905	1008
9	rs10739678	C	T	0.858135	1008
9	rs10760441	A	G	0.858135	1008
9	rs10125034	G	T	0.858135	1008
9	rs10122306	A	G	0.896825	1008
9	rs7853807	G	C	0.858135	1008
9	rs7853820	G	A	0.858135	1008
9	rs7869909	A	G	0.89881	1008
9	rs7873214	T	C	0.89881	1008
9	rs7869915	A	G	0.860119	1008
9	rs76780416	G	A	0.0436508	1008
9	rs72762603	T	C	0.0386905	1008
9	rs77823173	C	T	0.0386905	1008
9	rs1930136	T	C	0.894841	1008
9	rs10987328	A	T	0.0277778	1008
9	rs10512258	G	C	0.854167	1008
9	rs12338804	G	A	0.0357143	1008
9	rs10512259	G	A	0.0357143	1008
9	rs7020368	C	T	0.0744048	1008
9	rs7036325	A	C	0.0376984	1008
9	rs10116189	G	A	0.0357143	1008
9	rs10116255	G	A	0.0357143	1008
9	rs6478810	A	G	0.891865	1008
9	rs6478811	C	T	0.81746	1008
9	rs914668	G	C	0.856151	1008
9	rs914667	C	T	0.855159	1008
9	rs914666	C	T	0.855159	1008
9	rs28418488	A	C	0.0357143	1008
9	rs117172184	G	A	0.0367063	1008
9	rs1105931	C	T	0.792659	1008
9	rs1547271	T	C	0.832341	1008
9	rs10987362	C	T	0.0357143	1008
9	rs117184802	C	G	0.0367063	1008
9	rs4237193	A	G	0.832341	1008
9	rs12341571	G	C	0.0724206	1008
9	rs4743263	T	C	0.869048	1008
9	rs117448570	C	T	0.0416667	1008
9	rs10987365	C	T	0.0357143	1008
9	rs867260	T	C	0.119048	1008
9	rs4743264	C	T	0.00297619	1008
9	rs117233834	C	T	0.0367063	1008
9	rs150013465	G	A	0.0367063	1008
9	rs117861713	C	G	0.0228175	1008
9	rs147702122	A	C	0.0367063	1008
9	rs190833435	G	A	0.0367063	1008
9	rs117324272	G	A	0.0367063	1008
9	rs140793348	T	C	0.0367063	1008
9	rs117838221	A	G	0.0367063	1008
9	rs4743265	G	A	0.869048	1008
9	rs189550947	A	T	0.0119048	1008
9	rs4743266	C	A	0.796627	1008
9	rs184739183	C	T	0.0376984	1008
9	rs438886	G	A	0.796627	1008
9	rs516930	C	T	0.832341	1008
9	rs10739681	T	C	0.869048	1008
9	rs565684570	C	A	0.0376984	1008
9	rs112011793	A	T	0.0357143	1008
9	rs2095078	A	G	0.869048	1008
9	rs2095079	C	T	0.796627	1008
9	rs2095080	G	A	0.832341	1008
9	rs337525	T	C	0.832341	1008
9	rs337527	T	C	0.314484	1008
9	rs337528	G	C	0.794643	1008
9	rs7847809	C	A	0.186508	1008
9	rs337529	C	T	0.868056	1008
9	rs337530	G	T	0.831349	1008
9	rs337531	T	C	0.831349	1008
9	rs337532	T	C	0.868056	1008
9	rs337533	G	T	0.793651	1008
9	rs117566568	G	A	0.0367063	1008
9	rs337534	T	C	0.793651	1008
9	rs79998170	G	A	0.0357143	1008
9	rs337535	G	A	0.831349	1008
9	rs61170647	G	T	0.0376984	1008
9	rs337536	C	T	0.831349	1008
9	rs79209820	A	G	0.0367063	1008
9	rs4517239	G	A	0.797619	1008
9	rs337554	A	C	0.907738	1008
9	rs74917201	G	A	0.0357143	1008
9	rs76773258	G	A	0.0357143	1008
9	rs337553	G	T	0.831349	1008
9	rs117705687	C	T	0.0357143	1008
9	rs117160758	G	A	0.0357143	1008
9	rs337552	T	C	0.796627	1008
9	rs118189872	G	T	0.0357143	1008
9	rs77289982	G	A	0.0357143	1008
9	rs118089119	G	T	0.0367063	1008
9	rs337551	C	T	0.796627	1008
9	rs337550	A	G	0.834325	1008
9	rs78757676	G	A	0.114087	1008
9	rs561396749	A	C	0.0376984	1008
9	rs529710540	C	T	0.0376984	1008
9	rs141857216	G	A	0.0456349	1008
9	rs337549	T	C	0.871032	1008
9	rs337548	G	A	0.787698	1008
9	rs77345762	C	T	0.0347222	1008
9	rs337547	G	A	0.798611	1008
9	rs10987486	T	C	0.0337302	1008
9	rs337546	A	G	0.798611	1008
9	rs138822097	G	A	0.0357143	1008
9	rs337545	A	G	0.798611	1008
9	rs186808	T	C	0.798611	1008
9	rs117258654	A	T	0.0367063	1008
9	rs337544	T	C	0.798611	1008
9	rs337543	A	G	0.87004	1008
9	rs10114778	C	G	0.0337302	1008
9	rs117343712	A	G	0.0357143	1008
9	rs337542	T	C	0.87004	1008
9	rs7869446	A	G	0.0337302	1008
9	rs337541	A	G	0.835317	1008
9	rs337540	A	C	0.87004	1008
9	rs337539	T	C	0.83631	1008
9	rs337538	G	A	0.798611	1008
9	rs337537	G	A	0.834325	1008
9	rs76194778	C	G	0.0337302	1008
9	rs67229546	G	A	0.196429	1008
9	rs337561	T	C	0.87004	1008
9	rs337560	C	G	0.871032	1008
9	rs337559	G	T	0.835317	1008
9	rs12003878	T	C	0.0337302	1008
9	rs191411	A	T	0.701389	1008
9	rs76356502	A	G	0.0357143	1008
9	rs337558	G	C	0.796627	1008
9	rs337557	A	C	0.834325	1008
9	rs337556	T	C	0.832341	1008
9	rs337555	C	T	0.316468	1008
9	rs77415443	A	C	0.0357143	1008
9	rs570138	A	G	0.796627	1008
9	rs394488	T	C	0.796627	1008
9	rs415902	C	T	0.832341	1008
9	rs509747	C	G	0.832341	1008
9	rs507876	T	C	0.834325	1008
9	rs3808896	T	C	0.832341	1008
9	rs529278	C	A	0.796627	1008
9	rs529269	A	G	0.834325	1008
9	rs526590	G	T	0.834325	1008
9	rs405430	G	T	0.832341	1008
9	rs117460612	G	T	0.0357143	1008
9	rs379630	G	A	0.649802	1008
9	rs151070060	C	T	0.0238095	1008
9	rs512278	C	T	0.660714	1008
9	rs142827096	C	T	0.014881	1008
9	rs420158	C	T	0.632937	1008
9	rs146402922	C	G	0.015873	1008
9	rs139745852	T	A	0.015873	1008
9	rs404680	A	G	0.617063	1008
9	rs532824	T	C	0.617063	1008
9	rs76296909	G	A	0.015873	1008
9	rs73491756	C	A	0.015873	1008
9	rs397776	G	A	0.617063	1008
9	rs450231	G	A	0.632937	1008
9	rs3889747	G	A	0.617063	1008
9	rs10987541	T	A	0.133929	1008
9	rs173066	C	T	0.617063	1008
9	rs186809	G	C	0.632937	1008
9	rs145395756	G	A	0.015873	1008
9	rs191832094	G	C	0.015873	1008
9	rs337578	A	T	0.617063	1008
9	rs48418	G	C	0.244048	1008
9	rs145256249	C	T	0.015873	1008
9	rs144373566	C	T	0.00595238	1008
9	rs141538787	C	T	0.015873	1008
9	rs337576	G	A	0.244048	1008
9	rs337575	A	G	0.244048	1008
9	rs337574	C	G	0.244048	1008
9	rs149110886	A	T	0.015873	1008
9	rs337573	T	C	0.24504	1008
9	rs73491776	C	A	0.015873	1008
9	rs4078676	C	A	0.373016	1008
9	rs337572	G	A	0.617063	1008
9	rs57882865	C	T	0.015873	1008
9	rs337571	G	A	0.244048	1008
9	rs61335015	C	T	0.015873	1008
9	rs6478839	C	T	0.373016	1008
9	rs10760475	C	A	0.373016	1008
9	rs142297485	T	C	0.015873	1008
9	rs112333917	C	T	0.015873	1008
9	rs10819266	C	T	0.375	1008
9	rs189504031	T	C	0.0168651	1008
9	rs337570	C	T	0.24504	1008
9	rs337569	C	T	0.632937	1008
9	rs337568	C	A	0.244048	1008
9	rs928424	T	G	0.764881	1008
9	rs380857	C	A	0.764881	1008
9	rs337567	C	T	0.244048	1008
9	rs337566	C	T	0.24504	1008
9	rs9409306	T	C	0.244048	1008
9	rs7862858	C	A	0.632937	1008
9	rs77659268	G	C	0.0297619	1008
9	rs116912459	A	G	0.014881	1008
9	rs76021173	G	C	0.015873	1008
9	rs45543535	A	G	0.0168651	1008
9	rs337591	G	A	0.635913	1008
9	rs337590	A	G	0.244048	1008
9	rs453409	T	C	0.244048	1008
9	rs439347	G	A	0.244048	1008
9	rs337589	G	A	0.260913	1008
9	rs337588	C	T	0.244048	1008
9	rs337587	T	C	0.244048	1008
9	rs11791408	C	A	0.0168651	1008
9	rs337586	C	T	0.244048	1008
9	rs337585	T	A	0.244048	1008
9	rs10760479	C	G	0.372024	1008
9	rs146896129	C	T	0.0208333	1008
9	rs6478845	A	C	0.373016	1008
9	rs337583	C	A	0.244048	1008
9	rs11792301	A	G	0.0168651	1008
9	rs337581	C	T	0.617063	1008
9	rs77946113	C	G	0.0168651	1008
9	rs337580	T	G	0.261905	1008
9	rs117384708	G	T	0.0168651	1008
9	rs79959014	G	A	0.0168651	1008
9	rs12376360	G	C	0.633929	1008
9	rs12380570	A	G	0.633929	1008
9	rs7035107	A	G	0.633929	1008
9	rs117456920	C	T	0.030754	1008
9	rs4742737	C	T	0.372024	1008
9	rs371521	C	T	0.24504	1008
9	rs28512311	T	A	0.0168651	1008
9	rs16917884	A	G	0.130952	1008
9	rs554730	G	T	0.633929	1008
9	rs507318	T	C	0.24504	1008
9	rs77053509	C	T	0.244048	1008
9	rs10739690	T	C	0.372024	1008
9	rs34575145	G	T	0.0267857	1008
9	rs337565	A	G	0.24504	1008
9	rs337564	G	A	0.24504	1008
9	rs4742738	G	A	0.372024	1008
9	rs180039	G	C	0.260913	1008
9	rs11788506	T	G	0.015873	1008
9	rs118188383	G	T	0.047619	1008
9	rs180038	G	C	0.24504	1008
9	rs10987601	A	T	0.0367063	1008
9	rs10987602	G	A	0.206349	1008
9	rs147653970	C	G	0.0396825	1008
9	rs168083	G	T	0.633929	1008
9	rs148004052	T	C	0.0248016	1008
9	rs61025806	A	G	0.015873	1008
9	rs580809	C	T	0.560516	1008
9	rs692824	G	T	0.244048	1008
9	rs74820178	T	C	0.0813492	1008
9	rs75963983	C	A	0.014881	1008
9	rs75417166	A	G	0.014881	1008
9	rs422531	T	C	0.640873	1008
9	rs11794957	C	T	0.014881	1008
9	rs11790188	A	G	0.014881	1008
9	rs181574519	G	A	0.015873	1008
9	rs60698775	T	C	0.359127	1008
9	rs4742740	C	T	0.756944	1008
9	rs72735324	A	G	0.359127	1008
9	rs7048734	T	G	0.756944	1008
9	rs7029599	C	T	0.756944	1008
9	rs11794260	G	C	0.014881	1008
9	rs4133240	T	C	0.756944	1008
9	rs4743273	G	A	0.00396825	1008
9	rs7469116	C	T	0.382937	1008
9	rs9919074	G	A	0.359127	1008
9	rs77478190	C	G	0.198413	1008
9	rs7867317	T	C	0.756944	1008
9	rs6415847	C	T	0.742063	1008
9	rs117361960	G	T	0.0109127	1008
9	rs72735326	T	C	0.357143	1008
9	rs10819300	C	T	0.134921	1008
9	rs12057064	A	G	0.357143	1008
9	rs12686258	T	C	0.220238	1008
9	rs4743274	T	C	0.756944	1008
9	rs117573271	C	T	0.014881	1008
9	rs117269937	G	A	0.014881	1008
9	rs79514609	G	A	0.014881	1008
9	rs7867234	A	C	0.756944	1008
9	rs7028766	C	A	0.356151	1008
9	rs145004897	T	A	0.014881	1008
9	rs11788953	C	T	0.014881	1008
9	rs4742741	G	A	0.384921	1008
9	rs7035722	G	C	0.357143	1008
9	rs141247894	A	G	0.0188492	1008
9	rs7865233	T	C	0.384921	1008
9	rs79712218	C	A	0.0198413	1008
9	rs9886821	C	T	0.380952	1008
9	rs7020056	A	G	0.380952	1008
9	rs76803608	G	A	0.0347222	1008
9	rs79073889	C	T	0.0208333	1008
9	rs12056975	G	C	0.361111	1008
9	rs41283626	C	T	0.014881	1008
9	rs7047722	G	A	0.380952	1008
9	rs146984314	G	A	0.0347222	1008
9	rs4078675	G	C	0.757937	1008
9	rs4075448	A	C	0.757937	1008
9	rs7853904	G	A	0.395833	1008
9	rs11789133	G	A	0.014881	1008
9	rs3933477	G	A	0.395833	1008
9	rs41283630	G	A	0.014881	1008
9	rs145249233	G	A	0.031746	1008
9	rs7027771	T	C	0.380952	1008
9	rs7038640	G	T	0.396825	1008
9	rs117779115	C	G	0.0109127	1008
9	rs10760494	C	T	0.395833	1008
9	rs139012893	C	T	0.0109127	1008
9	rs141543031	G	A	0.014881	1008
9	rs12238330	C	T	0.0793651	1008
9	rs6415849	T	C	0.756944	1008
9	rs79005253	G	A	0.015873	1008
9	rs10125255	C	G	0.756944	1008
9	rs116918899	C	T	0.015873	1008
9	rs62561321	A	G	0.756944	1008
9	rs11791440	G	T	0.394841	1008
9	rs4742742	G	C	0.756944	1008
9	rs78673315	G	A	0.015873	1008
9	rs4743277	T	C	0.756944	1008
9	rs4743278	G	A	0.380952	1008
9	rs117761167	C	T	0.0456349	1008
9	rs76903503	G	A	0.22619	1008
9	rs540601094	C	T	0.015873	1008
9	rs560421745	C	A	0.015873	1008
9	rs149418002	G	A	0.0257937	1008
9	rs35034946	A	G	0.132937	1008
9	rs4743279	A	C	0.742063	1008
9	rs4743280	G	T	0.756944	1008
9	rs13300882	G	A	0.131944	1008
9	rs139624699	A	G	0.015873	1008
9	rs79593135	G	C	0.227183	1008
9	rs11787982	C	A	0.015873	1008
9	rs10819308	A	G	0.380952	1008
9	rs10987747	T	C	0.361111	1008
9	rs4743281	C	T	0.380952	1008
9	rs10987748	C	G	0.21627	1008
9	rs146465508	G	A	0.0138889	1008
9	rs10119228	T	C	0.756944	1008
9	rs10987749	A	C	0.395833	1008
9	rs7861186	T	C	0.381944	1008
9	rs1555519	C	T	0.380952	1008
9	rs1555520	G	A	0.756944	1008
9	rs33998698	A	G	0.360119	1008
9	rs7018907	G	A	0.380952	1008
9	rs7039118	A	T	0.756944	1008
9	rs2146255	A	C	0.361111	1008
9	rs1543506	G	A	0.360119	1008
9	rs1555522	T	C	0.756944	1008
9	rs11795201	G	C	0.015873	1008
9	rs7027405	G	A	0.371032	1008
9	rs11790900	A	G	0.015873	1008
9	rs11791355	T	A	0.015873	1008
9	rs754222	A	G	0.757937	1008
```
