## Supplementary material for "Characterization of shared and ancestry-specific signals driving complex traits using multi-ancestry fine-mapping": s2_snps.txt

```
rs10983833
rs10983835
rs1156850
rs10983836
rs7870540
rs7870795
rs7029271
rs7872122
rs7859751
rs7860766
rs12377722
rs72751592
rs117571362
rs10983845
rs1443433
rs10983852
rs10983853
rs184958712
rs10983855
rs77916223
rs80224157
rs10983858
rs10983861
rs7870871
rs142245260
rs6478413
rs10124220
rs10983867
rs1443432
rs10983868
rs1822416
rs2401638
rs7037853
rs79460869
rs4297160
rs80276335
rs10983871
rs74867670
rs117733077
rs142139843
rs79011204
rs116304361
rs7848973
rs7024922
rs74390641
rs117311741
rs7045138
rs78193171
rs7033765
rs6478423
rs10739513
rs74714902
rs10983889
rs7024345
rs77268733
rs74934500
rs7043885
rs10217225
rs78735323
rs1912996
rs4743134
rs55960649
rs4743135
rs7049054
rs7018683
rs7046186
rs7847126
rs7860598
rs7847259
rs10983920
rs117564226
rs117025227
rs10818124
rs7023267
rs7040492
rs145624432
rs138655235
rs10983935
rs7874716
rs7048394
rs7860651
rs7875783
rs7849834
rs79268293
rs6478437
rs2401639
rs10983951
rs4743136
rs74396330
rs12378536
rs12348691
rs10759960
rs13288000
rs7873389
rs115269261
rs114008430
rs10818133
rs12341377
rs7851552
rs7851660
rs10983958
rs10983959
rs12348304
rs117227387
rs894672
rs894673
rs7848950
rs1348386
rs3758251
rs72753507
rs10046805
rs3758250
rs3758249
rs10983975
rs4743138
rs111846096
rs3758248
rs74606599
rs72753509
rs907577
rs3758246
rs907576
rs143226042
rs13302470
rs7849497
rs1867277
rs1867278
rs1867279
rs1867280
rs3021523
rs3021525
rs3021526
rs7046645
rs7043516
rs1443434
rs1443435
rs116899397
rs41274260
rs76305281
rs925485
rs12347191
rs925486
rs1465965
rs4460498
rs973473
rs72603679
rs1912998
rs907582
rs874004
rs907581
rs907580
rs907579
rs907578
rs117236550
rs993501
rs12343182
rs6478445
rs10119760
rs10113884
rs10113907
rs10117642
rs10119853
rs10759975
rs7860144
rs13299924
rs13300874
rs74910587
rs10120412
rs10122541
rs2417575
rs2417576
rs78805696
rs7847010
rs7357707
rs1443436
rs77457462
rs7037175
rs147235089
rs116975683
rs6478450
rs181949187
rs142741543
rs4560904
rs7868534
rs10984079
rs10818175
rs117080075
rs1955143
rs1955144
rs1955145
rs10759981
rs7033315
rs925487
rs76278696
rs75791738
rs10119795
rs183265974
rs148371984
rs13287360
rs10123699
rs4743139
rs12342417
rs10984103
rs13286291
rs182433957
rs190986099
rs117079910
rs4743140
rs539023474
rs7044121
rs78503373
rs117786750
rs117959425
rs10984134
rs4743142
rs2120264
rs117449435
rs10984156
rs4255258
rs12002967
rs10818213
rs17346310
rs62574034
rs7866436
rs7853349
rs7870125
rs67500034
rs12238579
rs10984193
rs10512255
rs12006522
rs12004762
rs10984195
rs12550872
rs7034249
rs7034648
rs12003789
rs11999801
rs10984212
rs13301569
rs7032086
rs7032114
rs10984218
rs10115216
rs62574035
rs10984222
rs7036589
rs7021160
rs7037324
rs6478469
rs28417086
rs16925130
rs35324451
rs28703314
rs28697997
rs72753537
rs7022148
rs10984235
rs7034336
rs184333212
rs9775370
rs10818241
rs7037562
rs7038480
rs7027221
rs7038998
rs10739526
rs3824495
rs3808893
rs7040232
rs6478471
rs10984253
rs79721472
rs7855917
rs7020644
rs7031386
rs7048255
rs9299258
rs2282190
rs6586
rs1561961
rs150911589
rs723227
rs68112593
rs1561959
rs1561958
rs1561957
rs10984290
rs148936487
rs34888442
rs7042459
rs72753548
rs10984297
rs117178936
rs10760011
rs12235434
rs144423230
rs12237296
rs12236440
rs10984311
rs2282192
rs3780416
rs118147494
rs77668890
rs1127703
rs2120263
rs2120262
rs76863989
rs3780417
rs3780418
rs3780419
rs3780420
rs10984349
rs139021582
rs7864655
rs7861658
rs66990486
rs10984361
rs10984373
rs117560064
rs116923029
rs10984375
rs146680138
rs75106231
rs17431614
rs3824496
rs3183928
rs3183927
rs3808894
rs3808895
rs4743145
rs10984393
rs10760017
rs117680936
rs4743146
rs7030887
rs7030907
rs1475695
rs1475696
rs10984421
rs10984422
rs17431934
rs10984424
rs55737216
rs755109
rs111696803
rs12377604
rs10760021
rs10818284
rs72753572
rs7870723
rs10760022
rs4743147
rs3758253
rs3758254
rs2417577
rs67975003
rs74847901
rs4631576
rs10984462
rs184066367
rs187857480
rs10984466
rs115060190
rs11535523
rs10984478
rs10984479
rs10984481
rs10984484
rs114266868
rs10984499
rs12338024
rs10984506
rs10984510
rs117754287
rs147232461
rs4498663
rs17687621
rs76921723
rs74673815
rs78164274
rs7025609
rs117767743
rs68053069
rs4743149
rs117673056
rs72753587
rs77936905
rs139335811
rs4618817
rs10984588
rs10984599
rs7024281
rs72603680
rs10984601
rs7853051
rs10984606
rs144870566
rs10116946
rs10116976
rs4743150
rs1572025
rs10984611
rs12336903
rs7855077
rs7855088
rs10984613
rs56145417
rs148565919
rs10984626
rs3739673
rs3739672
rs12238591
rs10984632
rs957955
rs117106336
rs10984650
rs75838140
rs872251
rs7874518
rs78383260
rs79252433
rs144294443
rs7041878
rs141417202
rs7850685
rs10984730
rs7035650
rs10984738
rs1131641
rs1010777
rs4743152
rs10283632
rs149388615
rs7044744
rs77922039
rs76250537
rs76917914
rs80227070
rs12343826
rs10984772
rs987142
rs144126097
rs28660049
rs143345069
rs139455621
rs10984775
rs147077136
rs75090586
rs75756658
rs77576493
rs10283737
rs10984785
rs4742710
rs4742711
rs80322448
rs879275
rs10125654
rs12237766
rs874610
rs77250906
rs10984811
rs12555343
rs77407842
rs147374975
rs10984820
rs77013806
rs111292969
rs146568424
rs10984829
rs7861102
rs6478522
rs10984838
rs7019033
rs12001675
rs4743154
rs10984858
rs7870926
rs12554172
rs10984862
rs28549286
rs28715400
rs28576751
rs28459874
rs10081625
rs10081626
rs13290142
rs66865656
rs12343945
rs7852752
rs7868838
rs55684882
rs56108920
rs7028870
rs7029824
rs7030197
rs62575571
rs114511336
rs4422880
rs72755436
rs1831755
rs1831754
rs4743157
rs12349452
rs7848430
rs7867404
rs2417725
rs4394518
rs4562446
rs4300105
rs188863817
rs12554583
rs12554940
rs74836543
rs55978131
rs79967116
rs7869762
rs7046514
rs151064579
rs1610323
rs118088012
rs7874696
rs7855984
rs6478537
rs6478539
rs3199064
rs3739670
rs10818454
rs58427887
rs7041811
rs4743158
rs9969813
rs7034147
rs7862535
rs7865671
rs7038592
rs7846880
rs13049
rs1058446
rs7020081
rs2224773
rs942167
rs7846772
rs17806613
rs4412474
rs2417726
rs142878967
rs10984930
rs9918951
rs145156141
rs4743159
rs2181582
rs28489815
rs73492791
rs7021804
rs16912590
rs10818468
rs115061181
rs10984961
rs6478556
rs78129780
rs4237190
rs16912622
rs734769
rs2281732
rs2417728
rs2181583
rs10984977
rs3780471
rs10984980
rs1059273
rs78845704
rs10818472
rs4742714
rs4742715
rs4742716
rs12348197
rs10985006
rs10124238
rs10818475
rs4743163
rs12685502
rs180736569
rs78346679
rs7857813
rs10985045
rs78700906
rs10985048
rs10985049
rs55972150
rs7037233
rs4743164
rs2417729
rs10985050
rs6478563
rs7042169
rs7872652
rs12552242
rs1886002
rs7022455
rs10985065
rs1323521
rs1323522
rs7855251
rs7865340
rs3780469
rs3780468
rs58100391
rs10760120
rs9792455
rs1359105
rs10985082
rs2417730
rs79082438
rs2417731
rs10985093
rs4743167
rs4743168
rs7849424
rs7022262
rs12684612
rs10818493
rs80243446
rs72755474
rs2761063
rs10818497
rs7867966
rs2487912
rs41313315
rs751800
rs12238311
rs701378
rs701379
rs942165
rs111564137
rs10985151
rs11794723
rs117001594
rs735111
rs76378338
rs17201968
rs7866005
rs10985166
rs10818514
rs4743170
rs2761059
rs2050983
rs2795487
rs12340297
rs3780465
rs3780464
rs774121
rs1201535
rs3780461
rs3780460
rs11794697
rs75310823
rs4743171
rs3780459
rs34718287
rs2761060
rs2795489
rs2795490
rs9299274
rs2985029
rs11790033
rs7848016
rs7847475
rs78075956
rs2795491
rs715910
rs814027
rs774122
rs774123
rs2761061
rs10985208
rs2795492
rs190879463
rs182019454
rs375892568
rs145945479
rs58652900
rs78629588
rs111773326
rs117195204
rs113574541
rs2795493
rs2795494
rs190371726
rs2476443
rs4743172
rs2795495
rs73657103
rs7866160
rs7869422
rs2417732
rs114086244
rs4743173
rs144771711
rs117068897
rs2250494
rs74943592
rs61074100
rs3780458
rs60244725
rs3780457
rs1891322
rs1544204
rs10818534
rs1544205
rs10118043
rs10124412
rs12551475
rs13290961
rs56735263
rs6478581
rs76004754
rs3780456
rs7862309
rs6478582
rs16913404
rs17202687
rs16913411
rs10818540
rs10818541
rs10985257
rs10818543
rs72603681
rs7032548
rs75670920
rs7032570
rs10491723
rs16913432
rs10491724
rs13300050
rs10985266
rs7860937
rs12338195
rs2417733
rs7868004
rs2181580
rs79804230
rs56020859
rs4743174
rs72603682
rs4743175
rs4743176
rs4743177
rs4743178
rs10985279
rs1539288
rs1539289
rs1539290
rs138679073
rs12550850
rs12551204
rs73657110
rs73657111
rs7847003
rs4743179
rs56288207
rs4610873
rs10985302
rs72603684
rs73657112
rs7023194
rs2275709
rs2275710
rs2231656
rs2231653
rs2231652
rs1985859
rs3758263
rs3758262
rs3758261
rs1977261
rs56916178
rs57830760
rs1983815
rs10985325
rs55744221
rs60626374
rs7040921
rs7034681
rs7045584
rs72603685
rs75635996
rs7035365
rs74817719
rs35480968
rs55701015
rs16913573
rs16913575
rs151137156
rs79600003
rs16913581
rs78514102
rs10985337
rs12552786
rs72757946
rs59101768
rs9918998
rs16913593
rs11791479
rs10985340
rs10818575
rs10818581
rs76858557
rs10217520
rs10760183
rs16913615
rs16913616
rs16913619
rs56358945
rs55752813
rs58069841
rs59025844
rs16913640
rs16913644
rs72603686
rs148237089
rs6478592
rs7854562
rs10818584
rs10818585
rs11791308
rs10818586
rs7031271
rs7034562
rs4743182
rs4743183
rs74787267
rs2181581
rs59604725
rs61182322
rs10985358
rs12238262
rs7870439
rs10985359
rs10985360
rs112052630
rs6478596
rs6478597
rs3824454
rs7034547
rs10985365
rs7029784
rs7029397
rs10985366
rs28703824
rs10985367
rs80227567
rs62575630
rs4743184
rs10985369
rs10985370
rs12555858
rs10818590
rs12353091
rs10760184
rs10985377
rs10985381
rs10985382
rs57124873
rs12336243
rs10818591
rs10985385
rs79541309
rs2282434
rs2282433
rs4408014
rs4237191
rs10985408
rs3739668
rs148540803
rs117457415
rs3780455
rs3780454
rs3780453
rs3780452
rs3824453
rs3780451
rs3780450
rs3780449
rs3739667
rs10818607
rs17810151
rs12001270
rs10985428
rs80011821
rs6478608
rs7029585
rs10818609
rs59673472
rs10818610
rs10985434
rs3780448
rs3780447
rs72603687
rs72603688
rs55754658
rs10985441
rs3739666
rs2023361
rs733040
rs942166
rs10985454
rs72603689
rs77111391
rs2275708
rs41283616
rs4743186
rs141860991
rs28930669
rs2417893
rs2900463
rs55637063
rs7021760
rs3758258
rs3758257
rs3758256
rs12554166
rs3739665
rs3739664
rs3824452
rs72603690
rs2900464
rs1074003
rs72757981
rs10985480
rs7041802
rs2282432
rs7855855
rs7866350
rs10985500
rs10760206
rs12351801
rs62574275
rs10818621
rs56115645
rs10985507
rs10985508
rs7036186
rs7868451
rs10985517
rs7045158
rs10123643
rs16914086
rs7025781
rs73488713
rs10818627
rs1573025
rs4743187
rs4743188
rs74306838
rs12237988
rs1935389
rs76026715
rs10760210
rs1573024
rs879369
rs879368
rs41283620
rs4379551
rs4742719
rs16914121
rs73488731
rs10818640
rs112737978
rs117649579
rs113847965
rs12346750
rs12342612
rs75388502
rs10818644
rs10818645
rs67569753
rs59155179
rs10818646
rs10818648
rs2900380
rs12553553
rs57133157
rs12551379
rs7853312
rs76007737
rs12685443
rs6478630
rs7850360
rs10760216
rs10818656
rs10818658
rs10760217
rs10760218
rs10818662
rs141855772
rs111773316
rs10818666
rs10818667
rs10818668
rs10818669
rs117541966
rs10985580
rs146486714
rs10985583
rs111495952
rs10818672
rs4743193
rs7853442
rs4743194
rs7856739
rs10818676
rs79200203
rs10818677
rs76071538
rs10818678
rs12004336
rs12349672
rs16914196
rs17766883
rs61410033
rs118023174
rs7042576
rs62574277
rs17766913
rs112839417
rs7873849
rs6478631
rs73488770
rs58885814
rs58901019
rs12683816
rs7853847
rs7041945
rs7032046
rs10985634
rs10818689
rs181741532
rs10818690
rs142918540
rs78213147
rs10124977
rs10115971
rs10818691
rs1469800
rs7037857
rs10818692
rs10818693
rs10985641
rs10118295
rs10985642
rs10120564
rs58571777
rs10818696
rs1469802
rs1469801
rs148017350
rs62574279
rs10818699
rs146404502
rs150043026
rs12552446
rs10985653
rs62574288
rs56397452
rs55705027
rs190499499
rs12343605
rs12339418
rs12343641
rs58378083
rs55740603
rs55734037
rs62574292
rs59287552
rs10985664
rs9776328
rs10985666
rs59202953
rs112069167
rs10985669
rs113024585
rs10985671
rs112938509
rs4742721
rs4742722
rs4742723
rs4742724
rs4743195
rs7847065
rs10985680
rs16914383
rs10985682
rs10760233
rs62574300
rs10985689
rs12341227
rs12341228
rs7027479
rs12350177
rs6478637
rs77441292
rs117331168
rs112758414
rs7859655
rs7874856
rs112914783
rs16914485
rs12685596
rs12685597
rs10985714
rs16914496
rs10985720
rs10760243
rs10739615
rs10818728
rs12683532
rs78820661
rs80222054
rs57159793
rs7853699
rs748387
rs9695340
rs9696111
rs12683370
rs10985743
rs10156543
rs1966664
rs10985745
rs2117608
rs73490738
rs1435261
rs1435260
rs1435259
rs1435258
rs7848351
rs7848352
rs12347890
rs10156520
rs10985747
rs1435257
rs1435255
rs4743196
rs73657129
rs1044637
rs9696283
rs10124070
rs2304391
rs5010004
rs1435254
rs10818739
rs7357704
rs10985757
rs1435253
rs10818743
rs10985765
rs10818745
rs76562183
rs11794230
rs10985779
rs10985780
rs995213
rs72759607
rs58170035
rs9987773
rs970388
rs7875521
rs1369358
rs9987447
rs143840004
rs10985791
rs7850445
rs1415111
rs7865648
rs7869257
rs7869364
rs10985795
rs13300613
rs147496067
rs56220486
rs13290518
rs7848116
rs10985799
rs10818756
rs4743197
rs4743198
rs4743199
rs2304389
rs2304390
rs7856392
rs7867465
rs7867834
rs10985808
rs10985811
rs10985815
rs10985816
rs10985817
rs10985819
rs3824451
rs3780446
rs3780445
rs3780444
rs3780443
rs28636819
rs150762560
rs10985825
rs10985826
rs76791206
rs78885708
rs35126377
rs12551959
rs13286336
rs7022133
rs10985839
rs74800267
rs34283833
rs16914811
rs3780442
rs3780441
rs3780440
rs3780439
rs78842314
rs10760263
rs2050573
rs2050574
rs2050575
rs2043503
rs2043504
rs9792573
rs35575867
rs184610586
rs7048411
rs73492808
rs10985863
rs6478667
rs137972132
rs28420974
rs7037275
rs7023350
rs998951
rs998952
rs574230025
rs149777177
rs12378583
rs72759627
rs7035648
rs7019826
rs76103847
rs7020190
rs10818782
rs10985879
rs7040300
rs480980
rs139279710
rs7024095
rs10985884
rs10760266
rs10985885
rs10818784
rs11998914
rs117169699
rs13297711
rs74698189
rs3780438
rs3780437
rs77772366
rs879354
rs28653687
rs7859713
rs7875502
rs7849196
rs79880937
rs7849698
rs7863839
rs10117265
rs6478676
rs7871796
rs3780435
rs7871923
rs3780434
rs4631577
rs4325016
rs7045598
rs7044835
rs1036382
rs6478678
rs6478679
rs7847080
rs4743200
rs4743201
rs4743202
rs4743204
rs4743205
rs4743206
rs4743208
rs1577719
rs1577720
rs1577721
rs1856038
rs55748816
rs7022627
rs7043006
rs10985905
rs10125457
rs28564647
rs10985906
rs7874366
rs12236069
rs72603691
rs10818793
rs10985907
rs199992982
rs114154153
rs72759646
rs12553770
rs4311763
rs1435252
rs1435251
rs10760268
rs58104655
rs72603692
rs4743209
rs653873
rs72759648
rs79566496
rs10985919
rs12554390
rs662673
rs650545
rs544615
rs774330
rs1088062
rs10985939
rs513763
rs633936
rs509964
rs62574339
rs812855
rs9987611
rs525108
rs4743214
rs471722
rs577785
rs10985969
rs670537
rs668317
rs149984095
rs62574340
rs10125411
rs640184
rs486954
rs62574341
rs608900
rs76529419
rs11559334
rs62574342
rs79627721
rs10985995
rs592800
rs535021
rs533964
rs591019
rs7045216
rs1617638
rs1613786
rs10985999
rs10986000
rs670807
rs669095
rs72759660
rs62574343
rs7023272
rs7041466
rs7040639
rs497371
rs497337
rs642771
rs3780432
rs628997
rs10986017
rs774335
rs62574358
rs774334
rs625500
rs545115
rs613308
rs518655
rs514993
rs487422
rs62574359
rs147850233
rs77716822
rs693135
rs583237
rs2572364
rs7039867
rs774344
rs660148
rs659768
rs10818821
rs644842
rs531529
rs3780430
rs3780429
rs3780428
rs10818824
rs10818825
rs473589
rs585819
rs487910
rs585325
rs79560768
rs583641
rs583115
rs571569
rs568982
rs567931
rs10818828
rs10986039
rs10986041
rs774342
rs17768880
rs565349
rs16915331
rs10986044
rs10818832
rs10818833
rs150920131
rs12340823
rs12340940
rs76964538
rs648085
rs76566732
rs62576560
rs62576561
rs10986060
rs661105
rs78380004
rs661532
rs553139
rs552989
rs9886874
rs181962035
rs551224
rs550270
rs4743219
rs10435892
rs10818845
rs62576562
rs10760292
rs10986062
rs9886725
rs7029062
rs10986071
rs10986073
rs7867206
rs57686796
rs3780422
rs3780421
rs62576564
rs10986076
rs774329
rs10986078
rs10986080
rs16915442
rs56281459
rs7031472
rs74952432
rs75618811
rs76365454
rs62574569
rs73497003
rs10986084
rs10986085
rs41273933
rs7047634
rs12346403
rs7044824
rs7044961
rs7045221
rs10818857
rs10120040
rs10120099
rs12344879
rs2304388
rs724890
rs7041599
rs10118761
rs10818863
rs10760298
rs7042831
rs7046871
rs57298260
rs17696686
rs76233365
rs75181764
rs16915579
rs12352641
rs12352643
rs7032844
rs80071206
rs7034300
rs7048744
rs60197840
rs16915623
rs137906759
rs140740353
rs10115570
rs10125683
rs148683582
rs10986112
rs186801450
rs10818876
rs10122943
rs10986118
rs74321655
rs10429522
rs7020345
rs10986125
rs4742727
rs10818890
rs7048165
rs12235930
rs1537960
rs1537959
rs2417578
rs945656
rs77821585
rs10818892
rs10818893
rs10986142
rs149878863
rs10818896
rs78550687
rs12684858
rs7022828
rs7027725
rs72759683
rs4743220
rs4743221
rs10986167
rs10760306
rs16915785
rs10818903
rs8181080
rs117212813
rs118044376
rs62574592
rs1889984
rs12552849
rs117102957
rs10283767
rs75297712
rs10986180
rs114444628
rs79070391
rs77409031
rs10986187
rs373848508
rs1537958
rs4743222
rs75459529
rs73502855
rs4743223
rs4743224
rs7026001
rs7026110
rs114995557
rs73502862
rs75570118
rs142940771
rs146096243
rs10760320
rs10739641
rs10986216
rs7852239
rs116090562
rs1537957
rs12336184
rs7043160
rs12339416
rs7029453
rs12348935
rs117426918
rs79276308
rs10986244
rs10818923
rs1336819
rs117929306
rs55906726
rs10760325
rs4742728
rs4743225
rs4742729
rs4743226
rs73655448
rs78487424
rs10986257
rs12001905
rs10818928
rs58562936
rs11788223
rs28482441
rs12349881
rs12337248
rs75228671
rs57621442
rs77579987
rs12352195
rs28735883
rs78482341
rs1336817
rs75783235
rs7466271
rs7357609
rs1889983
rs60421482
rs60737529
rs59561185
rs2491397
rs2485145
rs76147841
rs73502898
rs17770238
rs7047515
rs1415116
rs2491398
rs2485146
rs2491399
rs78620690
rs17770298
rs62574622
rs55947509
rs4743228
rs10986301
rs28469088
rs78945021
rs80230127
rs77527215
rs77057956
rs10986308
rs76273894
rs10818941
rs7042032
rs10986316
rs4743229
rs10818944
rs10760353
rs7024036
rs77589545
rs7028271
rs148401798
rs12351078
rs10986322
rs3824497
rs3802477
rs10818948
rs12004517
rs55923702
rs10818955
rs10818956
rs77779863
rs1930420
rs56386936
rs2808542
rs2779544
rs1930419
rs2808543
rs2779559
rs1953087
rs78293983
rs1953086
rs2225581
rs1930418
rs1930417
rs2779592
rs2808547
rs10986350
rs59511105
rs2808548
rs2808549
rs2808550
rs2779520
rs2808551
rs2808552
rs2808553
rs2808554
rs28442206
rs2151214
rs2779530
rs12339842
rs2779531
rs2779532
rs12552470
rs77933711
rs2808555
rs75662158
rs16916325
rs12554364
rs12553207
rs3750348
rs16916336
rs56200781
rs16916338
rs16916342
rs117651244
rs144275694
rs16916353
rs1930416
rs1930415
rs2808556
rs2779546
rs16916379
rs2779547
rs141939807
rs2808557
rs2779548
rs2808558
rs2151213
rs2151212
rs55950574
rs7866071
rs12553133
rs62575964
rs16916402
rs62575965
rs13295431
rs872092
rs872091
rs59703269
rs874278
rs80191277
rs944763
rs149846822
rs1930411
rs2779550
rs148295102
rs146213571
rs35011277
rs2779551
rs75252212
rs2808559
rs2779552
rs2184024
rs7861346
rs10125760
rs62575969
rs7042208
rs16916507
rs1000441
rs1000440
rs10818988
rs10986425
rs10986426
rs2104905
rs56301029
rs149500348
rs16916551
rs10986436
rs2808560
rs10986439
rs2779555
rs2808561
rs10512257
rs2779556
rs11788445
rs116878438
rs2779557
rs7023937
rs12552067
rs11789969
rs11789572
rs10986469
rs12683969
rs10986470
rs871796
rs10986472
rs11788107
rs871797
rs72603694
rs2808562
rs61063002
rs2779558
rs57879948
rs10819003
rs13289887
rs13295101
rs55816307
rs13294767
rs13293702
rs11794615
rs13295021
rs2779560
rs13294095
rs2808564
rs112937268
rs146509520
rs117392404
rs149702841
rs55940107
rs2808565
rs7857375
rs2779562
rs2779563
rs2808566
rs2779564
rs1930409
rs868234
rs2779565
rs944762
rs944761
rs2779567
rs7024986
rs2808567
rs2779569
rs2779570
rs11789322
rs72761519
rs2779571
rs2808568
rs16916777
rs7044793
rs2779572
rs7048239
rs2779573
rs7861460
rs72603695
rs72603696
rs2779574
rs944760
rs870083
rs2095121
rs2779575
rs2779576
rs2779577
rs10733671
rs72603697
rs72603698
rs2779578
rs2779579
rs2779580
rs117873935
rs2779581
rs2779582
rs2779583
rs12348695
rs2095120
rs183228304
rs10760389
rs141618193
rs1930424
rs4534235
rs1930425
rs1930426
rs2779585
rs2779586
rs2779587
rs2779588
rs2779589
rs2779590
rs4355908
rs4596749
rs10986577
rs10986579
rs11788298
rs2779591
rs10521035
rs12351127
rs2779593
rs10986584
rs7032419
rs80056900
rs2104906
rs4237192
rs2001993
rs2001992
rs2779599
rs1999502
rs1999503
rs16916909
rs78107422
rs12349351
rs2808569
rs10986631
rs2779600
rs138713100
rs2779601
rs10986638
rs2808570
rs77897477
rs2779602
rs2808521
rs2184026
rs12338626
rs73488500
rs2808522
rs2808523
rs1999498
rs4448404
rs16917019
rs4743234
rs10986708
rs2808524
rs117262666
rs13290406
rs142156770
rs2259639
rs944686
rs2900512
rs884886
rs884887
rs944687
rs884888
rs11791441
rs2808525
rs10986740
rs16917113
rs2779605
rs1930137
rs2778901
rs4743237
rs2779518
rs2779519
rs62576023
rs2779521
rs16917159
rs62576024
rs2808526
rs16917171
rs2808527
rs1167765
rs1167766
rs1167767
rs1186363
rs1759308
rs1183825
rs1184859
rs867762
rs6478761
rs867763
rs871002
rs914669
rs17778184
rs1167768
rs2778902
rs1622942
rs928425
rs928426
rs80339899
rs1167769
rs2779523
rs13298759
rs7861531
rs115385822
rs10986792
rs1179740
rs75220261
rs2018973
rs1318613
rs2778903
rs73494466
rs55656513
rs56042101
rs10986801
rs7042909
rs10986803
rs10986806
rs10986810
rs2778904
rs80322096
rs2778905
rs2779524
rs2808529
rs11789308
rs2808530
rs62576028
rs2808531
rs372863046
rs2808532
rs1758799
rs67703533
rs13286375
rs2808533
rs2808534
rs2778906
rs2808535
rs143492644
rs2808536
rs3750344
rs3750343
rs2808537
rs10986814
rs1182894
rs10986816
rs73494486
rs1177531
rs1182895
rs10986822
rs57456685
rs1186364
rs16917365
rs2779526
rs2779527
rs10819060
rs2808538
rs7851347
rs1167762
rs2778908
rs1167763
rs10123407
rs2779528
rs1186021
rs73494498
rs17778857
rs74608357
rs16917415
rs10120605
rs12378482
rs79670705
rs117818554
rs2778909
rs78316820
rs76651577
rs2778910
rs2779529
rs10986850
rs10986852
rs1999501
rs17779010
rs10986861
rs56123608
rs74756749
rs13301129
rs2808539
rs10986878
rs2808540
rs11787957
rs34181928
rs35835340
rs10819066
rs1999500
rs1999499
rs7035372
rs1758805
rs1537738
rs1537737
rs12378806
rs2808541
rs117279565
rs77680548
rs1167764
rs1034160
rs2151075
rs55946876
rs10986912
rs2184025
rs2151216
rs2151215
rs4743238
rs13284800
rs10819071
rs10986939
rs10819072
rs10819073
rs10819074
rs10986946
rs10986948
rs17779442
rs12684622
rs10986955
rs914665
rs914664
rs2258938
rs914663
rs914662
rs2418084
rs1320497
rs2418085
rs944688
rs62561779
rs62561780
rs62561781
rs141649144
rs13293545
rs870047
rs944689
rs10986995
rs7026754
rs2779534
rs10986999
rs59652555
rs147523435
rs10987004
rs10987005
rs118114093
rs77545309
rs74498704
rs12377101
rs4743239
rs2779536
rs1930141
rs1023209
rs7874603
rs7848993
rs13302776
rs2778911
rs11788000
rs2151076
rs1889059
rs76294940
rs1930422
rs1984055
rs1930421
rs34692225
rs4327958
rs117058960
rs2779539
rs2778912
rs10987082
rs10987083
rs1167773
rs2778913
rs2778914
rs75358476
rs7872682
rs117828663
rs75850100
rs1167774
rs117999718
rs6478785
rs78645274
rs2778915
rs7853961
rs1930130
rs10120452
rs77822344
rs7033796
rs10987128
rs12379166
rs10081774
rs2778916
rs1930131
rs76187496
rs2779541
rs76065408
rs2778917
rs75782199
rs1167771
rs1547272
rs2779542
rs79209487
rs1930410
rs117671220
rs117030476
rs2065452
rs139363326
rs7019309
rs146461169
rs80110644
rs117095110
rs6478789
rs2779543
rs4743241
rs2151217
rs2065451
rs79824961
rs1167772
rs1758793
rs62563760
rs4743242
rs7048344
rs10987193
rs7038285
rs7026218
rs117731685
rs7869482
rs139830372
rs4742734
rs59673494
rs967932
rs967931
rs61259291
rs57503540
rs79956251
rs61502094
rs7864144
rs118183224
rs117174052
rs7849599
rs7020492
rs7852947
rs1930423
rs7856813
rs78250217
rs10987230
rs13286855
rs76577840
rs10987234
rs116983731
rs10125405
rs149052665
rs1930135
rs4743244
rs77247436
rs59647504
rs10987249
rs56693766
rs57190410
rs10119544
rs10119594
rs6478797
rs10987258
rs10987259
rs1967890
rs7035420
rs4743246
rs1571931
rs72760668
rs1571930
rs4743247
rs1571929
rs1571928
rs35209831
rs2225558
rs4743248
rs72760671
rs7388933
rs1930134
rs74814252
rs117958849
rs2418209
rs4743251
rs2151074
rs2151073
rs2183972
rs4606175
rs1571927
rs1571926
rs1977581
rs1977580
rs72760678
rs2900546
rs2900547
rs72760679
rs72760681
rs72760683
rs72760684
rs12345853
rs35248075
rs35095054
rs914661
rs118036590
rs2151072
rs117119755
rs72760685
rs117648436
rs4743253
rs4743254
rs4743255
rs4743256
rs7863368
rs7852418
rs10987292
rs10987293
rs12002737
rs7865785
rs10739676
rs58711145
rs1953058
rs3983397
rs4743259
rs4743260
rs7870104
rs7856945
rs7870263
rs1930139
rs1930138
rs10435898
rs10435850
rs4743261
rs117530150
rs72760700
rs9299312
rs72760701
rs9299313
rs76672305
rs7868757
rs10739678
rs10760441
rs10125034
rs10122306
rs7853807
rs7853820
rs7869909
rs7873214
rs7869915
rs76780416
rs72762603
rs77823173
rs1930136
rs10987328
rs10512258
rs12338804
rs10512259
rs7020368
rs7036325
rs10116189
rs10116255
rs6478810
rs6478811
rs914668
rs914667
rs914666
rs28418488
rs117172184
rs1105931
rs1547271
rs10987362
rs117184802
rs4237193
rs12341571
rs4743263
rs117448570
rs10987365
rs867260
rs4743264
rs117233834
rs150013465
rs117861713
rs147702122
rs190833435
rs117324272
rs140793348
rs117838221
rs4743265
rs189550947
rs4743266
rs184739183
rs438886
rs516930
rs10739681
rs565684570
rs112011793
rs2095078
rs2095079
rs2095080
rs337525
rs337527
rs337528
rs7847809
rs337529
rs337530
rs337531
rs337532
rs337533
rs117566568
rs337534
rs79998170
rs337535
rs61170647
rs337536
rs79209820
rs4517239
rs337554
rs74917201
rs76773258
rs337553
rs117705687
rs117160758
rs337552
rs118189872
rs77289982
rs118089119
rs337551
rs337550
rs78757676
rs561396749
rs529710540
rs141857216
rs337549
rs337548
rs77345762
rs337547
rs10987486
rs337546
rs138822097
rs337545
rs186808
rs117258654
rs337544
rs337543
rs10114778
rs117343712
rs337542
rs7869446
rs337541
rs337540
rs337539
rs337538
rs337537
rs76194778
rs67229546
rs337561
rs337560
rs337559
rs12003878
rs191411
rs76356502
rs337558
rs337557
rs337556
rs337555
rs77415443
rs570138
rs394488
rs415902
rs509747
rs507876
rs3808896
rs529278
rs529269
rs526590
rs405430
rs117460612
rs379630
rs151070060
rs512278
rs142827096
rs420158
rs146402922
rs139745852
rs404680
rs532824
rs76296909
rs73491756
rs397776
rs450231
rs3889747
rs10987541
rs173066
rs186809
rs145395756
rs191832094
rs337578
rs48418
rs145256249
rs144373566
rs141538787
rs337576
rs337575
rs337574
rs149110886
rs337573
rs73491776
rs4078676
rs337572
rs57882865
rs337571
rs61335015
rs6478839
rs10760475
rs142297485
rs112333917
rs10819266
rs189504031
rs337570
rs337569
rs337568
rs928424
rs380857
rs337567
rs337566
rs9409306
rs7862858
rs77659268
rs116912459
rs76021173
rs45543535
rs337591
rs337590
rs453409
rs439347
rs337589
rs337588
rs337587
rs11791408
rs337586
rs337585
rs10760479
rs146896129
rs6478845
rs337583
rs11792301
rs337581
rs77946113
rs337580
rs117384708
rs79959014
rs12376360
rs12380570
rs7035107
rs117456920
rs4742737
rs371521
rs28512311
rs16917884
rs554730
rs507318
rs77053509
rs10739690
rs34575145
rs337565
rs337564
rs4742738
rs180039
rs11788506
rs118188383
rs180038
rs10987601
rs10987602
rs147653970
rs168083
rs148004052
rs61025806
rs580809
rs692824
rs74820178
rs75963983
rs75417166
rs422531
rs11794957
rs11790188
rs181574519
rs60698775
rs4742740
rs72735324
rs7048734
rs7029599
rs11794260
rs4133240
rs4743273
rs7469116
rs9919074
rs77478190
rs7867317
rs6415847
rs117361960
rs72735326
rs10819300
rs12057064
rs12686258
rs4743274
rs117573271
rs117269937
rs79514609
rs7867234
rs7028766
rs145004897
rs11788953
rs4742741
rs7035722
rs141247894
rs7865233
rs79712218
rs9886821
rs7020056
rs76803608
rs79073889
rs12056975
rs41283626
rs7047722
rs146984314
rs4078675
rs4075448
rs7853904
rs11789133
rs3933477
rs41283630
rs145249233
rs7027771
rs7038640
rs117779115
rs10760494
rs139012893
rs141543031
rs12238330
rs6415849
rs79005253
rs10125255
rs116918899
rs62561321
rs11791440
rs4742742
rs78673315
rs4743277
rs4743278
rs117761167
rs76903503
rs540601094
rs560421745
rs149418002
rs35034946
rs4743279
rs4743280
rs13300882
rs139624699
rs79593135
rs11787982
rs10819308
rs10987747
rs4743281
rs10987748
rs146465508
rs10119228
rs10987749
rs7861186
rs1555519
rs1555520
rs33998698
rs7018907
rs7039118
rs2146255
rs1543506
rs1555522
rs11795201
rs7027405
rs11790900
rs11791355
rs754222
```
