## Supplementary material for "Characterization of shared and ancestry-specific signals driving complex traits using multi-ancestry fine-mapping": susiex_nc3.cs80.cs

```
CS_ID	SNP	BP	REF_ALLELE	ALT_ALLELE	REF_FRQ	BETA	SE	-LOG10P	CS_PIP	OVRL_PIP
1	rs10985811	101070487	C,C	T,T	0.826044,0.583333	0.0286186,0.0151244	0.00521577,0.00867062	7.38833,1.09096	0.0880016	0.0880016
1	rs7867465	101069078	T,T	C,C	0.83499,0.808532	0.0297752,0.0115234	0.00532652,0.0108644	7.64382,0.539335	0.0724719	0.0724719
1	rs7867834	101069333	T,T	C,C	0.83499,0.808532	0.0297752,0.0115234	0.00532652,0.0108644	7.64382,0.539335	0.0724719	0.0724719
1	rs7869364	101065212	G,G	T,T	0.83002,0.80754	0.0293764,0.012255	0.00526376,0.010843	7.62102,0.587732	0.0691352	0.0691352
1	rs3824451	101071522	C,C	T,T	0.838966,0.789683	0.0299018,0.0132873	0.00537909,0.0104891	7.56627,0.687744	0.0684817	0.0684817
1	rs10985817	101071090	C,C	T,T	0.833996,0.802579	0.0293837,0.0114401	0.00531372,0.010739	7.49402,0.542505	0.0524535	0.0524535
1	rs4743198	101067866	A,A	G,G	0.832008,0.80754	0.0293359,0.0110807	0.00528849,0.010843	7.53697,0.513115	0.052175	0.052175
1	rs10985826	101072951	T,T	A,A	0.838966,0.80754	0.0297656,0.0122932	0.00537909,0.010843	7.50338,0.590234	0.0519279	0.0519279
1	rs10985819	101071192	T,T	C,C	0.833996,0.805556	0.0293401,0.0116511	0.00531372,0.0108009	7.47371,0.551736	0.0510161	0.0510161
1	rs3780444	101071735	A,A	G,G	0.838966,0.804563	0.0298142,0.011482	0.00537909,0.01078	7.52581,0.542384	0.0507797	0.0507797
1	rs3780445	101071606	C,C	T,T	0.838966,0.804563	0.0298142,0.011482	0.00537909,0.01078	7.52581,0.542384	0.0507797	0.0507797
1	rs10985808	101069762	T,T	C,C	0.831014,0.80754	0.0290189,0.0111241	0.00527606,0.010843	7.42072,0.515802	0.0403898	0.0403898
1	rs2304390	101068649	A,A	G,G	0.83002,0.80754	0.0287956,0.0112689	0.00526376,0.010843	7.34808,0.524801	0.0373649	0.0373649
1	rs2304389	101068580	A,A	G,G	0.83002,0.80754	0.0287956,0.0112689	0.00526376,0.010843	7.34808,0.524801	0.0373649	0.0373649
1	rs7869257	101065115	G,G	T,T	0.829026,0.80754	0.0286812,0.0123517	0.00525159,0.010843	7.32577,0.594066	0.0365317	0.0365317
```
