## Supplementary material for "Characterization of shared and ancestry-specific signals driving complex traits using multi-ancestry fine-mapping": susiex_nc3.cs80.snp

```
BP	SNP	PIP(CS1)	LogBF(CS1,Pop1)	LogBF(CS1,Pop2)
100571880	rs77667342	6.17223e-08	-1.12957	-1.81821e-10
100571988	rs10983833	2.01551e-08	-1.53374	-0.71502
100573163	rs10983835	6.84136e-08	-1.22152e-10	-1.02664
100573164	rs1156850	7.59482e-08	-1.7349	0.812733
100573227	rs10983836	6.97087e-08	-1.22152e-10	-1.00789
100573925	rs7870540	7.16518e-08	-1.73681	0.756407
100574120	rs7870795	7.16699e-08	-1.73655	0.756407
100575283	rs7029271	3.88427e-08	-1.70068	0.107989
100575352	rs7872122	9.98988e-08	-1.23699	0.588933
100575888	rs7859751	8.43825e-08	-1.7361	0.919243
100576006	rs7860766	2.71039e-08	-1.06511	-0.887428
100576060	rs117116267	6.65933e-08	-1.05361	-1.81821e-10
100576065	rs12377722	2.15477e-07	-1.07457	1.19521
100577551	rs72751592	9.86035e-08	-1.2272	0.566088
100577883	rs117571362	6.50569e-08	-1.22152e-10	-1.07695
100577891	rs145301301	2.01234e-07	0.0522496	-1.81821e-10
100577968	rs137942337	1.089e-07	-0.561789	-1.81821e-10
100578498	rs10983845	1.04124e-07	-1.25196	0.645327
100579219	rs1443433	4.4193e-08	-1.26648	-0.197169
100579409	rs117100151	3.68489e-08	-1.64539	-1.81821e-10
100579747	rs10983852	7.15707e-08	-1.22152e-10	-0.981531
100579755	rs10983853	1.73868e-08	-1.69587	-0.700633
100580601	rs184958712	5.86329e-08	-1.22152e-10	-1.18092
100580637	rs10983855	1.75825e-08	-1.69469	-0.690622
100580761	rs77916223	1.39667e-08	-1.71105	-0.90449
100580835	rs80224157	1.3911e-08	-1.69246	-0.927075
100580881	rs10983858	1.75417e-08	-1.69355	-0.694085
100581197	rs10983861	1.75417e-08	-1.69355	-0.694085
100581427	rs7870871	1.66773e-08	-1.65997	-0.778198
100581847	rs142245260	7.20723e-08	-1.22152e-10	-0.974547
100582024	rs6478413	5.34374e-07	-1.43429	2.46317
100582096	rs117675078	3.53143e-08	-1.68793	-1.81821e-10
100583074	rs10124220	7.24189e-07	-1.38726	2.7201
100583084	rs10983867	7.26662e-08	-1.22152e-10	-0.96634
100583195	rs1443432	4.81909e-07	-1.44296	2.3685
100583259	rs10983868	7.28006e-08	-1.22152e-10	-0.964492
100583976	rs72751594	6.37493e-08	-1.09726	-1.81821e-10
100584083	rs116958828	3.49887e-08	-1.69719	-1.81821e-10
100584711	rs1822416	1.35608e-08	-1.69807	-0.946962
100584996	rs2401638	1.46547e-08	-1.70126	-0.866198
100585131	rs7037853	7.38383e-08	-1.22152e-10	-0.950339
100585258	rs79460869	7.36101e-08	-1.22152e-10	-0.953434
100585506	rs4297160	1.13361e-07	-1.45333	0.931695
100585686	rs80276335	9.56444e-08	-1.22152e-10	-0.69158
100585818	rs10983871	1.8057e-08	-1.69577	-0.662918
100586047	rs74867670	1.34074e-08	-1.70126	-0.955153
100586887	rs117733077	1.43941e-08	-1.71982	-0.86558
100587139	rs74433582	3.68215e-08	-1.64614	-1.81821e-10
100587315	rs142139843	1.65302e-07	-1.22152e-10	-0.144444
100587709	rs79011204	1.43117e-08	-1.70154	-0.889606
100587948	rs72751595	6.43985e-08	-1.08713	-1.81821e-10
100588365	rs116304361	1.40322e-08	-1.70229	-0.90857
100588839	rs7848973	2.25408e-07	-1.35852	1.52421
100589708	rs7024922	3.03509e-08	-1.23409	-0.605304
100590469	rs74390641	6.41634e-08	-1.22152e-10	-1.09078
100591293	rs117311741	1.27696e-08	-1.7232	-0.98195
100591463	rs7045138	1.08468e-07	-1.43841	0.872657
100591610	rs78193171	1.09667e-08	-1.73679	-1.12056
100591705	rs7033765	1.10974e-07	-1.42957	0.886643
100592030	rs6478423	2.41714e-07	-1.73669	1.97223
100592705	rs10739513	2.4406e-07	-1.73678	1.98198
100593215	rs721417	6.94552e-08	-1.01153	-1.81821e-10
100593662	rs72751597	6.5993e-08	-1.06267	-1.81821e-10
100594031	rs72751599	3.75696e-08	-1.62602	-1.81821e-10
100594047	rs74714902	1.23906e-08	-1.72375	-1.01153
100595003	rs10983889	2.47023e-08	-1.72123	-0.324094
100595238	rs7024345	1.7149e-07	-1.73437	1.62668
100595382	rs77268733	1.25505e-08	-1.72919	-0.993269
100596018	rs74934500	1.25397e-08	-1.72726	-0.996059
100596150	rs10983892	4.24982e-08	-1.50276	-1.81821e-10
100596165	rs10983893	4.24982e-08	-1.50276	-1.81821e-10
100596328	rs10983896	4.26987e-08	-1.49805	-1.81821e-10
100596421	rs140568596	3.88138e-08	-1.59344	-1.81821e-10
100596439	rs7043885	7.04529e-08	-1.58017	0.582897
100596991	rs10217225	6.9927e-08	-0.732637	-0.272128
100597532	rs10983904	4.24982e-08	-1.50276	-1.81821e-10
100597674	rs35663706	6.1694e-08	-1.13003	-1.81821e-10
100597889	rs78735323	7.04366e-08	-1.22152e-10	-0.997504
100598261	rs1912996	1.66834e-07	-1.73381	1.59859
100598568	rs4743134	7.18345e-08	-1.57383	0.595982
100598695	rs55960649	1.46502e-08	-1.73668	-0.831079
100599493	rs4743135	7.13625e-08	-1.57383	0.589389
100599969	rs7049054	6.94845e-08	-1.58017	0.569057
100600241	rs7018683	6.5776e-08	-1.58017	0.514209
100600308	rs7046186	1.62911e-07	-1.73381	1.57479
100600635	rs7847126	6.54417e-08	-1.57104	0.49998
100600702	rs7860598	6.57244e-08	-1.57383	0.507087
100600712	rs7847259	1.61954e-07	-1.73381	1.5689
100600990	rs140338519	2.221e-07	0.15091	-1.81821e-10
100602491	rs118091353	3.53474e-08	-1.68699	-1.81821e-10
100602613	rs10983920	1.7662e-08	-1.51149	-0.869315
100602661	rs117564226	7.12412e-08	-1.22152e-10	-0.986146
100602675	rs117025227	7.13667e-08	-1.22152e-10	-0.984386
100603008	rs10818124	6.71146e-08	-1.58017	0.534354
100603935	rs7023267	1.48141e-07	-1.73298	1.47893
100604213	rs7040492	6.81086e-08	-1.58638	0.555268
100604242	rs145624432	1.65137e-07	-1.22152e-10	-0.145439
100604431	rs10983932	4.21058e-08	-1.51203	-1.81821e-10
100604439	rs138655235	5.807e-08	-1.22152e-10	-1.19057
100604997	rs10983935	6.79273e-08	-1.22152e-10	-1.03378
100605029	rs7874716	2.16704e-08	-1.49689	-0.679378
100605433	rs7048394	1.4609e-07	-1.73103	1.46303
100606004	rs7860651	4.05514e-08	-1.73205	0.182407
100606036	rs7875783	1.51393e-07	-1.73381	1.50147
100606185	rs111699285	4.27246e-08	-1.49744	-1.81821e-10
100606188	rs7849834	1.48633e-07	-1.73453	1.4838
100606701	rs79268293	1.20069e-08	-1.72939	-1.03734
100607268	rs113118960	1.07083e-07	-0.578608	-1.81821e-10
100607497	rs6478437	6.15762e-08	-1.58009	0.448145
100607837	rs2401639	6.11491e-08	-1.58009	0.441184
100608012	rs10983951	7.46277e-08	-1.22152e-10	-0.939706
100608056	rs77174228	9.5656e-08	-0.691458	-1.81821e-10
100608059	rs4743136	1.73051e-08	-1.50632	-0.894898
100608239	rs74396330	1.2103e-08	-1.71997	-1.0388
100608456	rs12378536	1.73123e-08	-1.51149	-0.889312
100608682	rs12348691	6.24023e-08	-1.58009	0.461472
100608745	rs10759960	4.61612e-08	-1.72782	0.307748
100608980	rs13288000	5.687e-08	-1.58009	0.368637
100609230	rs7873389	6.03442e-08	-1.58009	0.427935
100610146	rs115269261	1.19601e-08	-1.7285	-1.04214
100610242	rs114008430	2.16436e-08	-1.50632	-0.671191
100610348	rs10818133	6.23696e-08	-1.56728	0.448145
100610382	rs12341377	6.23696e-08	-1.56728	0.448145
100610652	rs7851552	6.23465e-08	-1.56069	0.441184
100610759	rs7851660	6.28137e-08	-1.55323	0.441184
100611182	rs10983958	1.53313e-08	-1.73453	-0.787791
100611201	rs10983959	1.44382e-08	-1.7365	-0.845841
100611233	rs12348304	6.15185e-08	-1.56069	0.427813
100611368	rs13295123	4.1706e-08	-1.52157	-1.81821e-10
100612135	rs117227387	7.56186e-08	-1.22152e-10	-0.926515
100612185	rs894672	1.36783e-07	-1.72996	1.39614
100612270	rs894673	6.40747e-08	-1.55357	0.461407
100612774	rs7848950	1.37963e-07	-1.72996	1.40473
100612807	rs1348386	1.37543e-07	-1.72728	1.399
100613191	rs117647586	3.51892e-08	-1.69148	-1.81821e-10
100613368	rs7032302	4.31597e-08	-1.48731	-1.81821e-10
100613689	rs72753506	4.26987e-08	-1.49805	-1.81821e-10
100613700	rs3758251	6.3603e-08	-1.55398	0.45442
100613836	rs72753507	1.72509e-08	-1.45602	-0.948333
100613885	rs72753508	4.35793e-08	-1.47764	-1.81821e-10
100613956	rs10046805	6.40398e-08	-1.54713	0.45442
100614001	rs3758250	6.94288e-08	-1.22152e-10	-1.01192
100614140	rs3758249	6.40264e-08	-1.56069	0.467771
100614188	rs10983975	1.36304e-07	-1.73037	1.39304
100614296	rs4743138	1.3597e-07	-1.72996	1.39018
100614331	rs111846096	1.18327e-08	-1.73611	-1.04523
100614601	rs3758248	5.76584e-08	-1.54713	0.349452
100614651	rs74606599	1.155e-08	-1.73637	-1.06916
100615000	rs72753509	1.73506e-08	-1.45026	-0.948333
100615117	rs907577	5.692e-08	-1.54713	0.336562
100615122	rs3758246	9.81652e-08	-1.22152e-10	-0.665565
100615359	rs907576	1.33248e-07	-1.72996	1.36995
100615552	rs143226042	1.19172e-08	-1.73237	-1.04186
100615553	rs13302470	5.692e-08	-1.54713	0.336562
100615660	rs7849497	1.35195e-07	-1.72996	1.38446
100615914	rs1867277	5.65318e-08	-1.55398	0.336562
100615949	rs1867278	5.65318e-08	-1.55398	0.336562
100616041	rs1867279	1.35195e-07	-1.72996	1.38446
100616066	rs1867280	5.72701e-08	-1.54713	0.342694
100616583	rs3021523	1.36881e-07	-1.7321	1.399
100616910	rs3021525	7.25881e-08	-1.22152e-10	-0.967415
100617021	rs3021526	5.65318e-08	-1.55398	0.336562
100617375	rs7046645	1.3543e-07	-1.73108	1.38732
100617433	rs7043516	1.74976e-08	-1.44354	-0.94661
100617479	rs1443434	5.68795e-08	-1.55398	0.342694
100617583	rs1443435	5.76228e-08	-1.56069	0.362393
100617649	rs41274258	1.06145e-07	-0.587413	-1.81821e-10
100617879	rs116899397	6.98647e-08	-1.22152e-10	-1.00566
100617949	rs41274260	1.20944e-08	-1.73679	-1.02268
100618578	rs76305281	1.18851e-08	-1.73518	-1.04175
100618660	rs10984009	4.37678e-08	-1.47332	-1.81821e-10
100619561	rs925485	1.3143e-07	-1.72946	1.35572
100619719	rs12347191	5.17676e-08	-1.57834	0.272883
100619733	rs925486	1.37581e-07	-1.73169	1.40369
100620326	rs1465965	1.5906e-07	-1.72198	1.53904
100620412	rs4460498	5.78168e-08	-1.55209	0.357149
100620730	rs973473	1.66541e-07	-1.72598	1.58901
100620824	rs72603679	9.04127e-08	-1.22152e-10	-0.747832
100621386	rs1912998	1.66821e-07	-1.7243	1.58901
100621926	rs907582	1.63474e-07	-1.72955	1.57399
100622118	rs874004	1.006e-07	-0.52484	-0.116225
100622189	rs907581	1.16832e-07	-1.56274	1.07126
100622564	rs72753511	3.48432e-08	-1.70136	-1.81821e-10
100622597	rs907580	1.62765e-07	-1.73071	1.5708
100622723	rs907579	1.62114e-07	-1.73176	1.56785
100622770	rs185585986	4.35506e-08	-1.47829	-1.81821e-10
100622883	rs907578	1.61808e-07	-1.73071	1.5649
100623216	rs117236550	6.39207e-08	-1.22152e-10	-1.09457
100623377	rs993501	1.14851e-07	-1.55614	1.04756
100623566	rs12342888	4.58308e-08	-1.42726	-1.81821e-10
100624259	rs12343182	6.14234e-08	-1.56231	0.427881
100624299	rs6478445	1.14657e-07	-1.55614	1.04587
100624553	rs76605533	3.92775e-08	-1.58157	-1.81821e-10
100624602	rs10119760	5.18249e-08	-1.54942	0.245079
100624622	rs10113884	1.14255e-07	-1.55614	1.04236
100624748	rs10113907	1.012e-07	-0.473089	-0.162028
100624770	rs10117642	1.13833e-07	-1.56335	1.04587
100624981	rs10119853	1.11243e-07	-1.56274	1.02224
100625193	rs10759975	1.11243e-07	-1.56274	1.02224
100626884	rs7860144	5.05402e-08	-1.55882	0.229372
100627562	rs13299924	5.08133e-08	-1.55882	0.234762
100627762	rs13300874	9.54109e-08	-0.489267	-0.204757
100627942	rs74910587	6.90889e-08	-1.22152e-10	-1.01682
100628238	rs10120412	5.50521e-08	-1.55215	0.308215
100628268	rs10122541	5.50536e-08	-1.55212	0.308215
100628642	rs2417575	5.50521e-08	-1.55215	0.308215
100628707	rs2417576	5.47766e-08	-1.55215	0.303198
100629400	rs75656766	3.89026e-08	-1.59116	-1.81821e-10
100629520	rs145211021	1.36362e-07	-0.336901	-1.81821e-10
100629564	rs78805696	1.40955e-08	-1.73447	-0.871894
100630439	rs7847010	8.43021e-08	-1.5526	0.734793
100630927	rs12336353	5.01183e-08	-1.33783	-1.81821e-10
100630949	rs7357707	9.64887e-08	-0.381284	-0.301507
100631298	rs1443436	4.42425e-08	-1.54536	0.0828289
100631472	rs77457462	7.19088e-08	-1.22152e-10	-0.976818
100631533	rs62574031	4.33382e-08	-1.48318	-1.81821e-10
100631662	rs7037175	4.83997e-08	-1.54536	0.172637
100631820	rs12378800	5.17466e-08	-1.30586	-1.81821e-10
100631936	rs147235089	7.4549e-08	-1.22152e-10	-0.94076
100631956	rs116975683	6.96708e-08	-1.22152e-10	-1.00844
100631986	rs6478450	9.55862e-08	-0.373592	-0.318596
100631992	rs181949187	1.21878e-07	-1.22152e-10	-0.449194
100632057	rs142741543	7.27705e-08	-1.22152e-10	-0.964907
100632571	rs4560904	2.10909e-08	-1.01734	-1.18604
100632606	rs7868534	4.75905e-08	-1.55215	0.162569
100633123	rs77309863	3.4962e-08	-1.69796	-1.81821e-10
100633166	rs10984079	7.25056e-08	-1.22152e-10	-0.968554
100633386	rs10818175	4.7516e-08	-1.53844	0.147295
100633841	rs117080075	6.93421e-08	-1.22152e-10	-1.01317
100634011	rs117912797	3.39183e-08	-1.72826	-1.81821e-10
100634579	rs1955143	7.94575e-08	-1.54536	0.668365
100634589	rs1955144	4.64991e-08	-1.54536	0.132577
100634751	rs1955145	4.26395e-08	-1.53844	0.0390086
100635780	rs10759981	7.85056e-08	-1.54536	0.656313
100636240	rs7033315	8.32041e-08	-0.445564	-0.385356
100636398	rs925487	7.65516e-08	-1.55215	0.6379
100636702	rs76278696	7.13891e-08	-1.22152e-10	-0.984072
100637124	rs75791738	7.12644e-08	-1.22152e-10	-0.985819
100637299	rs80260796	5.05207e-08	-1.32983	-1.81821e-10
100637339	rs10119795	7.76363e-08	-0.445564	-0.454617
100637626	rs183265974	1.44557e-07	-1.22152e-10	-0.278543
100637636	rs148371984	5.81564e-08	-1.22152e-10	-1.18908
100637681	rs13287360	7.59063e-08	-1.57221	0.649495
100637859	rs10123699	7.31922e-08	-1.57809	0.618959
100638420	rs4743139	7.46964e-08	-1.57221	0.633428
100638469	rs77491338	3.50544e-08	-1.69532	-1.81821e-10
100638518	rs10984098	4.29469e-08	-1.49225	-1.81821e-10
100639065	rs12342417	4.4813e-08	-1.55215	0.102433
100639275	rs10984103	4.50447e-08	-1.55215	0.10759
100640605	rs13286291	5.40369e-08	-1.55926	0.296714
100640777	rs182433957	7.2037e-08	-1.22152e-10	-0.975037
100640946	rs190986099	6.94793e-08	-1.22152e-10	-1.01119
100641117	rs117079910	1.95938e-08	-1.08992	-1.18709
100641373	rs61743137	1.12479e-06	1.77314	-1.81821e-10
100641621	rs4743140	8.65946e-08	-0.473467	-0.317512
100641629	rs539023474	6.28842e-08	-1.22152e-10	-1.11092
100642065	rs7044121	5.76309e-08	-1.56177	0.363615
100642423	rs72753521	3.36296e-08	-1.73681	-1.81821e-10
100642478	rs78503373	6.75402e-08	-1.22152e-10	-1.03949
100642956	rs117786750	7.35618e-08	-1.22152e-10	-0.954091
100643213	rs117959425	7.34567e-08	-1.22152e-10	-0.95552
100644657	rs10984134	6.84353e-08	-1.22152e-10	-1.02633
100644939	rs4743142	4.58268e-08	-1.55472	0.127372
100645315	rs141800518	3.41611e-08	-1.72113	-1.81821e-10
100645728	rs2120264	4.81191e-08	-1.54111	0.162569
100647242	rs117449435	6.01803e-08	-1.22152e-10	-1.15487
100647338	rs10984156	7.51139e-08	-1.22152e-10	-0.933211
100647545	rs4255258	4.51626e-08	-1.54843	0.106478
100647734	rs72753522	4.29541e-08	-1.49208	-1.81821e-10
100648287	rs12002967	1.80781e-08	-1.19098	-1.16653
100648592	rs12345171	3.87148e-08	-1.59599	-1.81821e-10
100648631	rs10818213	5.36935e-08	-1.49657	0.227643
100649533	rs17346310	1.81973e-08	-1.19303	-1.15791
100649829	rs62574034	1.92866e-08	-1.13489	-1.15791
100650096	rs7866436	4.90313e-08	-1.45108	0.0913218
100650259	rs7853349	1.09462e-07	-0.339637	-0.217004
100650737	rs7870125	8.04956e-08	-0.362102	-0.501912
100651039	rs113565479	1.68055e-07	-0.127927	-1.81821e-10
100651700	rs67500034	1.80667e-08	-1.20299	-1.15516
100652058	rs12238579	1.07551e-07	-0.305267	-0.268984
100652436	rs10984193	1.86985e-08	-1.17183	-1.15195
100652582	rs10512255	4.69082e-08	-1.45108	0.0470543
100652711	rs12006522	4.7447e-08	-1.42537	0.0327681
100652755	rs12004762	4.87341e-08	-1.44263	0.0767959
100653048	rs10984195	7.68531e-08	-1.22152e-10	-0.910321
100653128	rs12550872	4.685e-08	-1.44263	0.037368
100653199	rs150552087	1.2213e-07	-0.447132	-1.81821e-10
100653329	rs139518094	3.36771e-08	-1.7354	-1.81821e-10
100653821	rs7034249	4.685e-08	-1.44263	0.037368
100654093	rs7034648	4.6635e-08	-1.44263	0.0327681
100654449	rs78440419	1.85394e-07	-0.0297344	-1.81821e-10
100654797	rs12003789	1.13113e-07	-0.278659	-0.245174
100654805	rs11999801	1.13113e-07	-0.278659	-0.245174
100655779	rs10984212	1.20017e-07	-0.248711	-0.21587
100655780	rs13301569	1.2353e-07	-0.219859	-0.21587
100656402	rs7032086	4.46479e-08	-1.43406	-0.0193459
100656459	rs7032114	4.50857e-08	-1.44263	-0.00101743
100656471	rs116841788	3.39576e-08	-1.7271	-1.81821e-10
100656682	rs10984218	7.26376e-08	-1.22152e-10	-0.966734
100656685	rs10984219	6.53156e-08	-1.07299	-1.81821e-10
100657119	rs10115216	4.52477e-08	-1.43406	-0.00600142
100657374	rs62574035	1.95865e-08	-1.15921	-1.11817
100657553	rs10984222	6.95107e-08	-1.22152e-10	-1.01074
100657720	rs7036589	4.46592e-08	-1.44263	-0.0105237
100657779	rs72753531	3.45927e-08	-1.70857	-1.81821e-10
100658123	rs7021160	1.96527e-07	-1.69277	1.72136
100658318	rs7037324	4.35721e-08	-1.43406	-0.0437346
100658938	rs6478469	4.20455e-08	-1.45108	-0.0623844
100660018	rs28417086	7.05559e-08	-1.22152e-10	-0.995811
100660122	rs16925130	2.2666e-08	-1.41913	-0.712221
100660136	rs35324451	3.33199e-08	-1.47155	-0.274508
100660145	rs28703314	3.84463e-08	-1.45632	-0.146636
100660147	rs28697997	7.52252e-08	-1.22152e-10	-0.93173
100660746	rs72753537	1.60123e-08	-1.47902	-0.99984
100660824	rs7022148	5.11289e-08	-1.42427	0.106398
100660850	rs192894841	3.3695e-08	-1.73487	-1.81821e-10
100660896	rs10984235	5.03953e-08	-1.42427	0.0919472
100661100	rs7034336	4.99271e-08	-1.43297	0.0913218
100661248	rs184333212	5.79491e-08	-1.22152e-10	-1.19265
100661367	rs9775370	4.90219e-08	-1.43161	0.0716604
100661972	rs10818241	4.81995e-08	-1.42288	0.0460136
100662050	rs7037562	1.26217e-07	-0.164858	-0.249356
100662051	rs7038480	4.18533e-08	-1.06658	-0.45147
100662379	rs7027221	4.66266e-08	-1.43161	0.0215629
100662396	rs7038998	4.62397e-08	-1.43522	0.016845
100662671	rs10739526	4.57393e-08	-1.43161	0.00235071
100662924	rs182765452	3.36358e-08	-1.73662	-1.81821e-10
100663700	rs3824495	4.48418e-08	-1.42288	-0.0261953
100663745	rs3808893	4.46203e-08	-1.42288	-0.031146
100664194	rs7040232	2.11857e-08	-1.06232	-1.13657
100664382	rs6478471	4.34671e-08	-1.43517	-0.0450443
100664474	rs10984253	4.40045e-08	-1.42288	-0.0450443
100664510	rs79721472	1.01613e-07	-1.22152e-10	-0.631045
100664731	rs7855917	2.13736e-08	-1.05115	-1.13891
100665624	rs7020644	1.31196e-07	-0.0852413	-0.290283
100665669	rs7031386	4.18505e-08	-1.44021	-0.0779
100665698	rs7048255	4.34423e-08	-1.44021	-0.0405696
100666543	rs9299258	4.09174e-08	-1.44869	-0.0919677
100666843	rs2282190	6.40598e-08	-1.22152e-10	-1.0924
100666931	rs6586	1.19082e-07	-0.18495	-0.287457
100667599	rs1561961	4.01297e-08	-1.43161	-0.128492
100668291	rs150911589	1.52121e-08	-1.62732	-0.902811
100669073	rs723227	1.16875e-08	-1.64667	-1.14703
100669736	rs68112593	2.02445e-08	-1.09529	-1.14905
100669739	rs1561959	1.19663e-07	-0.0313875	-0.436152
100669799	rs1561958	1.15364e-07	-0.0731431	-0.430979
100670272	rs1561957	4.49932e-08	-1.35081	-0.0948914
100670461	rs10984290	1.6114e-08	-1.4592	-1.01332
100670468	rs148936487	1.29713e-08	-1.71718	-0.972294
100670503	rs34888442	2.19358e-08	-1.36155	-0.802545
100670527	rs34945071	4.52274e-08	-1.44051	-1.81821e-10
100670610	rs7042459	5.47503e-08	-1.62345	0.374017
100670802	rs72753548	1.07356e-08	-1.73453	-1.14412
100671261	rs10984297	1.02189e-08	-1.73498	-1.193
100671279	rs117178936	7.36731e-08	-1.22152e-10	-0.952579
100671393	rs10760011	7.65829e-08	-1.68085	0.767006
100671500	rs12235434	1.02132e-08	-1.73679	-1.19175
100671524	rs144423230	8.29023e-08	-1.22152e-10	-0.834554
100671777	rs12237296	1.02212e-08	-1.73639	-1.19136
100671824	rs12236440	1.02187e-08	-1.73664	-1.19136
100672143	rs10984311	6.95429e-08	-1.22152e-10	-1.01027
100672338	rs2282192	2.19982e-08	-1.64222	-0.519036
100674565	rs3780416	1.02407e-08	-1.73621	-1.18963
100675289	rs137953216	2.80965e-07	0.386013	-1.81821e-10
100675547	rs118147494	7.59732e-07	-1.22152e-10	1.38075
100675777	rs77668890	6.29709e-08	-1.22152e-10	-1.10954
100675816	rs1127703	1.02469e-08	-1.73651	-1.18873
100675944	rs2120263	2.22873e-08	-1.63317	-0.515031
100675976	rs2120262	4.25533e-08	-1.67357	0.172107
100676688	rs76863989	5.0946e-08	-0.125659	-1.19579
100676931	rs3780417	1.02397e-08	-1.73581	-1.19013
100677100	rs3780418	1.02696e-08	-1.73531	-1.18772
100677134	rs3780419	1.02705e-08	-1.73471	-1.18823
100677166	rs3780420	1.13195e-08	-1.66796	-1.15773
100677756	rs10984349	1.02707e-08	-1.7352	-1.18772
100677883	rs7028759	5.83625e-08	-1.18554	-1.81821e-10
100678230	rs4743143	4.84103e-08	-1.3725	-1.81821e-10
100679064	rs189795296	4.20465e-08	-1.51344	-1.81821e-10
100679134	rs139021582	6.47532e-08	-1.22152e-10	-1.08163
100679836	rs7864655	1.08182e-08	-1.73471	-1.13628
100679954	rs7861658	1.15312e-08	-1.61063	-1.19653
100680919	rs66990486	1.15301e-08	-1.61063	-1.19663
100681490	rs10984361	1.14615e-08	-1.61661	-1.19662
100683304	rs72753557	4.9317e-08	-1.35395	-1.81821e-10
100683753	rs10984373	1.17441e-08	-1.61661	-1.17226
100684006	rs117560064	6.39988e-08	-1.22152e-10	-1.09335
100684012	rs116923029	6.39988e-08	-1.22152e-10	-1.09335
100684051	rs10984375	1.02107e-08	-1.73683	-1.19195
100684332	rs146680138	6.33268e-08	-1.22152e-10	-1.10391
100684374	rs75106231	6.46035e-08	-1.22152e-10	-1.08395
100684387	rs17431614	1.14033e-08	-1.62191	-1.1964
100684534	rs10984377	4.8126e-08	-1.37839	-1.81821e-10
100684645	rs3824496	1.14694e-08	-1.61661	-1.19592
100684719	rs3183928	1.17111e-08	-1.61063	-1.18105
100684757	rs3183927	1.17111e-08	-1.61063	-1.18105
100686001	rs148473559	1.40819e-07	-0.304741	-1.81821e-10
100686120	rs4743144	5.05134e-08	-1.32998	-1.81821e-10
100686129	rs3808894	1.19305e-08	-1.58164	-1.19148
100686554	rs3808895	6.47839e-08	-1.22152e-10	-1.08116
100686815	rs10512256	4.9317e-08	-1.35395	-1.81821e-10
100687409	rs4743145	1.18587e-08	-1.58768	-1.19148
100687481	rs10984393	6.346e-08	-1.22152e-10	-1.10181
100687923	rs10760017	2.91357e-07	-1.27612	1.69846
100688051	rs117680936	6.3327e-08	-1.22152e-10	-1.1039
100688067	rs4743146	1.04293e-08	-1.73149	-1.17611
100688511	rs7030887	1.17936e-08	-1.59359	-1.19107
100688577	rs7030907	1.18636e-08	-1.58768	-1.19107
100689693	rs1059003	4.80849e-08	-1.37925	-1.81821e-10
100691168	rs1475695	1.17991e-08	-1.59359	-1.1906
100691397	rs1475696	1.17052e-08	-1.59939	-1.19279
100692648	rs35527067	8.40404e-08	-0.82092	-1.81821e-10
100693717	rs1348387	4.9618e-08	-1.34786	-1.81821e-10
100695009	rs10984421	6.2548e-08	-1.22152e-10	-1.11628
100695396	rs10984422	6.2548e-08	-1.22152e-10	-1.11628
100695776	rs17431934	1.17819e-08	-1.59359	-1.19206
100695784	rs10984424	6.26965e-08	-1.22152e-10	-1.11391
100695901	rs55737216	1.23336e-08	-1.58164	-1.15825
100696203	rs755109	1.17817e-08	-1.59359	-1.19207
100696636	rs111696803	1.18472e-08	-1.58768	-1.19244
100697287	rs12377604	1.1843e-08	-1.58768	-1.1928
100697330	rs75857772	1.51324e-07	-0.232795	-1.81821e-10
100697648	rs10760021	1.24258e-08	-1.56921	-1.16323
100698147	rs1947015	4.99231e-08	-1.34173	-1.81821e-10
100698683	rs10818284	6.20157e-08	-1.22152e-10	-1.12483
100699238	rs72753572	1.02772e-08	-1.73657	-1.18572
100699242	rs7870723	1.21713e-08	-1.58768	-1.16546
100699830	rs10760022	1.2229e-08	-1.58164	-1.16676
100700157	rs4743147	1.22161e-08	-1.58164	-1.16782
100700654	rs3758253	1.21978e-08	-1.58314	-1.16782
100700832	rs77220498	4.37801e-08	-1.47304	-1.81821e-10
100701001	rs3758254	1.21727e-08	-1.58314	-1.16988
100701446	rs2417577	1.21605e-08	-1.58314	-1.17088
100703369	rs67975003	1.02373e-08	-1.73683	-1.18935
100703628	rs74847901	1.82213e-08	-1.34739	-1.00223
100703745	rs79978411	1.45956e-07	-0.268911	-1.81821e-10
100704238	rs76995732	5.05175e-08	-1.3299	-1.81821e-10
100704638	rs12156487	4.9618e-08	-1.34786	-1.81821e-10
100705210	rs4631576	1.2063e-08	-1.57703	-1.18504
100707255	rs10984462	1.02638e-08	-1.73671	-1.18689
100707622	rs184066367	5.93303e-08	-1.22152e-10	-1.1691
100707804	rs187857480	7.60735e-08	-1.22152e-10	-0.920516
100707820	rs192436877	1.44237e-07	-0.280762	-1.81821e-10
100707992	rs10984466	1.25623e-08	-1.55757	-1.16394
100708080	rs115060190	6.81964e-08	-1.22152e-10	-1.02983
100708554	rs10984467	1.06032e-07	-0.588477	-1.81821e-10
100709054	rs111908537	4.98829e-08	-1.34254	-1.81821e-10
100709595	rs180732949	3.632e-08	-1.65985	-1.81821e-10
100710662	rs11535523	6.01969e-08	-1.22152e-10	-1.1546
100712009	rs10984478	1.0264e-08	-1.73663	-1.18694
100712150	rs4514106	4.8126e-08	-1.37839	-1.81821e-10
100712151	rs10984479	6.07373e-08	-1.22152e-10	-1.14566
100712274	rs10984481	6.07373e-08	-1.22152e-10	-1.14566
100712707	rs10984484	1.03685e-08	-1.7366	-1.17684
100713207	rs55978521	4.78236e-08	-1.3847	-1.81821e-10
100713389	rs112200690	4.75494e-08	-1.39045	-1.81821e-10
100713601	rs114266868	1.25856e-08	-1.55104	-1.16862
100713929	rs149240763	4.63721e-08	-1.41552	-1.81821e-10
100714277	rs146401228	4.81082e-07	0.923821	-1.81821e-10
100715389	rs10984499	1.24503e-08	-1.53989	-1.19058
100715461	rs12338024	1.1158e-08	-1.73681	-1.10325
100716140	rs10984506	1.18246e-08	-1.59376	-1.18828
100717201	rs10984510	5.99841e-08	-1.22152e-10	-1.15814
100717789	rs72753579	4.49641e-08	-1.44635	-1.81821e-10
100717876	rs187038449	2.0896e-07	0.0899272	-1.81821e-10
100718114	rs72753581	4.54428e-08	-1.43576	-1.81821e-10
100718293	rs113720543	4.54428e-08	-1.43576	-1.81821e-10
100718775	rs10984516	4.54428e-08	-1.43576	-1.81821e-10
100719015	rs117754287	2.01263e-07	-1.22152e-10	0.0523939
100719567	rs7851498	3.39507e-08	-1.72731	-1.81821e-10
100719755	rs147232461	5.8882e-08	-1.22152e-10	-1.17668
100719917	rs7854948	4.47298e-08	-1.45158	-1.81821e-10
100720265	rs4498663	1.08427e-08	-1.70293	-1.16579
100720299	rs12376113	4.37149e-08	-1.47453	-1.81821e-10
100721018	rs4742708	4.69974e-08	-1.40212	-1.81821e-10
100721555	rs17687621	1.59197e-08	-1.30978	-1.17488
100721871	rs10984522	4.69864e-08	-1.40236	-1.81821e-10
100722378	rs76921723	6.30741e-08	-1.22152e-10	-1.10791
100722828	rs74673815	5.90099e-08	-1.22152e-10	-1.17451
100723080	rs78164274	1.76118e-08	-1.33229	-1.05136
100723956	rs10984532	4.72526e-08	-1.39671	-1.81821e-10
100724791	rs7025609	1.03768e-08	-1.71625	-1.19639
100725458	rs117767743	7.25392e-08	-1.22152e-10	-0.968089
100725476	rs7037172	4.92531e-08	-1.35524	-1.81821e-10
100725744	rs68053069	1.0333e-08	-1.72159	-1.19529
100726574	rs4743149	1.48238e-08	-1.36323	-1.19275
100726985	rs10984540	4.28496e-08	-1.49452	-1.81821e-10
100727706	rs10984545	4.71626e-08	-1.39862	-1.81821e-10
100727942	rs150784340	3.37204e-08	-1.73411	-1.81821e-10
100729252	rs117673056	5.83602e-08	-1.22152e-10	-1.18558
100729542	rs191217231	3.36714e-08	-1.73557	-1.81821e-10
100730046	rs72753587	1.03608e-08	-1.71925	-1.19493
100730094	rs72753588	4.68757e-08	-1.40472	-1.81821e-10
100730850	rs12375612	4.58283e-08	-1.42732	-1.81821e-10
100732179	rs77936905	6.13857e-08	-1.22152e-10	-1.13504
100732644	rs139335811	6.46641e-08	-1.22152e-10	-1.08301
100732802	rs4618817	1.0523e-08	-1.70315	-1.1955
100733428	rs10984588	1.03255e-08	-1.72397	-1.19363
100733632	rs72753594	4.34983e-08	-1.47949	-1.81821e-10
100735188	rs151154959	3.44309e-08	-1.71326	-1.81821e-10
100735693	rs150069864	3.85962e-08	-1.59906	-1.81821e-10
100736410	rs78504210	3.99624e-08	-1.56428	-1.81821e-10
100736718	rs10984599	1.09951e-08	-1.66408	-1.19068
100737072	rs7024281	1.05236e-08	-1.70868	-1.18992
100737284	rs72603680	1.67541e-07	-1.22152e-10	-0.130989
100737512	rs193189154	4.0943e-08	-1.54004	-1.81821e-10
100737755	rs10984601	1.23439e-08	-1.56038	-1.17868
100737861	rs7853051	2.02119e-08	-1.05673	-1.18922
100738266	rs62575561	3.93536e-08	-1.57963	-1.81821e-10
100739117	rs10984606	9.36071e-08	0.325578	-1.03869
100739376	rs112863294	3.52856e-08	-1.68874	-1.81821e-10
100739481	rs144870566	6.62966e-08	-1.22152e-10	-1.05808
100739833	rs10116946	9.45324e-08	0.341914	-1.04519
100739888	rs10116976	8.25317e-07	1.02901	0.434543
100740124	rs4743150	1.30737e-08	-1.53698	-1.14464
100740512	rs117437778	9.79293e-07	1.63461	-1.81821e-10
100740922	rs62575562	4.03645e-08	-1.55427	-1.81821e-10
100741115	rs1572025	1.92173e-07	0.993103	-0.986924
100741586	rs10984611	5.777e-08	-1.22152e-10	-1.19575
100741890	rs12336903	4.33791e-08	-0.357708	-1.12453
100742225	rs7855077	1.98555e-07	1.02577	-0.986924
100742253	rs7855088	1.97673e-07	1.02132	-0.986924
100742848	rs10984613	5.77203e-08	-1.22152e-10	-1.19661
100742905	rs56145417	1.06561e-07	0.45001	-1.03351
100743192	rs148565919	7.23485e-08	-1.22152e-10	-0.970722
100744594	rs10984626	5.78342e-08	-1.22152e-10	-1.19464
100745613	rs116897480	4.86266e-08	-1.36805	-1.81821e-10
100745765	rs3739673	8.64632e-08	-1.22152e-10	-0.792498
100745902	rs3739672	1.30614e-08	-1.54851	-1.13404
100745982	rs142856859	4.47227e-08	-1.45173	-1.81821e-10
100746476	rs548168751	3.4059e-08	-1.72412	-1.81821e-10
100747181	rs12238591	5.77197e-08	-1.22152e-10	-1.19662
100747240	rs10984632	5.79975e-08	-1.22152e-10	-1.19182
100747611	rs957955	1.29381e-08	-1.55799	-1.13404
100748596	rs932998	3.47652e-08	-1.7036	-1.81821e-10
100749712	rs140532569	3.34202e-06	2.86211	-1.81821e-10
100749929	rs117106336	1.34087e-07	-1.22152e-10	-0.353728
100750014	rs10984649	4.40373e-08	-1.46718	-1.81821e-10
100750623	rs10984650	5.45465e-08	-0.125119	-1.12804
100750994	rs62575563	3.66284e-08	-1.65139	-1.81821e-10
100751451	rs117030920	3.98157e-08	-1.56795	-1.81821e-10
100751762	rs13297119	4.94091e-08	-1.35208	-1.81821e-10
100753827	rs75838140	5.7953e-08	-1.22152e-10	-1.19259
100754243	rs17760622	3.72733e-08	-1.63394	-1.81821e-10
100755911	rs117014678	3.60003e-08	-1.66869	-1.81821e-10
100757343	rs872251	5.53026e-08	-0.0905027	-1.14889
100760103	rs7874518	1.30966e-07	0.639219	-1.01649
100762645	rs78383260	5.79181e-08	-1.22152e-10	-1.19319
100762904	rs79252433	5.81222e-08	-1.22152e-10	-1.18967
100763274	rs144294443	5.85249e-08	-1.22152e-10	-1.18276
100763358	rs7041878	1.81795e-08	-1.20411	-1.14781
100763739	rs141417202	1.17594e-07	-1.22152e-10	-0.484976
100763890	rs7850685	1.37366e-08	-1.50241	-1.12975
100766795	rs10984730	1.02249e-08	-1.73327	-1.19412
100766842	rs7035650	1.488e-07	0.825918	-1.07553
100767473	rs10984738	5.85074e-08	-1.22152e-10	-1.18306
100767530	rs1131641	1.40842e-07	0.714912	-1.01949
100767860	rs1010777	1.49286e-07	0.825918	-1.07227
100768291	rs4743152	1.43888e-07	0.739577	-1.02276
100768760	rs10283632	5.47359e-08	-0.0867679	-1.16293
100768903	rs149388615	8.18966e-08	-1.22152e-10	-0.846759
100769276	rs7044744	1.42313e-07	0.739577	-1.03377
100769887	rs77922039	5.7899e-08	-1.22152e-10	-1.19352
100771427	rs76250537	5.81505e-08	-1.22152e-10	-1.18918
100771440	rs76917914	1.36944e-08	-1.48892	-1.14631
100771913	rs143963558	3.56058e-08	-1.67971	-1.81821e-10
100771916	rs80227070	5.8052e-08	-1.22152e-10	-1.19088
100772120	rs112915767	3.3629e-08	-1.73683	-1.81821e-10
100772546	rs12343826	1.07117e-08	-1.69676	-1.18413
100773919	rs116903446	4.51323e-08	-1.44262	-1.81821e-10
100774499	rs10984772	5.77521e-08	-1.22152e-10	-1.19606
100774646	rs987142	1.48015e-07	0.764363	-1.01927
100774890	rs144126097	9.69913e-08	-1.22152e-10	-0.677595
100775098	rs28660049	5.49375e-08	-0.0867679	-1.15925
100775128	rs143345069	5.82163e-08	-1.22152e-10	-1.18805
100775392	rs139455621	5.82163e-08	-1.22152e-10	-1.18805
100775597	rs10984775	5.50168e-08	-0.0865098	-1.15807
100775986	rs147077136	1.06495e-08	-1.70815	-1.17856
100776123	rs75090586	5.82553e-08	-1.22152e-10	-1.18738
100776664	rs117013889	3.59952e-08	-1.66883	-1.81821e-10
100776889	rs75756658	8.75956e-08	-1.22152e-10	-0.779486
100777127	rs12343499	4.03451e-08	-1.55475	-1.81821e-10
100778005	rs113437897	4.29245e-08	-1.49277	-1.81821e-10
100778499	rs78728237	4.05733e-08	-1.54911	-1.81821e-10
100779331	rs77576493	6.20776e-08	-1.22152e-10	-1.12383
100780063	rs10283737	5.25606e-08	-0.189782	-1.10047
100780339	rs10984785	5.86507e-08	-1.22152e-10	-1.18062
100780515	rs4742710	1.63596e-07	0.809114	-0.963932
100780700	rs12377347	7.41495e-08	-0.946134	-1.81821e-10
100780754	rs9987610	3.46068e-08	-1.70817	-1.81821e-10
100780790	rs4742711	1.43288e-08	-1.4846	-1.10534
100781146	rs80322448	1.05514e-08	-1.72178	-1.17418
100781421	rs72755413	5.3907e-08	-1.26496	-1.81821e-10
100781720	rs879275	2.84143e-07	1.34337	-0.946104
100782484	rs10125654	1.53402e-07	0.727797	-0.946952
100782608	rs12237766	5.82706e-08	-1.22152e-10	-1.18712
100782695	rs874610	1.46564e-08	-1.47562	-1.09172
100782921	rs77250906	1.09383e-08	-1.67449	-1.18545
100784050	rs10984811	5.91054e-08	-0.0312118	-1.14168
100784550	rs62575566	3.58642e-08	-1.67248	-1.81821e-10
100784659	rs12555343	2.16748e-08	-1.10588	-1.07019
100785557	rs77407842	5.81725e-08	-1.22152e-10	-1.1888
100786194	rs147374975	1.0936e-07	-1.22152e-10	-0.557568
100786267	rs10984820	5.84861e-08	-1.22152e-10	-1.18343
100787253	rs77013806	8.68198e-08	-1.22152e-10	-0.788383
100787666	rs139944672	4.4532e-08	-1.45601	-1.81821e-10
100788191	rs111292969	1.45808e-08	-1.48999	-1.08252
100788303	rs146568424	6.19145e-08	-1.22152e-10	-1.12646
100788599	rs10984829	5.90775e-08	-0.0112589	-1.16211
100789295	rs7861102	6.14007e-08	0.026494	-1.16129
100790056	rs148871242	5.54592e-08	-1.23657	-1.81821e-10
100790408	rs552736119	7.29797e-08	-0.962035	-1.81821e-10
100790453	rs56160217	3.5295e-08	-1.68848	-1.81821e-10
100790547	rs6478522	1.46295e-08	-1.49107	-1.07811
100790589	rs10984838	5.8233e-08	-1.22152e-10	-1.18777
100791821	rs145731414	1.92364e-07	0.00717462	-1.81821e-10
100793176	rs7019033	1.45442e-08	-1.49745	-1.07758
100793707	rs12001675	1.44697e-08	-1.50437	-1.07579
100794638	rs72755418	4.18382e-08	-1.51841	-1.81821e-10
100795045	rs4743154	3.55212e-07	1.57301	-0.952509
100796571	rs72755419	3.53408e-08	-1.68718	-1.81821e-10
100796738	rs10984858	5.82207e-08	-1.22152e-10	-1.18798
100796776	rs142145656	3.20863e-07	0.518796	-1.81821e-10
100796945	rs7870926	1.77791e-07	0.969655	-1.04126
100797597	rs12554172	1.57798e-08	-1.4846	-1.00888
100798054	rs12002147	9.95562e-08	-0.651495	-1.81821e-10
100798217	rs10984862	5.1902e-08	-0.160321	-1.14254
100798301	rs144742241	3.68491e-08	-1.64539	-1.81821e-10
100799597	rs28549286	2.70276e-08	-0.779165	-1.17619
100799614	rs28715400	2.6709e-08	-0.794564	-1.17265
100800585	rs28576751	2.82475e-08	-0.736542	-1.17467
100800655	rs28459874	2.81349e-08	-0.736542	-1.17866
100801050	rs10081625	2.89443e-08	-0.722131	-1.16471
100801127	rs10081626	2.78788e-08	-0.750852	-1.1735
100801807	rs13290142	2.75365e-08	-0.765059	-1.17165
100802417	rs66865656	2.71267e-08	-0.773071	-1.17863
100802907	rs12343945	2.75291e-08	-0.779742	-1.15723
100803002	rs10984875	4.12257e-08	-1.53316	-1.81821e-10
100804880	rs7852752	2.43714e-08	-1.1325	-0.926306
100805025	rs7868838	2.45243e-08	-1.14223	-0.910319
100805182	rs55684882	2.46071e-08	-1.10512	-0.944062
100805496	rs56108920	1.52715e-07	0.923948	-1.14759
100805594	rs7028870	2.47443e-08	-1.10974	-0.933881
100805656	rs7029824	2.48066e-08	-1.10974	-0.931368
100805939	rs7030197	2.96558e-08	-0.720108	-1.14245
100806477	rs62575571	2.41369e-08	-1.12171	-0.94676
100807261	rs114511336	6.41178e-08	-1.22152e-10	-1.0915
100807929	rs62575572	4.80942e-08	-1.37905	-1.81821e-10
100808755	rs4422880	2.40599e-08	-1.14067	-0.930996
100809100	rs72755436	4.34968e-08	-0.402929	-1.0766
100809204	rs75369015	3.71606e-08	-1.63697	-1.81821e-10
100809445	rs138066383	3.60332e-08	-1.66778	-1.81821e-10
100809542	rs1831755	3.25978e-08	-0.577896	-1.19008
100809548	rs1831754	2.33234e-08	-0.916602	-1.18616
100809952	rs4743157	1.22495e-08	-1.66883	-1.0779
100810405	rs12349452	3.82096e-08	-0.42076	-1.18837
100810626	rs62575573	6.50713e-08	-1.07673	-1.81821e-10
100810895	rs7848430	1.23723e-08	-1.64231	-1.09445
100810918	rs7867404	1.23533e-08	-1.64231	-1.09599
100811037	rs2417725	7.18367e-08	0.13789	-1.11571
100811082	rs4394518	1.24023e-08	-1.63835	-1.09599
100811140	rs4562446	1.23815e-08	-1.63835	-1.09766
100811245	rs4300105	1.29311e-08	-1.64864	-1.04394
100811611	rs188863817	5.84954e-08	-1.22152e-10	-1.18327
100812569	rs12554583	1.25511e-08	-1.65606	-1.06635
100812647	rs79157336	5.12709e-08	-1.31509	-1.81821e-10
100813194	rs12554940	1.42222e-08	-1.40334	-1.19407
100813321	rs112357538	6.13539e-08	-1.13556	-1.81821e-10
100813351	rs74836543	2.27281e-08	-0.943839	-1.18477
100813404	rs55978131	1.24326e-08	-1.65965	-1.07225
100813447	rs182020360	1.79843e-07	-0.0601353	-1.81821e-10
100814235	rs79967116	5.87511e-08	-1.22152e-10	-1.17891
100814573	rs7869762	1.18551e-08	-1.65736	-1.1221
100815088	rs7046514	1.19913e-08	-1.64249	-1.12554
100816092	rs117536280	5.13865e-08	-1.31284	-1.81821e-10
100816471	rs151064579	1.6299e-07	-1.22152e-10	-0.158525
100816565	rs35559072	3.43756e-08	-1.71487	-1.81821e-10
100816626	rs1610323	2.36329e-08	-0.954534	-1.13504
100816736	rs118088012	1.9021e-07	-1.22152e-10	-0.00408948
100818028	rs7874696	1.57251e-08	-1.30033	-1.19663
100818290	rs7855984	1.58662e-08	-1.2914	-1.19662
100818344	rs6478537	2.01882e-08	-1.11487	-1.13225
100818720	rs6478539	1.18456e-08	-1.6385	-1.14176
100819070	rs3199064	2.03669e-08	-1.10241	-1.1359
100819192	rs3739670	1.18091e-08	-1.65134	-1.132
100819940	rs10818454	1.26033e-08	-1.52194	-1.19631
100820671	rs58427887	1.2049e-08	-1.61042	-1.15282
100821028	rs7041811	1.23295e-08	-1.59164	-1.14859
100821275	rs4743158	1.21168e-08	-1.60584	-1.15178
100821624	rs9969813	1.56934e-08	-1.31075	-1.18822
100821691	rs7034147	1.2009e-08	-1.61374	-1.15282
100822683	rs7862535	1.23266e-08	-1.59645	-1.144
100822723	rs7865671	7.63659e-08	-0.919829	0.0031487
100822840	rs7038592	1.20486e-08	-1.61374	-1.14953
100822940	rs7846880	1.22159e-08	-1.59645	-1.15303
100823084	rs13049	1.62489e-08	-1.30329	-1.1609
100823135	rs1058446	1.59955e-08	-1.30193	-1.17798
100823360	rs7020081	1.21162e-08	-1.60922	-1.14845
100824223	rs2224773	1.21597e-08	-1.73121	-1.02288
100824752	rs942167	1.63466e-08	-1.30329	-1.1549
100826580	rs142712046	1.16273e-07	-0.496279	-1.81821e-10
100827228	rs72755452	6.05943e-08	-1.14802	-1.81821e-10
100828082	rs7846772	1.27139e-08	-1.57082	-1.1387
100828356	rs17806613	3.40182e-08	-1.48946	-0.23586
100828866	rs4412474	2.96275e-08	-0.976212	-0.887303
100829158	rs2417726	2.94332e-08	-1.00439	-0.865708
100830040	rs142878967	6.73615e-08	-1.22152e-10	-1.04214
100830129	rs10984930	4.3441e-08	-1.34297	-0.137842
100830392	rs9918951	2.63598e-08	-1.10995	-0.870427
100831579	rs145156141	3.09306e-08	-1.51058	-0.309887
100832547	rs4743159	1.33486e-08	-1.52418	-1.13662
100833000	rs2181582	2.72819e-08	-1.09717	-0.848824
100833543	rs28489815	1.90283e-08	-1.10988	-1.19641
100833925	rs73492791	1.8815e-08	-1.73075	-0.586813
100834294	rs7021804	2.4443e-08	-1.16103	-0.894846
100834427	rs572129869	5.24618e-07	1.01045	-1.81821e-10
100834447	rs76692437	3.38418e-08	-1.73052	-1.81821e-10
100835163	rs16912590	1.85727e-08	-1.13397	-1.19656
100835213	rs116912681	3.37063e-08	-1.73453	-1.81821e-10
100836889	rs10818468	1.81564e-08	-1.15671	-1.19648
100837813	rs115061181	6.38636e-08	-1.22152e-10	-1.09547
100838126	rs10984961	2.8161e-08	-1.5197	-0.394574
100838810	rs143954095	7.9978e-08	-0.870466	-1.81821e-10
100839084	rs141471464	3.60238e-08	-1.66804	-1.81821e-10
100842005	rs6478556	1.2769e-08	-1.60597	-1.09923
100842847	rs78129780	8.04877e-08	-1.22152e-10	-0.864113
100843417	rs4237190	3.23043e-08	-0.936946	-0.840071
100843660	rs16912622	1.28114e-08	-1.60877	-1.09311
100844198	rs734769	2.38722e-08	-1.65543	-0.424079
100845007	rs2281732	1.24115e-08	-1.62743	-1.10616
100847012	rs2417728	2.68322e-08	-1.60636	-0.356259
100847109	rs2181583	2.75207e-08	-1.56854	-0.368737
100847297	rs10984977	2.0204e-08	-1.05004	-1.1963
100847551	rs3780471	1.83018e-08	-1.59779	-0.747426
100848778	rs189331074	6.47244e-07	1.22051	-1.81821e-10
100848808	rs117168696	3.85237e-08	-1.60094	-1.81821e-10
100849465	rs10984980	2.21134e-08	-1.00251	-1.15353
100849500	rs1059273	1.05428e-08	-1.71665	-1.18013
100849682	rs78845704	2.21134e-08	-1.00251	-1.15353
100850967	rs10818472	6.39877e-08	0.0972027	-1.19073
100851147	rs4742714	3.06591e-08	-0.944982	-0.884304
100851201	rs4742715	1.86662e-08	-1.14888	-1.17663
100851420	rs4742716	1.0508e-08	-1.71441	-1.18567
100851660	rs12348197	5.64129e-08	-0.029798	-1.18972
100851722	rs190815130	4.98478e-08	-1.34324	-1.81821e-10
100853060	rs10985006	2.06317e-08	-1.0516	-1.17379
100853942	rs10124238	5.29835e-08	-0.0857937	-1.19644
100854765	rs10818475	1.07117e-08	-1.68441	-1.19647
100854796	rs148554863	3.3632e-08	-1.73674	-1.81821e-10
100854920	rs4743163	2.15158e-08	-1.173	-1.01043
100856447	rs12685502	1.24374e-08	-1.53658	-1.19493
100856712	rs180736569	6.00814e-08	-1.22152e-10	-1.15652
100858609	rs62575600	5.92483e-08	-1.17048	-1.81821e-10
100858906	rs78346679	2.93917e-08	-1.41695	-0.454549
100859508	rs139368606	8.43948e-08	-0.816711	-1.81821e-10
100860789	rs7857813	2.7957e-08	-0.953837	-0.967714
100861387	rs10985045	3.12112e-08	-1.40787	-0.403566
100862489	rs78700906	8.22044e-07	-1.22152e-10	1.45958
100863527	rs10985048	1.71004e-08	-1.21675	-1.19637
100863824	rs10985049	3.12411e-08	-1.4066	-0.403887
100863941	rs55972150	2.28623e-08	-0.928455	-1.19427
100863989	rs7037233	1.20548e-08	-1.57599	-1.18676
100864249	rs4743164	1.66829e-08	-1.24272	-1.19511
100864372	rs2417729	2.3192e-08	-1.00451	-1.1039
100864756	rs10985050	3.65651e-08	-1.41564	-0.237479
100864919	rs6478563	2.30756e-08	-0.918914	-1.19453
100865462	rs7042169	2.45707e-08	-0.938276	-1.11239
100865798	rs7872652	2.39523e-08	-0.951852	-1.1243
100865842	rs62575602	6.20284e-08	-1.12463	-1.81821e-10
100866201	rs12552242	2.34291e-08	-0.901667	-1.19657
100866639	rs1886002	6.61529e-07	2.40692	-1.16458
100866872	rs7022455	2.33501e-08	-0.90631	-1.19531
100866903	rs10985065	2.36709e-08	-0.892664	-1.19531
100867875	rs1323521	3.07059e-08	-1.37916	-0.448604
100868008	rs187685388	1.26337e-06	1.88932	-1.81821e-10
100868147	rs1323522	2.78625e-08	-1.34673	-0.5782
100868189	rs7855251	2.1804e-08	-1.08888	-1.08125
100868204	rs7865340	1.92299e-08	-1.16207	-1.13368
100868532	rs3780469	1.09345e-08	-1.72241	-1.13789
100868587	rs3780468	1.54009e-08	-1.64888	-0.868907
100868795	rs58100391	1.87174e-08	-1.1366	-1.18616
100868900	rs10760120	4.91819e-08	-0.29808	-1.05861
100869536	rs78719623	3.70361e-08	-1.64032	-1.81821e-10
100869920	rs9792455	2.21624e-08	-1.31011	-0.84371
100870501	rs1359105	2.31602e-08	-0.927573	-1.18221
100870525	rs10985082	8.42348e-08	-1.22152e-10	-0.818609
100871553	rs2417730	1.11014e-08	-1.69118	-1.15397
100871578	rs79082438	6.43702e-08	-1.22152e-10	-1.08757
100871717	rs2417731	1.39038e-08	-1.71493	-0.905125
100872454	rs12345591	4.4163e-08	-1.46433	-1.81821e-10
100872589	rs12337659	4.42756e-08	-1.46178	-1.81821e-10
100872835	rs10985093	6.92192e-08	-1.22152e-10	-1.01494
100873215	rs12342641	4.48045e-08	-1.44991	-1.81821e-10
100873931	rs12344833	3.99344e-08	-1.56498	-1.81821e-10
100874264	rs12348086	3.98075e-08	-1.56816	-1.81821e-10
100874804	rs10985099	4.65993e-08	-1.41063	-1.81821e-10
100875822	rs4743167	2.58304e-08	-0.817155	-1.18351
100876326	rs4743168	2.64145e-08	-0.802793	-1.17551
100876668	rs7849424	3.07053e-08	-0.651619	-1.17616
100876942	rs7033370	4.33339e-08	-1.48328	-1.81821e-10
100877479	rs7022262	1.84848e-08	-1.66175	-0.673518
100877528	rs12684612	4.73347e-07	-1.22152e-10	0.907612
100878276	rs10818493	1.18757e-08	-1.62062	-1.1571
100878856	rs13297743	4.12845e-08	-1.53173	-1.81821e-10
100879549	rs80243446	1.98321e-07	1.1163	-1.07863
100879738	rs142325704	4.21755e-08	-1.51038	-1.81821e-10
100880559	rs72755474	3.54164e-08	-0.54088	-1.14416
100880819	rs810158	3.69002e-08	-1.644	-1.81821e-10
100881525	rs2761063	1.87629e-08	-1.302	-1.01833
100882487	rs10818497	1.83637e-07	1.05635	-1.09561
100882509	rs7867966	5.13882e-08	-0.875198	-0.43761
100882881	rs2487912	1.57965e-08	-1.43981	-1.05262
100884003	rs17807775	8.79612e-08	-0.775321	-1.81821e-10
100884526	rs41313315	1.84693e-08	-1.33822	-0.997894
100884564	rs751800	1.02454e-08	-1.73032	-1.19507
100884896	rs12238311	1.07682e-08	-1.72791	-1.14771
100885142	rs701378	1.20654e-08	-1.56547	-1.1964
100885292	rs753991	3.38088e-08	-1.7315	-1.81821e-10
100886825	rs701379	1.12794e-08	-1.63269	-1.19654
100886920	rs41274268	4.38104e-08	-1.47235	-1.81821e-10
100889340	rs942165	1.00318e-07	-0.436978	-0.206891
100889753	rs189613966	6.78911e-08	-1.03431	-1.81821e-10
100889766	rs111564137	7.00386e-08	-0.713115	-0.290055
100889767	rs10985151	1.06807e-08	-1.69163	-1.19215
100890591	rs11794723	3.28827e-07	1.63443	-1.09111
100890738	rs117118825	3.58973e-08	-1.67155	-1.81821e-10
100892550	rs117976306	5.77548e-08	-1.19601	-1.81821e-10
100894757	rs117001594	1.39442e-07	-1.22152e-10	-0.314566
100895443	rs735111	2.19781e-07	1.3082	-1.16779
100895670	rs76378338	1.04386e-07	0.558174	-1.1623
100895717	rs17201968	1.48255e-07	0.902575	-1.15586
100895720	rs7866005	2.8252e-08	-0.802143	-1.10891
100896048	rs10985166	1.17544e-07	0.690606	-1.17601
100897824	rs10818514	1.56412e-07	0.917343	-1.11706
100900600	rs117344675	9.35931e-08	-0.71326	-1.81821e-10
100900782	rs4743170	1.18281e-08	-1.63319	-1.14855
100901121	rs2761059	1.60732e-08	-1.30877	-1.1663
100903168	rs2795486	4.29123e-08	-1.49306	-1.81821e-10
100903247	rs2050983	6.99419e-08	0.0714661	-1.07602
100904179	rs2795487	1.36138e-08	-1.46968	-1.17145
100904367	rs142207274	1.44119e-07	-0.28158	-1.81821e-10
100904463	rs2795488	3.80372e-08	-1.61365	-1.81821e-10
100904673	rs12340297	1.56659e-08	-1.64994	-0.850788
100905658	rs3780465	2.29261e-08	-0.98354	-1.1364
100905702	rs3780464	1.567e-08	-1.66852	-0.831947
100905988	rs774121	1.82542e-08	-1.16128	-1.18654
100906056	rs1201535	1.86038e-08	-1.1414	-1.18745
100906205	rs3780461	2.55352e-08	-0.900711	-1.11145
100907070	rs3780460	1.49998e-08	-1.34788	-1.1963
100907252	rs11794697	1.66203e-07	1.04121	-1.18021
100907723	rs75310823	5.87462e-08	-1.22152e-10	-1.17899
100908135	rs4743171	1.17298e-08	-1.70261	-1.08747
100908968	rs3780459	1.15497e-08	-1.68702	-1.11854
100909738	rs34718287	1.45314e-08	-1.73553	-0.840376
100909891	rs2761060	1.19759e-08	-1.61803	-1.15129
100909931	rs2795489	1.89428e-08	-1.14443	-1.16636
100909996	rs2795490	1.1516e-08	-1.63649	-1.17199
100910108	rs9299274	1.13001e-08	-1.68393	-1.14348
100910416	rs2985029	1.20228e-08	-1.62057	-1.14484
100910494	rs2985030	3.40308e-08	-1.72495	-1.81821e-10
100910751	rs11790033	1.15619e-08	-1.63233	-1.17217
100910928	rs7848016	1.32061e-08	-1.57422	-1.09732
100911265	rs7847475	1.31751e-08	-1.73484	-0.939049
100911373	rs78075956	1.25224e-07	0.753387	-1.1755
100911422	rs2795491	1.13024e-08	-1.73057	-1.09663
100911511	rs715910	1.15348e-08	-1.73677	-1.07008
100911671	rs814027	4.32757e-08	-0.553116	-0.93151
100911730	rs774122	1.59148e-08	-1.48473	-1.00024
100911850	rs774123	1.35788e-08	-1.72699	-0.916718
100912846	rs2761061	1.86274e-08	-1.1741	-1.15348
100912889	rs10985208	1.2913e-08	-1.72018	-0.973809
100913376	rs2795492	1.90368e-08	-1.10922	-1.19662
100914191	rs190879463	3.72709e-07	-1.22152e-10	0.668582
100914224	rs182019454	1.20101e-07	-1.22152e-10	-0.463885
100914245	rs375892568	1.11414e-07	-1.22152e-10	-0.538965
100914388	rs145945479	6.51271e-08	-1.22152e-10	-1.07588
100914501	rs58652900	6.09619e-08	-1.22152e-10	-1.14197
100915136	rs78629588	6.46709e-08	-1.22152e-10	-1.08291
100915548	rs111773326	2.30716e-08	-1.05505	-1.05857
100915609	rs117195204	6.40842e-08	-1.22152e-10	-1.09202
100915722	rs113574541	6.55135e-08	-1.22152e-10	-1.06996
100915816	rs2795493	1.79081e-08	-1.17152	-1.19544
100915902	rs2795494	2.16599e-08	-1.06607	-1.11068
100915945	rs190371726	1.25111e-07	-1.22152e-10	-0.423019
100916281	rs2476443	6.70694e-08	-0.183098	-0.863392
100916446	rs4743172	1.61621e-08	-1.39344	-1.07611
100916562	rs2795495	2.09278e-08	-1.0983	-1.11283
100916663	rs73657103	1.73497e-07	-1.22152e-10	-0.0960569
100917159	rs7866160	6.39588e-08	-1.22152e-10	-1.09398
100917244	rs7869422	6.17052e-08	-1.22152e-10	-1.12985
100917257	rs2417732	1.61306e-08	-1.28208	-1.18942
100917578	rs114086244	6.20044e-08	-1.22152e-10	-1.12501
100917602	rs4743173	2.19254e-08	-1.03566	-1.12891
100918590	rs144771711	6.45161e-08	-1.22152e-10	-1.0853
100919087	rs117068897	6.27912e-08	-1.22152e-10	-1.1124
100919318	rs2250494	1.41145e-08	-1.51903	-1.08599
100919754	rs74943592	6.37709e-08	-1.22152e-10	-1.09692
100920432	rs61074100	1.34619e-08	-1.70643	-0.945923
100922202	rs3780458	1.49101e-08	-1.73293	-0.817251
100922297	rs60244725	7.79947e-08	-1.22152e-10	-0.895577
100922407	rs3780457	1.57531e-08	-1.66561	-0.829572
100922620	rs1891322	2.16696e-08	-1.42975	-0.74656
100922687	rs1544204	4.22002e-08	-1.67381	0.164017
100922742	rs10818534	1.0911e-08	-1.7109	-1.15154
100922874	rs1544205	1.68107e-08	-1.34592	-1.08429
100923288	rs73498748	3.82448e-08	-1.60821	-1.81821e-10
100923472	rs10118043	1.30049e-08	-1.57628	-1.11061
100923708	rs10124412	1.65996e-08	-1.6904	-0.752436
100923751	rs12551475	1.42847e-08	-1.49938	-1.09364
100923760	rs13290961	1.83246e-08	-1.51275	-0.831223
100923828	rs56735263	1.30315e-08	-1.48829	-1.19655
100924221	rs6478581	1.16596e-08	-1.59981	-1.19628
100924360	rs78774229	5.81014e-08	-1.19003	-1.81821e-10
100924362	rs76859928	5.45376e-08	-1.25333	-1.81821e-10
100924372	rs76004754	1.17454e-07	-1.22152e-10	-0.486172
100924731	rs3780456	1.26866e-08	-1.55872	-1.15295
100925096	rs118170290	6.29943e-07	1.19341	-1.81821e-10
100925136	rs7862309	1.01807e-08	-1.73673	-1.19499
100925201	rs74563327	3.39883e-08	-1.7262	-1.81821e-10
100925279	rs6478582	6.01051e-08	-1.61916	0.463038
100926153	rs16913404	9.9081e-08	-1.22152e-10	-0.656279
100926282	rs62575628	5.05325e-08	-1.3296	-1.81821e-10
100926295	rs140773298	4.50809e-08	-1.44376	-1.81821e-10
100926475	rs17202687	1.49596e-08	-1.62675	-0.920115
100926533	rs16913411	1.4605e-08	-1.37443	-1.19642
100926776	rs10818540	1.26786e-08	-1.55444	-1.15786
100927161	rs10818541	1.09229e-08	-1.72455	-1.13681
100927255	rs10985257	1.38862e-08	-1.71492	-0.906402
100927348	rs10818543	3.52987e-08	-1.39322	-0.295148
100927403	rs73498755	3.73968e-08	-1.63063	-1.81821e-10
100927404	rs72603681	2.55404e-08	-1.15728	-0.85468
100927499	rs7032548	1.49028e-08	-1.68891	-0.861757
100927523	rs75670920	1.62288e-08	-1.2688	-1.19663
100927547	rs7032570	1.10817e-08	-1.73286	-1.11406
100927632	rs10491723	4.444e-08	-1.0541	-0.403975
100927762	rs16913432	1.372e-08	-1.65897	-0.974399
100927851	rs10491724	1.62866e-08	-1.26535	-1.19653
100927886	rs13300050	1.0922e-08	-1.73307	-1.12837
100928243	rs10985266	1.32808e-08	-1.51112	-1.15478
100928451	rs7860937	1.75928e-08	-1.44078	-0.943951
100928815	rs10985270	4.18371e-08	-1.51843	-1.81821e-10
100928864	rs12338195	1.40156e-08	-1.50523	-1.10681
100928982	rs2417733	1.76514e-08	-1.43331	-0.948091
100929329	rs7868004	1.36523e-08	-1.4863	-1.15201
100929334	rs2181580	1.20872e-08	-1.69822	-1.06185
100929365	rs73498763	3.83322e-08	-1.60593	-1.81821e-10
100929700	rs79804230	1.30002e-08	-1.49771	-1.18954
100929917	rs79385917	3.92512e-08	-1.58224	-1.81821e-10
100930222	rs56020859	1.45501e-08	-1.62675	-0.947871
100930253	rs4743174	1.47259e-08	-1.70673	-0.855875
100930415	rs72603682	1.42347e-08	-1.63022	-0.966312
100930488	rs117910805	3.41539e-08	-1.72134	-1.81821e-10
100930496	rs80293000	5.74138e-08	-1.20193	-1.81821e-10
100930573	rs4743175	1.60702e-08	-1.63776	-0.837485
100930659	rs4743176	1.57355e-08	-1.64486	-0.851434
100930677	rs4743177	1.59893e-08	-1.64281	-0.837485
100930680	rs4743178	1.59072e-08	-1.65252	-0.832927
100930947	rs10985279	1.35415e-08	-1.49638	-1.15008
100931085	rs1539288	1.50461e-08	-1.68566	-0.855433
100931113	rs1539289	2.67144e-08	-1.47146	-0.495551
100931158	rs1539290	1.45918e-08	-1.62665	-0.945104
100931248	rs138679073	6.62078e-08	-1.22152e-10	-1.05942
100931420	rs12550850	1.52866e-08	-1.67423	-0.851014
100931899	rs41409644	4.04114e-08	-1.55311	-1.81821e-10
100932318	rs12551204	1.24581e-08	-1.53489	-1.19495
100932458	rs56157131	3.41241e-08	-1.72221	-1.81821e-10
100933374	rs73657110	7.2966e-08	-1.22152e-10	-0.962223
100933383	rs73657111	7.44019e-08	-1.22152e-10	-0.942736
100933664	rs11792904	4.20261e-08	-1.51393	-1.81821e-10
100933732	rs7847003	1.51197e-08	-1.41041	-1.12581
100933827	rs4743179	1.56496e-08	-1.31992	-1.18185
100933846	rs56288207	1.27357e-08	-1.64989	-1.05792
100934033	rs4610873	1.67001e-08	-1.46127	-0.975534
100934160	rs10985302	1.44087e-08	-1.388	-1.19638
100934335	rs72603684	1.25947e-08	-1.66445	-1.05448
100934427	rs73657112	7.07136e-08	-1.22152e-10	-0.993579
100934809	rs7023194	1.60507e-08	-1.33183	-1.14463
100934951	rs2275709	1.52436e-08	-1.34305	-1.18501
100935050	rs2275710	1.59881e-08	-1.50557	-0.974798
100935221	rs2231656	2.23644e-08	-1.07173	-1.07302
100935481	rs149692687	3.64747e-08	-1.6556	-1.81821e-10
100935673	rs2231653	7.23993e-08	-1.22152e-10	-0.97002
100935754	rs2231652	1.22692e-08	-1.57566	-1.16947
100936113	rs1985859	1.20176e-08	-1.62552	-1.14032
100936228	rs3758263	2.20347e-08	-1.08315	-1.07645
100936240	rs3758262	1.52356e-08	-1.39145	-1.13713
100936312	rs3758261	1.43704e-08	-1.44782	-1.13923
100936380	rs1977261	2.03075e-08	-1.05277	-1.18845
100936979	rs56916178	1.09869e-08	-1.73009	-1.12543
100937279	rs57830760	2.0012e-08	-1.15867	-1.09722
100938110	rs1983815	1.3381e-08	-1.5921	-1.06628
100938462	rs10985325	1.09853e-08	-1.69569	-1.15997
100938886	rs55744221	9.97962e-08	0.483281	-1.13237
100938989	rs60626374	1.05281e-07	0.533434	-1.12902
100939018	rs7040921	1.52462e-08	-1.52842	-0.999466
100940047	rs7034681	3.58097e-08	-1.59791	-0.0760907
100940368	rs7045584	2.06251e-08	-1.05653	-1.16918
100940464	rs147409361	3.06036e-07	0.471485	-1.81821e-10
100940483	rs72603685	1.64065e-08	-1.69085	-0.763685
100940518	rs75635996	1.59577e-08	-1.52136	-0.960921
100940760	rs7035365	2.10267e-08	-1.02139	-1.18503
100940987	rs74817719	1.72318e-08	-1.49735	-0.908105
100941082	rs35480968	1.13264e-08	-1.7268	-1.09828
100941301	rs55701015	1.70682e-08	-1.66598	-0.749025
100941315	rs16913573	2.45265e-08	-1.07347	-0.97899
100941456	rs143921523	4.90544e-08	-1.35929	-1.81821e-10
100941631	rs148635591	3.71371e-08	-1.6376	-1.81821e-10
100941906	rs16913575	2.04223e-08	-1.12994	-1.10565
100942147	rs151137156	6.38348e-08	-1.22152e-10	-1.09592
100942241	rs79600003	2.19852e-08	-1.18086	-0.980982
100942499	rs16913581	1.06097e-07	0.50888	-1.09675
100942666	rs111592449	3.65518e-08	-1.65349	-1.81821e-10
100942977	rs78514102	6.61686e-08	-1.22152e-10	-1.06001
100943003	rs72757943	6.01455e-08	-1.15545	-1.81821e-10
100943201	rs10985337	2.14335e-08	-1.09776	-1.0895
100943397	rs12552786	1.81844e-08	-1.27277	-1.07889
100943461	rs72757946	2.54706e-08	-0.852526	-1.16217
100943686	rs59101768	1.05629e-07	0.412708	-1.00499
100943745	rs9918998	1.6274e-08	-1.35068	-1.11196
100943907	rs16913593	1.63665e-08	-1.41317	-1.04381
100944319	rs73498781	1.20719e-07	-0.458753	-1.81821e-10
100944346	rs73498784	1.24567e-07	-0.427369	-1.81821e-10
100944407	rs11791479	1.26492e-08	-1.56797	-1.14665
100944498	rs16913609	1.09771e-07	-0.553823	-1.81821e-10
100944720	rs10985340	1.12262e-08	-1.71899	-1.11498
100945146	rs10818575	1.31927e-08	-1.53214	-1.14042
100945584	rs10217347	3.41606e-08	-1.72114	-1.81821e-10
100945816	rs10818581	2.6728e-08	-0.769894	-1.19661
100946062	rs76858557	2.5043e-08	-0.924381	-1.10724
100946158	rs10217520	3.56461e-08	-1.49783	-0.18075
100946599	rs10760183	3.45635e-08	-1.49783	-0.211592
100946723	rs16913615	1.35259e-08	-1.52554	-1.12207
100946743	rs16913616	1.1419e-08	-1.73322	-1.08372
100946809	rs16913619	1.14272e-08	-1.73043	-1.0858
100946887	rs56358945	1.11537e-08	-1.73397	-1.10647
100946904	rs55752813	1.14508e-08	-1.73464	-1.07952
100947044	rs12348326	3.44513e-08	-1.71267	-1.81821e-10
100947050	rs58069841	1.42171e-08	-1.45649	-1.14128
100947052	rs59025844	1.11249e-08	-1.73678	-1.10625
100947220	rs10217398	3.44513e-08	-1.71267	-1.81821e-10
100947319	rs57761120	1.09771e-07	-0.553823	-1.81821e-10
100947440	rs56350443	1.35913e-07	-0.340202	-1.81821e-10
100947576	rs16913640	1.22861e-08	-1.60376	-1.13999
100947637	rs56675709	1.35153e-07	-0.345806	-1.81821e-10
100947796	rs16913644	1.48742e-08	-1.55028	-1.00231
100947988	rs72603686	1.89286e-08	-1.70982	-0.60172
100948053	rs148237089	1.24087e-07	-1.22152e-10	-0.431236
100948085	rs6478592	1.02756e-08	-1.7267	-1.19574
100948285	rs7854562	1.16846e-08	-1.72745	-1.0665
100948551	rs10818584	1.11844e-08	-1.73194	-1.10576
100949234	rs10818585	1.20228e-08	-1.72955	-1.03585
100949278	rs11791308	1.19379e-08	-1.72962	-1.04288
100949361	rs10818586	1.20246e-08	-1.67946	-1.0858
100949514	rs7031271	1.02026e-08	-1.73315	-1.19643
100949644	rs7034562	1.06899e-08	-1.7368	-1.14612
100949802	rs4743182	1.33401e-08	-1.69066	-0.970782
100949887	rs4743183	1.29842e-08	-1.66779	-1.02069
100949952	rs74787267	1.34806e-08	-1.48185	-1.16912
100950117	rs12345418	3.46415e-08	-1.70716	-1.81821e-10
100950209	rs2181581	2.31881e-08	-1.57774	-0.530835
100950499	rs59604725	1.44326e-08	-1.51055	-1.07217
100950689	rs55710345	1.79573e-07	-0.0616367	-1.81821e-10
100950752	rs58302299	1.82041e-07	-0.0479862	-1.81821e-10
100950776	rs61182322	1.98686e-08	-1.66282	-0.600259
100951405	rs79692530	6.18151e-08	-1.12807	-1.81821e-10
100951528	rs12346761	3.59485e-08	-1.67013	-1.81821e-10
100951550	rs10985358	1.49778e-08	-1.50026	-1.04539
100951610	rs12238262	1.49778e-08	-1.50026	-1.04539
100951838	rs7870439	1.28449e-08	-1.51019	-1.18908
100951868	rs10985359	1.5546e-08	-1.46303	-1.04539
100951940	rs10985360	1.46267e-08	-1.51218	-1.05719
100952197	rs112052630	1.49094e-08	-1.54588	-1.00435
100952351	rs6478596	1.91854e-08	-1.62863	-0.669435
100952387	rs6478597	1.9082e-08	-1.62863	-0.674841
100952836	rs117406970	3.92088e-08	-1.58331	-1.81821e-10
100953144	rs3824454	1.27961e-08	-1.51143	-1.19165
100953371	rs7034547	1.30623e-08	-1.49123	-1.19126
100953444	rs10985365	1.30572e-08	-1.49123	-1.19165
100953652	rs7029784	1.28673e-08	-1.5048	-1.19273
100954055	rs7029397	1.28718e-08	-1.5048	-1.19238
100954077	rs10985366	1.90673e-08	-1.64632	-0.657928
100954429	rs28703824	1.58158e-08	-1.49781	-0.993402
100954582	rs28635946	1.53785e-07	-0.216659	-1.81821e-10
100955067	rs7033797	1.53785e-07	-0.216659	-1.81821e-10
100955135	rs10985367	1.36772e-08	-1.60058	-1.03591
100955244	rs80227567	4.59333e-08	-0.255689	-1.16934
100955442	rs62575630	4.7556e-08	-0.220973	-1.16934
100955714	rs4743184	1.38378e-08	-1.58617	-1.03864
100955882	rs73503038	1.64317e-07	-0.150421	-1.81821e-10
100956295	rs10985369	1.67347e-08	-1.25167	-1.18306
100956519	rs10985370	1.65756e-08	-1.26123	-1.18306
100956808	rs12555858	1.63896e-08	-1.27069	-1.18488
100957130	rs140853008	3.55342e-08	-1.68172	-1.81821e-10
100957402	rs10818590	4.78201e-08	-0.211296	-1.17348
100958005	rs60887768	1.55819e-07	-0.203519	-1.81821e-10
100958274	rs58653026	1.55819e-07	-0.203519	-1.81821e-10
100958509	rs12353091	1.23283e-08	-1.67233	-1.06799
100958651	rs12554925	3.63451e-08	-1.65916	-1.81821e-10
100958912	rs12344498	2.02356e-07	0.0578128	-1.81821e-10
100958924	rs12349129	1.93903e-07	0.01514	-1.81821e-10
100958998	rs10760184	1.19995e-08	-1.6861	-1.08125
100959028	rs12349172	1.55657e-07	-0.204559	-1.81821e-10
100959308	rs10985377	1.30401e-08	-1.64277	-1.04141
100959415	rs10985381	1.69432e-08	-1.6554	-0.766947
100959436	rs12344678	1.61992e-07	-0.164668	-1.81821e-10
100959532	rs10985382	1.93972e-08	-1.26448	-1.02261
100959782	rs57124873	1.19465e-08	-1.64698	-1.12481
100959806	rs12336243	1.74314e-08	-1.33805	-1.0559
100959841	rs113926600	3.51236e-08	-1.69334	-1.81821e-10
100960006	rs10818591	1.70569e-08	-1.35562	-1.06004
100960064	rs140889986	3.54377e-08	-1.68444	-1.81821e-10
100960126	rs10985385	1.46876e-08	-1.41884	-1.14637
100960264	rs58762276	2.11847e-07	0.103647	-1.81821e-10
100960367	rs118138061	2.51878e-07	0.276728	-1.81821e-10
100960607	rs10985391	3.42155e-08	-1.71954	-1.81821e-10
100961093	rs10985395	3.55005e-08	-1.68267	-1.81821e-10
100961256	rs12551524	3.47724e-08	-1.70339	-1.81821e-10
100961928	rs73657117	3.17979e-07	0.509769	-1.81821e-10
100962009	rs79541309	6.62331e-08	-1.22152e-10	-1.05904
100962504	rs10046819	3.37236e-08	-1.73402	-1.81821e-10
100962802	rs2282434	1.14442e-08	-1.65583	-1.1589
100962854	rs2282433	2.78854e-08	-0.835693	-1.08842
100963003	rs4408014	1.21611e-07	0.727947	-1.17934
100963024	rs4237191	1.40616e-08	-1.43872	-1.17006
100963462	rs10985408	1.13341e-07	0.660885	-1.1827
100963653	rs3739668	1.44039e-08	-1.41325	-1.17147
100963875	rs148540803	7.78809e-08	-1.22152e-10	-0.897037
100963977	rs79987207	3.36486e-08	-1.73624	-1.81821e-10
100964214	rs117457415	8.54667e-08	-1.22152e-10	-0.80409
100964364	rs3780455	1.49342e-08	-1.40422	-1.14435
100964470	rs3780454	1.18081e-08	-1.72628	-1.05716
100964651	rs3780453	1.16616e-08	-1.63921	-1.15671
100964701	rs3780452	1.1466e-08	-1.658	-1.15483
100964749	rs3824453	1.46446e-08	-1.39507	-1.17308
100964944	rs3780451	1.43642e-08	-1.41325	-1.17423
100965008	rs3780450	1.75167e-08	-1.61782	-0.771242
100965091	rs12342843	3.641e-08	-1.65737	-1.81821e-10
100965307	rs3780449	1.77787e-08	-1.6233	-0.75092
100965451	rs12342968	3.63028e-08	-1.66032	-1.81821e-10
100965472	rs3739667	2.00026e-08	-1.57084	-0.68551
100966290	rs10818607	1.11327e-08	-1.73297	-1.10936
100966791	rs11788019	1.07706e-07	-0.57281	-1.81821e-10
100966840	rs17810151	1.56391e-08	-1.70659	-0.795854
100966841	rs10818608	3.58011e-08	-1.67424	-1.81821e-10
100967165	rs12001270	9.29937e-08	0.139006	-0.858691
100967561	rs10985425	3.58969e-08	-1.67157	-1.81821e-10
100967797	rs10985426	3.59238e-08	-1.67082	-1.81821e-10
100967858	rs113436152	3.58969e-08	-1.67157	-1.81821e-10
100968135	rs10985428	5.93971e-08	-1.22152e-10	-1.16797
100968226	rs7850783	2.06459e-07	0.0778865	-1.81821e-10
100968289	rs80011821	1.21127e-08	-1.71291	-1.04505
100968490	rs6478608	1.58064e-08	-1.30145	-1.19035
100968598	rs7029585	1.29972e-08	-1.59406	-1.09343
100968820	rs10818609	1.13258e-07	0.67305	-1.1956
100968882	rs59673472	1.56876e-08	-1.70006	-0.799289
100969348	rs10818610	1.45381e-08	-1.60369	-0.971753
100969483	rs12339078	3.56983e-08	-1.67711	-1.81821e-10
100969750	rs12339152	6.82179e-08	-1.02951	-1.81821e-10
100969789	rs10985434	5.77212e-08	-1.22152e-10	-1.19659
100970136	rs3780448	1.58785e-08	-1.69831	-0.788942
100970289	rs3780447	1.135e-07	0.67305	-1.19346
100970560	rs72603687	1.60802e-08	-1.69652	-0.778114
100970606	rs72603688	1.82452e-08	-1.69831	-0.650006
100970725	rs55754658	1.24016e-08	-1.71083	-1.02357
100970881	rs10985441	2.42496e-08	-1.51287	-0.550944
100971348	rs3739666	2.3875e-08	-1.49738	-0.582004
100972162	rs2023361	2.41853e-08	-1.48944	-0.577037
100972388	rs733040	1.88091e-08	-1.73586	-0.582022
100972699	rs942166	2.14681e-08	-1.62856	-0.557093
100973658	rs9299277	3.89864e-08	-1.589	-1.81821e-10
100973787	rs10217458	3.70768e-08	-1.63922	-1.81821e-10
100973794	rs10217245	3.71905e-08	-1.63616	-1.81821e-10
100973832	rs10985454	1.15264e-07	0.690201	-1.19519
100974343	rs28549704	1.059e-07	-0.589718	-1.81821e-10
100974344	rs112025778	3.71905e-08	-1.63616	-1.81821e-10
100974676	rs72603689	1.69619e-08	-1.72625	-0.694993
100974762	rs77111391	5.77246e-08	-1.22152e-10	-1.19653
100975070	rs10122936	1.11471e-07	-0.538454	-1.81821e-10
100975318	rs2275708	1.71866e-08	-1.7253	-0.682788
100975694	rs7854249	1.06557e-07	-0.583537	-1.81821e-10
100975837	rs41283616	1.7891e-08	-1.69704	-0.670885
100975864	rs41283618	3.63781e-08	-1.65825	-1.81821e-10
100976086	rs4743186	2.18297e-08	-1.59451	-0.574436
100976131	rs141860991	6.67219e-08	-1.22152e-10	-1.05168
100976240	rs28930669	1.73012e-08	-1.72688	-0.674562
100976341	rs55866532	9.6893e-08	-0.67861	-1.81821e-10
100976889	rs10985471	1.02263e-07	-0.62467	-1.81821e-10
100977120	rs28564406	1.03178e-07	-0.615761	-1.81821e-10
100977392	rs2417893	2.26241e-08	-1.6092	-0.524003
100977457	rs2900463	2.30154e-08	-1.61214	-0.50391
100977766	rs78094561	4.54318e-08	-1.436	-1.81821e-10
100978083	rs55637063	1.75062e-08	-1.71364	-0.676027
100978294	rs7021760	2.26808e-08	-1.62042	-0.510276
100978454	rs74376492	8.80167e-08	-0.774691	-1.81821e-10
100978542	rs3758258	6.53015e-08	0.0140942	-1.0873
100978543	rs79692843	3.82598e-08	-1.60782	-1.81821e-10
100978626	rs3758257	2.40687e-08	-1.60221	-0.46909
100978662	rs7040214	1.03126e-07	-0.61627	-1.81821e-10
100978663	rs12347046	3.62716e-08	-1.66118	-1.81821e-10
100978666	rs3758256	5.77651e-08	-1.22152e-10	-1.19583
100979270	rs12554166	2.23739e-08	-1.68882	-0.455504
100979343	rs3739665	2.41344e-08	-1.6092	-0.459378
100979345	rs3739664	2.41344e-08	-1.6092	-0.459378
100979485	rs3824452	6.4338e-08	0.0140942	-1.10216
100979514	rs72603690	1.78159e-08	-1.72625	-0.645876
100979762	rs2900464	1.78681e-08	-1.72737	-0.641833
100980056	rs1074003	1.70712e-07	1.07227	-1.18451
100980844	rs142841621	8.53841e-07	1.49753	-1.81821e-10
100980865	rs72757981	1.28846e-07	0.790913	-1.18451
100980973	rs10985480	1.18445e-07	0.265048	-0.742815
100981757	rs7041802	9.72795e-08	0.089546	-0.764174
100981903	rs74845181	1.07039e-07	-0.579023	-1.81821e-10
100981906	rs28504114	1.12999e-07	-0.524842	-1.81821e-10
100982858	rs2282432	5.81745e-08	-0.074459	-1.11431
100983080	rs148599243	1.31695e-07	-0.371725	-1.81821e-10
100983566	rs7855855	2.10101e-08	-1.65828	-0.548931
100983826	rs7866350	2.49064e-07	1.4572	-1.19171
100984191	rs10985500	3.80059e-07	1.88321	-1.1951
100984855	rs10760206	4.21982e-07	1.97203	-1.17929
100984946	rs12351801	5.02317e-07	1.67768	-0.710669
100985311	rs62574275	4.23309e-07	1.98995	-1.19406
100985312	rs10818621	2.17038e-07	1.17769	-1.04983
100985367	rs56115645	2.08178e-08	-1.72906	-0.487349
100985388	rs10985507	2.13856e-07	0.845734	-0.732649
100985586	rs10985508	5.62812e-08	-0.371021	-0.850835
100985727	rs7036186	4.20755e-07	0.836816	-0.0469819
100985826	rs12352986	4.11896e-08	-1.53403	-1.81821e-10
100986071	rs76682521	4.15365e-08	-1.52564	-1.81821e-10
100987190	rs34891516	4.85367e-08	-1.3699	-1.81821e-10
100987547	rs78983306	1.34699e-07	-0.349177	-1.81821e-10
100987622	rs7868451	2.00475e-07	1.10636	-1.05789
100987843	rs1342140	1.59074e-07	-0.182849	-1.81821e-10
100987890	rs10985517	2.08565e-07	1.15021	-1.06218
100987917	rs28524952	3.38313e-08	-1.73083	-1.81821e-10
100988067	rs7045158	2.15277e-07	1.17975	-1.06004
100988164	rs10123643	1.77366e-06	3.33717	-1.10859
100988477	rs16914086	5.88961e-08	-0.378897	-0.797544
100988510	rs7025781	2.33042e-07	1.21736	-1.01836
100990580	rs73488713	2.36284e-08	-1.05871	-1.03105
100990853	rs10818627	2.05067e-06	3.45161	-1.0779
100991102	rs10985528	3.39989e-08	-1.72589	-1.81821e-10
100991430	rs1573025	2.59128e-05	5.92189	-1.01162
100992226	rs4743187	1.85833e-06	3.35312	-1.0779
100992695	rs4743188	2.42268e-07	1.25109	-1.01327
100992894	rs10441752	3.38965e-08	-1.7289	-1.81821e-10
100992933	rs74306838	1.78786e-08	-1.67075	-0.697867
100993245	rs73488716	3.36349e-08	-1.73665	-1.81821e-10
100993460	rs12237988	2.66521e-05	5.95797	-1.01956
100993673	rs10985545	3.41074e-08	-1.7227	-1.81821e-10
100993989	rs58811309	3.40412e-08	-1.72465	-1.81821e-10
100994470	rs1935389	2.6589e-05	5.95797	-1.02193
100994667	rs76026715	5.27544e-08	-0.540431	-0.74614
100994676	rs112460821	3.36922e-08	-1.73495	-1.81821e-10
100994723	rs10760210	2.24272e-07	1.18843	-1.02779
100994772	rs112984514	3.36856e-08	-1.73515	-1.81821e-10
100994803	rs1573024	1.71735e-06	3.28912	-1.0928
100995721	rs879369	2.07775e-07	1.12129	-1.03705
100995758	rs879368	1.60034e-06	3.22554	-1.09979
100996018	rs41283620	1.56378e-08	-1.64707	-0.855455
100996082	rs4379551	1.64753e-06	3.25561	-1.10079
100996437	rs4742719	1.7007e-06	3.28912	-1.10254
100996956	rs73488726	3.38734e-08	-1.72959	-1.81821e-10
100996988	rs16914121	5.42099e-08	-0.506394	-0.75296
100997112	rs73488731	5.44648e-08	-0.500608	-0.754054
100997156	rs10818640	1.69485e-06	3.28912	-1.10599
100997355	rs112737978	5.20512e-08	-0.542542	-0.757447
100998016	rs117649579	6.31018e-08	-1.22152e-10	-1.10747
100998112	rs58523842	3.37899e-08	-1.73205	-1.81821e-10
100998126	rs113847965	1.75958e-08	-1.66232	-0.722234
100998248	rs58123478	3.36704e-08	-1.7356	-1.81821e-10
100998274	rs12346750	1.73745e-06	3.32276	-1.1148
100998313	rs12342612	1.71377e-07	0.955328	-1.06368
100998704	rs149779326	7.54257e-07	1.37352	-1.81821e-10
100999318	rs75388502	5.3246e-08	-0.506394	-0.7709
100999443	rs10818644	1.75479e-06	3.35312	-1.13523
100999448	rs10818645	1.75546e-06	3.35312	-1.13485
100999664	rs67569753	2.12582e-07	1.19775	-1.09064
100999950	rs59155179	5.46832e-08	-0.490911	-0.759749
101000508	rs10818646	2.44568e-06	3.68548	-1.13562
101001153	rs10818648	2.49232e-05	5.95797	-1.08663
101001506	rs2900380	1.64145e-06	3.28912	-1.13801
101002171	rs12553553	2.43392e-08	-1.63749	-0.422639
101002435	rs10985570	3.55606e-08	-1.68098	-1.81821e-10
101002539	rs57133157	2.2212e-08	-1.06603	-1.08555
101002562	rs12551379	2.43392e-08	-1.63749	-0.422639
101002634	rs7853312	1.83309e-08	-1.14846	-1.19517
101002868	rs10985573	3.53961e-08	-1.68562	-1.81821e-10
101003386	rs76007737	5.63729e-08	-0.611404	-0.608825
101004081	rs151145775	4.0578e-08	-1.54899	-1.81821e-10
101004182	rs73488743	3.40768e-08	-1.7236	-1.81821e-10
101004462	rs12685443	2.41415e-08	-1.64565	-0.422639
101004551	rs6478630	2.00359e-07	1.16162	-1.11372
101004652	rs7865743	1.07029e-07	-0.579119	-1.81821e-10
101005027	rs7850360	6.32935e-08	-0.943943	-0.16049
101005033	rs10760216	1.72359e-06	3.35312	-1.15318
101005290	rs10818656	2.52594e-05	5.99413	-1.1094
101005351	rs10818658	1.72157e-06	3.35312	-1.15435
101005443	rs10760217	1.77879e-06	3.38697	-1.1555
101005492	rs73488748	3.4007e-08	-1.72565	-1.81821e-10
101005532	rs10760218	1.77879e-06	3.38697	-1.1555
101005635	rs10818662	1.71763e-06	3.35312	-1.15664
101005735	rs10985578	3.42303e-08	-1.71911	-1.81821e-10
101006015	rs141855772	6.82273e-08	-0.421319	-0.608053
101006062	rs111773316	5.02893e-08	-0.532843	-0.801582
101006210	rs10818666	1.63156e-06	3.32276	-1.17768
101006216	rs10818667	1.83456e-07	1.11172	-1.15196
101006338	rs61752516	3.36885e-08	-1.73506	-1.81821e-10
101006436	rs10818668	1.92276e-07	1.13792	-1.13121
101006443	rs10818669	6.33554e-08	-0.958452	-0.145005
101006490	rs117541966	6.84784e-08	-1.22152e-10	-1.0257
101006695	rs10985580	1.61081e-07	0.960905	-1.13121
101006895	rs146486714	6.93247e-08	-0.409371	-0.604045
101007274	rs12351571	3.52938e-08	-1.68851	-1.81821e-10
101007770	rs10985583	2.61407e-05	6.02676	-1.10773
101007799	rs111495952	2.36388e-08	-1.66536	-0.423962
101007877	rs10818672	1.77088e-06	3.38697	-1.15996
101008541	rs4743193	8.21095e-08	-0.802826	-0.0413371
101008885	rs7853442	1.41942e-07	0.840266	-1.13707
101009051	rs4743194	6.07234e-08	-0.029567	-1.11632
101009076	rs7856739	3.52906e-08	-0.849526	-0.839073
101009096	rs79830520	9.45707e-08	-0.702869	-1.81821e-10
101009288	rs10818676	1.97439e-05	5.75352	-1.11514
101009289	rs79200203	6.01591e-08	-0.601984	-0.553241
101009426	rs10818677	2.123e-05	5.82135	-1.11039
101009469	rs76071538	3.78168e-08	-0.765205	-0.854259
101009523	rs113879652	3.36357e-08	-1.73663	-1.81821e-10
101009818	rs10818678	2.52781e-07	1.42161	-1.1413
101010350	rs12004336	2.7725e-08	-1.06615	-0.863736
101010542	rs80313733	7.87779e-08	-0.885584	-1.81821e-10
101010704	rs12349672	6.79329e-08	-0.951146	-0.0825509
101010806	rs16914196	5.95857e-08	-0.614059	-0.550742
101011129	rs16914199	7.77325e-08	-0.898943	-1.81821e-10
101011313	rs17766883	1.9805e-05	5.75352	-1.11204
101011552	rs61410033	3.68263e-08	-0.810975	-0.835031
101012025	rs118023174	7.89516e-08	-1.22152e-10	-0.883381
101012594	rs7042576	5.63884e-08	-0.113912	-1.10604
101012824	rs62574277	1.91956e-05	5.71795	-1.10773
101013178	rs17766913	1.93273e-05	5.71795	-1.10089
101013388	rs112480003	3.36409e-08	-1.73648	-1.81821e-10
101013403	rs112839417	3.3874e-08	-0.883454	-0.846116
101013439	rs7873849	1.86553e-05	5.68601	-1.10434
101013517	rs57262924	3.36381e-08	-1.73656	-1.81821e-10
101013842	rs6478631	6.04548e-06	4.58607	-1.13122
101014371	rs73488767	3.36327e-08	-1.73672	-1.81821e-10
101014451	rs73488770	3.46027e-08	-0.859158	-0.849127
101014824	rs16914245	3.37133e-08	-1.73432	-1.81821e-10
101015120	rs58885814	3.44077e-08	-0.863948	-0.849987
101015433	rs73488773	3.36361e-08	-1.73662	-1.81821e-10
101015519	rs28578965	9.82466e-08	-0.664736	-1.81821e-10
101015604	rs73488774	3.36357e-08	-1.73663	-1.81821e-10
101015805	rs60489972	3.36327e-08	-1.73672	-1.81821e-10
101016698	rs56383989	4.5256e-08	-1.43988	-1.81821e-10
101017371	rs73488777	3.36327e-08	-1.73672	-1.81821e-10
101017431	rs58901019	2.33022e-07	-1.22152e-10	0.198917
101017978	rs12683816	4.9816e-08	-1.10409	-0.239789
101017990	rs7853847	1.73627e-05	5.59082	-1.08096
101018005	rs73488779	3.36337e-08	-1.73669	-1.81821e-10
101018534	rs77002724	3.3752e-08	-1.73318	-1.81821e-10
101018535	rs76381152	3.3657e-08	-1.736	-1.81821e-10
101021626	rs7041945	3.1182e-08	-0.960251	-0.852124
101022221	rs7032046	6.81372e-08	0.0493251	-1.08002
101022242	rs10985634	1.58325e-05	5.48189	-1.06429
101022464	rs10818689	1.53429e-05	5.45049	-1.06429
101022658	rs10114211	9.18691e-08	-0.731853	-1.81821e-10
101022739	rs138779646	5.43594e-08	-1.2566	-1.81821e-10
101022904	rs73488785	3.38384e-08	-1.73062	-1.81821e-10
101023062	rs181741532	1.12078e-07	-1.22152e-10	-0.533022
101023766	rs10818690	1.55075e-05	5.45511	-1.05825
101023878	rs142918540	2.59861e-08	-1.11944	-0.875212
101024567	rs78213147	7.08205e-08	-0.482324	-0.509745
101024596	rs10124977	1.51422e-05	5.42819	-1.05516
101024721	rs7048858	3.41435e-08	-1.72165	-1.81821e-10
101024887	rs10115971	3.79672e-05	6.30254	-1.01028
101025010	rs7032496	3.40952e-08	-1.72306	-1.81821e-10
101025061	rs10818691	3.33839e-05	6.16158	-0.997966
101026042	rs1469800	4.47123e-08	-0.996696	-0.455271
101026121	rs7037857	3.76577e-08	-1.13245	-0.491232
101026244	rs73488791	3.36937e-08	-1.73491	-1.81821e-10
101026254	rs78140607	6.35846e-08	-1.09985	-1.81821e-10
101026301	rs10818692	4.47362e-05	6.41151	-0.955188
101026356	rs10818693	4.48623e-05	6.41151	-0.952374
101026385	rs10985641	4.26552e-05	6.37777	-0.969085
101026643	rs10118295	5.20257e-05	6.71644	-1.10916
101027007	rs10985642	4.06319e-05	6.30679	-0.946695
101027220	rs10120564	2.04033e-07	1.17467	-1.10861
101027233	rs58571777	3.00352e-08	-0.99177	-0.858076
101027241	rs10818696	5.248e-05	6.71644	-1.10047
101027345	rs1469802	4.27281e-08	-1.0229	-0.474461
101027476	rs1469801	3.00352e-08	-0.99177	-0.858076
101027782	rs148017350	3.61216e-08	-1.15482	-0.51051
101027966	rs62574279	1.62359e-07	0.947789	-1.11019
101028095	rs10818699	2.66781e-05	6.03535	-1.09597
101028102	rs146404502	3.00035e-08	-0.99177	-0.859133
101028191	rs139408941	1.08583e-07	-0.564701	-1.81821e-10
101028260	rs150043026	3.00035e-08	-0.99177	-0.859133
101028553	rs57583651	3.37148e-08	-1.73428	-1.81821e-10
101029341	rs12552446	3.61618e-08	-1.15482	-0.509397
101029494	rs10985653	4.2342e-05	6.37547	-0.974158
101029750	rs62574288	4.11034e-05	6.34037	-0.96874
101029862	rs61349713	3.36999e-08	-1.73472	-1.81821e-10
101029972	rs56049717	6.30921e-08	-1.10762	-1.81821e-10
101030131	rs56397452	2.5542e-08	-1.68038	-0.331514
101030139	rs55705027	1.82575e-07	1.06401	-1.10907
101030264	rs138426597	6.41044e-08	-1.0917	-1.81821e-10
101030349	rs141980275	1.08583e-07	-0.564701	-1.81821e-10
101030439	rs139840472	3.36999e-08	-1.73472	-1.81821e-10
101030763	rs190499499	5.81735e-08	-1.22152e-10	-1.18879
101030796	rs12343605	3.42998e-08	-1.20299	-0.514084
101030826	rs12339418	2.47024e-08	-1.7088	-0.336513
101030877	rs12343641	4.94185e-08	-0.90372	-0.448173
101030894	rs58378083	3.01189e-08	-0.996655	-0.850409
101031151	rs140279532	1.09116e-07	-0.559808	-1.81821e-10
101031269	rs55740603	4.51949e-08	-1.14766	-0.293575
101031490	rs55734037	2.85857e-08	-1.70765	-0.191659
101031678	rs62574292	5.17558e-05	6.62664	-1.02457
101031947	rs59287552	5.18683e-05	6.62664	-1.0224
101031950	rs1211545	3.56176e-08	-1.67938	-1.81821e-10
101032047	rs10985664	5.90554e-05	6.75641	-1.0224
101032128	rs9776328	5.14765e-06	4.33538	-1.0413
101032176	rs10985666	2.89201e-07	0.775443	-0.360539
101032276	rs59202953	6.90576e-08	-0.53655	-0.480726
101032543	rs140299964	7.91229e-08	-0.881214	-1.81821e-10
101032898	rs112069167	4.71994e-08	-1.08121	-0.316631
101032929	rs10985669	3.93999e-05	6.34037	-1.01107
101032973	rs113024585	4.58061e-08	-1.11117	-0.316631
101033105	rs10985671	5.83521e-05	6.75996	-1.03793
101033233	rs112938509	4.50536e-08	-1.11932	-0.325045
101033408	rs4742721	3.94253e-05	6.30679	-0.976841
101033459	rs4742722	4.52249e-05	6.44908	-0.981895
101033506	rs4742723	5.81858e-05	6.75996	-1.04078
101033531	rs4742724	5.83521e-05	6.75996	-1.03793
101034018	rs4743195	6.05162e-05	6.79923	-1.04078
101034138	rs7847065	6.05162e-05	6.79923	-1.04078
101034477	rs10985680	4.36729e-05	6.41151	-0.979242
101034544	rs16914383	1.08267e-07	-0.117267	-0.450348
101034614	rs10985682	4.48271e-08	-1.11855	-0.330856
101034626	rs10760233	6.23203e-05	6.79923	-1.01141
101034757	rs113792769	3.36999e-08	-1.73472	-1.81821e-10
101034972	rs139388100	3.42879e-08	-1.71742	-1.81821e-10
101034983	rs142635028	3.41496e-08	-1.72147	-1.81821e-10
101035344	rs16914425	3.36693e-08	-1.73563	-1.81821e-10
101035397	rs73490714	6.90474e-08	-1.01742	-1.81821e-10
101035621	rs62574300	1.35128e-06	2.76942	-0.812831
101035626	rs79550901	6.90474e-08	-1.01742	-1.81821e-10
101035681	rs73490716	3.36693e-08	-1.73563	-1.81821e-10
101035708	rs76492605	6.84714e-08	-1.0258	-1.81821e-10
101035858	rs16914443	6.90474e-08	-1.01742	-1.81821e-10
101035929	rs10985689	4.60757e-05	6.44908	-0.963257
101035988	rs12341227	4.24575e-08	-1.14046	-0.363258
101036007	rs12341228	2.88937e-08	-1.72559	-0.163005
101036090	rs7027479	2.6014e-08	-1.13366	-0.859923
101036117	rs12350177	4.22385e-08	-1.14046	-0.368428
101036178	rs6478637	5.28045e-06	4.43404	-1.11449
101036255	rs142794152	6.34293e-08	-1.10229	-1.81821e-10
101036725	rs77441292	4.20214e-08	-1.14046	-0.373582
101036920	rs73490718	6.84714e-08	-1.0258	-1.81821e-10
101036954	rs73490720	6.90474e-08	-1.01742	-1.81821e-10
101036955	rs77582489	3.41009e-08	-1.72289	-1.81821e-10
101037194	rs117331168	7.14587e-08	-1.22152e-10	-0.983097
101037212	rs112758414	4.17846e-08	-1.14046	-0.379234
101037266	rs7859655	4.62036e-05	6.44379	-0.955188
101037303	rs7874856	4.80502e-05	6.48297	-0.955188
101037309	rs112914783	4.14847e-08	-1.14766	-0.379234
101037585	rs16914485	4.15711e-08	-1.14046	-0.384355
101037781	rs80115948	3.36405e-08	-1.73649	-1.81821e-10
101037787	rs12685596	4.15711e-08	-1.14046	-0.384355
101037791	rs12685597	4.1843e-08	-1.13394	-0.384355
101037990	rs61201457	6.3599e-08	-1.09962	-1.81821e-10
101038523	rs10985714	4.16299e-08	-1.13394	-0.389462
101038702	rs16914496	9.53273e-08	-0.336762	-0.358138
101038741	rs73490723	6.84714e-08	-1.0258	-1.81821e-10
101039006	rs73490724	3.36405e-08	-1.73649	-1.81821e-10
101039351	rs73490727	6.79547e-08	-1.03338	-1.81821e-10
101039366	rs113846260	3.62613e-08	-1.66147	-1.81821e-10
101039618	rs10985720	4.90146e-05	6.47157	-0.923911
101039788	rs28814444	9.59937e-08	-0.687934	-1.81821e-10
101039819	rs73490728	7.66369e-08	-0.913139	-1.81821e-10
101039888	rs10760243	1.05436e-06	2.74954	-1.04107
101039964	rs1764527	3.45067e-08	-1.71106	-1.81821e-10
101040593	rs56010227	6.48283e-08	-1.08047	-1.81821e-10
101040616	rs73490729	3.36378e-08	-1.73657	-1.81821e-10
101040774	rs10985730	5.78681e-08	-1.19405	-1.81821e-10
101040915	rs10739615	1.28147e-06	2.94719	-1.04365
101040927	rs10818728	4.11285e-08	-1.14046	-0.39506
101041026	rs12683532	1.26596e-07	-1.22152e-10	-0.411213
101041325	rs78820661	3.76753e-08	-1.14766	-0.475554
101041840	rs59519660	6.77688e-08	-1.03612	-1.81821e-10
101041898	rs79655380	6.34079e-08	-1.10263	-1.81821e-10
101042292	rs57094433	3.36337e-08	-1.73669	-1.81821e-10
101042365	rs80222054	5.93682e-08	-1.22152e-10	-1.16846
101042660	rs57159793	3.18058e-08	-0.93563	-0.856938
101042715	rs7853699	3.86352e-08	-1.20299	-0.39506
101042789	rs748387	3.11386e-07	1.59423	-1.10542
101042858	rs11792051	4.13759e-08	-1.52952	-1.81821e-10
101043063	rs151333532	3.41074e-08	-1.7227	-1.81821e-10
101043558	rs9695340	3.37049e-08	-0.877522	-0.85705
101043566	rs79927560	7.7359e-08	-0.90376	-1.81821e-10
101043608	rs9696111	3.17449e-08	-0.93563	-0.858854
101043857	rs58371820	7.7359e-08	-0.90376	-1.81821e-10
101044098	rs12683370	3.70248e-08	-1.25256	-0.388065
101044199	rs57611604	7.79212e-08	-0.896519	-1.81821e-10
101044249	rs55974101	7.79212e-08	-0.896519	-1.81821e-10
101044560	rs78425805	8.78494e-08	-0.776593	-1.81821e-10
101044824	rs10985743	7.51957e-05	6.8163	-0.840671
101044844	rs10156543	3.59484e-08	-1.24577	-0.424363
101044848	rs185932873	3.65388e-08	-1.65384	-1.81821e-10
101045134	rs116999979	7.20138e-08	-0.975359	-1.81821e-10
101045135	rs10156596	5.21617e-08	-1.29787	-1.81821e-10
101045432	rs141558130	6.44751e-08	-1.08594	-1.81821e-10
101045463	rs1966664	1.86069e-08	-1.72968	-0.599002
101045576	rs10985745	4.49839e-05	6.31909	-0.857243
101045592	rs118161748	9.18231e-08	-0.732353	-1.81821e-10
101045776	rs2117608	2.65301e-07	1.45212	-1.12347
101045815	rs73490738	8.68539e-08	-0.564872	-0.223117
101045934	rs58106044	3.36289e-08	-1.73683	-1.81821e-10
101046205	rs1435261	4.19032e-08	-1.31576	-0.201092
101046263	rs1435260	3.03035e-08	-1.48005	-0.360907
101046441	rs1435259	1.80771e-08	-1.72184	-0.635726
101046485	rs1435258	3.26217e-08	-1.35331	-0.413929
101046691	rs7848351	2.30168e-08	-1.72647	-0.389522
101046697	rs7848352	2.31368e-08	-1.72647	-0.384322
101047011	rs12347890	3.94535e-08	-1.1522	-0.424898
101047135	rs59313219	3.36651e-08	-1.73576	-1.81821e-10
101047219	rs60522491	3.36294e-08	-1.73682	-1.81821e-10
101047756	rs10156520	4.0243e-08	-1.19404	-0.363239
101048041	rs10985747	4.04373e-08	-1.13111	-0.421352
101048088	rs76727632	9.41046e-08	-0.70781	-1.81821e-10
101048517	rs1435257	2.55404e-05	5.65384	-0.758039
101048983	rs73490751	3.36447e-08	-1.73636	-1.81821e-10
101049057	rs1435255	2.48346e-08	-1.73454	-0.305443
101049252	rs4743196	1.48108e-06	3.17748	-1.12917
101049371	rs73657129	2.30628e-08	-1.73648	-0.377513
101049763	rs78862983	8.87946e-08	-0.765891	-1.81821e-10
101050713	rs75711594	1.06699e-07	-0.582202	-1.81821e-10
101050714	rs74580577	1.0617e-07	-0.587178	-1.81821e-10
101050829	rs1044637	7.5649e-08	-0.721581	-0.204532
101051077	rs145165541	3.36316e-08	-1.73675	-1.81821e-10
101051309	rs9696283	0.000108209	7.1265	-0.786892
101051879	rs10124070	1.22932e-07	-0.0214361	-0.419153
101052858	rs2304391	2.30694e-08	-1.33522	-0.778487
101053051	rs56377484	9.5252e-08	-0.69569	-1.81821e-10
101053076	rs5010004	9.19655e-07	2.42578	-0.853994
101053123	rs41273923	1.13845e-07	-0.517376	-1.81821e-10
101053587	rs1435254	1.00608e-07	0.164281	-0.805263
101053807	rs10818739	0.000245974	7.91375	-0.752989
101054636	rs7357704	1.44611e-06	3.20494	-1.18053
101054651	rs75876067	8.66183e-08	-0.790706	-1.81821e-10
101054684	rs10985757	0.00044182	8.54628	-0.799843
101054951	rs140171204	7.65452e-08	-0.914336	-1.81821e-10
101055154	rs1435253	0.000440243	8.54628	-0.803418
101056009	rs10818743	0.000240217	7.92737	-0.790286
101056122	rs10985765	0.000171058	7.6263	-0.82876
101056696	rs138559944	3.50982e-08	-1.69407	-1.81821e-10
101056697	rs10818745	1.00427e-06	2.84417	-1.18437
101056712	rs35037849	3.52728e-08	-1.6891	-1.81821e-10
101056904	rs11789046	4.24728e-08	-1.50335	-1.81821e-10
101058258	rs62574302	3.45602e-08	-1.70951	-1.81821e-10
101058578	rs149611842	4.71947e-08	-1.39794	-1.81821e-10
101059202	rs36074616	1.15295e-07	-0.504724	-1.81821e-10
101059464	rs76562183	5.81535e-08	-1.22152e-10	-1.18913
101059506	rs11794230	1.28247e-07	-0.326433	-0.0718229
101059521	rs10985779	0.000545499	8.78752	-0.830283
101059849	rs10985780	0.000354425	8.53566	-1.00963
101059954	rs111998866	4.61428e-08	-1.42048	-1.81821e-10
101060465	rs995213	1.61158e-06	3.17148	-1.03873
101060740	rs72759607	1.16085e-07	-0.0277232	-0.470174
101060879	rs58170035	3.1578e-07	0.846264	-0.343436
101060933	rs9987773	5.46548e-08	-1.26388	0.0126978
101061369	rs140348083	3.65542e-08	-1.65342	-1.81821e-10
101061639	rs970388	0.000929902	8.27592	0.214703
101061665	rs41273925	1.5331e-07	-0.219757	-1.81821e-10
101061936	rs7875521	0.000646701	7.91112	0.216303
101061951	rs1369358	5.5758e-06	4.4852	-1.11123
101062670	rs9987447	4.69447e-08	-1.35049	-0.0527567
101062828	rs143840004	5.77221e-08	-1.22152e-10	-1.19658
101062947	rs10985791	0.000146335	6.59032	0.0511244
101063070	rs7850445	0.000466239	7.73359	0.0666433
101063680	rs75943118	9.67613e-08	-0.679969	-1.81821e-10
101063794	rs34562398	1.11746e-07	-0.535992	-1.81821e-10
101064470	rs1415111	6.11356e-05	5.96972	-0.20109
101064571	rs7865648	1.5227e-05	5.55293	-1.17432
101065115	rs7869257	0.0365317	12.7317	-0.570229
101065212	rs7869364	0.0691352	13.3791	-0.579716
101065504	rs73490787	4.12458e-08	-1.53267	-1.81821e-10
101065807	rs10985795	2.57891e-05	5.13629	-0.230801
101065902	rs13300613	3.73573e-05	5.50005	-0.223986
101066118	rs147496067	7.76154e-08	-1.22152e-10	-0.900451
101066136	rs10125738	4.17339e-08	-1.5209	-1.81821e-10
101066538	rs56220486	2.85431e-05	5.16313	-0.156175
101066578	rs13290518	4.49712e-05	5.62557	-0.164012
101066913	rs7848116	1.36023e-05	5.43064	-1.16487
101066990	rs10985799	2.62936e-05	5.06376	-0.138896
101067398	rs10818756	1.10068e-05	5.18052	-1.12646
101067734	rs4743197	0.0326057	12.7142	-0.666385
101067866	rs4743198	0.052175	13.2051	-0.687156
101067992	rs4743199	0.0345194	12.7624	-0.657605
101068261	rs34153997	7.53094e-08	-0.930611	-1.81821e-10
101068580	rs2304389	0.0373649	12.8543	-0.670312
101068649	rs2304390	0.0373649	12.8543	-0.670312
101068967	rs7856392	0.0271577	12.5333	-0.668303
101069078	rs7867465	0.0724719	13.4949	-0.648424
101069333	rs7867834	0.0724719	13.4949	-0.648424
101069636	rs148846225	3.64012e-08	-1.65761	-1.81821e-10
101069762	rs10985808	0.0403898	12.9453	-0.68344
101070487	rs10985811	0.0880016	12.8755	0.165106
101070760	rs139347529	2.22763e-07	0.153893	-1.81821e-10
101070877	rs10985815	7.76094e-06	4.86465	-1.16
101070929	rs10985816	5.2828e-06	4.47824	-1.15825
101071090	rs10985817	0.0524535	13.1663	-0.643127
101071192	rs10985819	0.0510161	13.1223	-0.62684
101071522	rs3824451	0.0684817	13.2197	-0.429885
101071562	rs3780446	8.00697e-06	4.80952	-1.07367
101071606	rs3780445	0.0507797	13.1322	-0.641388
101071735	rs3780444	0.0507797	13.1322	-0.641388
101072008	rs3780443	6.25565e-05	5.43041	0.361195
101072600	rs28636819	2.8729e-08	-1.59507	-0.299244
101072624	rs150762560	9.37253e-08	-1.22152e-10	-0.711848
101072691	rs35704761	8.19749e-08	-0.845803	-1.81821e-10
101072843	rs10985825	0.0250816	12.2892	-0.503805
101072951	rs10985826	0.0519279	13.0836	-0.570499
101073193	rs76791206	7.58735e-08	-1.22152e-10	-0.923149
101074210	rs78885708	1.09733e-08	-1.71278	-1.14397
101074639	rs35126377	2.56802e-05	5.38266	-0.4814
101074701	rs12551959	2.59933e-08	-1.57789	-0.416493
101074872	rs13286336	7.1261e-05	5.55049	0.371398
101075235	rs7022133	1.80707e-05	5.02854	-0.478711
101075259	rs13302005	7.46278e-08	-0.939704	-1.81821e-10
101075310	rs141982252	3.36743e-08	-1.73548	-1.81821e-10
101075752	rs10985839	0.0215774	12.0516	-0.416689
101075902	rs74800267	5.9985e-08	-1.22152e-10	-1.15812
101076088	rs12345664	3.86264e-08	-1.59828	-1.81821e-10
101076173	rs34283833	5.05516e-05	5.29631	0.282225
101076627	rs16914811	0.0200723	12.0358	-0.473172
101077653	rs3780442	6.11546e-05	5.55764	0.211304
101077822	rs3780441	5.34722e-05	5.48629	0.148415
101077890	rs72759614	4.02283e-08	-1.55765	-1.81821e-10
101078157	rs3780440	7.78104e-05	5.77772	0.232097
101078220	rs3780439	6.24554e-06	4.34614	-0.858739
101078494	rs189994894	3.649e-08	-1.65518	-1.81821e-10
101078679	rs35173456	6.4927e-08	-1.07895	-1.81821e-10
101078837	rs78842314	1.03448e-07	-1.22152e-10	-0.613151
101079033	rs10760263	2.17526e-05	5.58039	-0.845113
101079204	rs2050573	9.52659e-08	-1.22152e-10	-0.695544
101079338	rs2050574	1.02343e-07	-1.22152e-10	-0.62389
101079606	rs2050575	2.64567e-08	-1.3602	-0.616507
101079921	rs2043503	9.02055e-08	-1.22152e-10	-0.750126
101079942	rs2043504	1.39482e-08	-1.42369	-1.19318
101080771	rs9792573	2.25977e-08	-0.938769	-1.1956
101081041	rs35575867	5.45147e-08	-0.638132	-0.615615
101081050	rs184610586	5.88127e-08	-1.22152e-10	-1.17786
101081318	rs7048411	1.1777e-08	-1.60812	-1.17795
101081671	rs73492808	3.61414e-08	-0.512675	-1.1521
101081906	rs10985863	3.67769e-08	-0.488458	-1.15889
101081961	rs6478667	1.11806e-08	-1.64574	-1.19229
101083149	rs137972132	6.24963e-08	-1.22152e-10	-1.11711
101083419	rs28420974	8.3346e-08	0.307922	-1.13714
101083523	rs16914862	4.01903e-08	-1.55859	-1.81821e-10
101083807	rs114336148	4.01466e-08	-1.55968	-1.81821e-10
101084042	rs13440299	3.36335e-08	-1.73669	-1.81821e-10
101084087	rs7037275	3.9702e-08	-0.813007	-0.757808
101084268	rs7023350	6.76634e-08	-1.22152e-10	-1.03767
101084645	rs998951	2.12469e-08	-1.54067	-0.655334
101084653	rs2117609	3.43646e-08	-1.71519	-1.81821e-10
101084801	rs998952	9.39427e-08	-0.529087	-0.180444
101084895	rs574230025	6.06969e-08	-1.22152e-10	-1.14632
101084905	rs149777177	8.21553e-08	-1.22152e-10	-0.843605
101085028	rs72759625	3.97635e-08	-1.56927	-1.81821e-10
101085298	rs12378583	1.03286e-08	-1.72388	-1.19342
101085912	rs1122156	3.63301e-08	-1.65957	-1.81821e-10
101086122	rs72759627	1.16644e-08	-1.60052	-1.19516
101086364	rs7035648	2.17347e-08	-0.978511	-1.19479
101086612	rs7019826	2.35036e-08	-0.969856	-1.12521
101086705	rs76103847	8.12584e-08	-1.22152e-10	-0.854583
101086941	rs7020190	1.34792e-08	-1.49472	-1.15634
101087286	rs10818782	1.0606e-08	-1.72569	-1.16511
101087406	rs57039525	7.36863e-08	-0.9524	-1.81821e-10
101087494	rs10985879	1.13221e-07	-1.22152e-10	-0.522872
101087866	rs7040300	1.31296e-08	-1.50694	-1.17041
101088047	rs72759628	3.5556e-08	-1.68111	-1.81821e-10
101088141	rs480980	1.39985e-08	-1.422	-1.19127
101088150	rs139279710	7.1656e-08	-1.22152e-10	-0.98034
101088295	rs7024095	7.66159e-08	-0.519273	-0.394139
101088362	rs145339686	3.5499e-08	-1.68271	-1.81821e-10
101088559	rs10985884	2.63762e-08	-1.49573	-0.484027
101088636	rs10760266	1.08707e-08	-1.73012	-1.13602
101088673	rs72759629	3.57892e-08	-1.67457	-1.81821e-10
101088830	rs10985885	1.18475e-07	-1.22152e-10	-0.477518
101088920	rs10818784	2.45142e-08	-1.20044	-0.852521
101089592	rs77883058	1.45729e-07	-0.27047	-1.81821e-10
101089739	rs11998914	2.70115e-08	-1.45558	-0.500372
101090052	rs143010272	1.58397e-07	-0.187112	-1.81821e-10
101090237	rs7032827	6.76888e-08	-1.0373	-1.81821e-10
101090708	rs117169699	8.8688e-08	-1.22152e-10	-0.767093
101091374	rs16914928	6.81665e-08	-1.03026	-1.81821e-10
101091464	rs149403827	1.80063e-06	2.24367	-1.81821e-10
101091765	rs6478670	1.4007e-07	-0.310073	-1.81821e-10
101091838	rs13297711	9.09548e-08	-0.431636	-0.310218
101091871	rs10122226	6.79987e-08	-1.03273	-1.81821e-10
101091891	rs74698189	9.93935e-08	-1.22152e-10	-0.65313
101092018	rs3780438	3.43464e-08	-1.73672	0.020997
101092288	rs3780437	1.16118e-08	-1.73678	-1.06342
101092316	rs16914931	6.83303e-08	-1.02786	-1.81821e-10
101092584	rs77772366	5.77257e-08	-1.22152e-10	-1.19651
101094353	rs16914943	1.07377e-07	-0.575869	-1.81821e-10
101094546	rs879354	3.93339e-08	-1.73131	0.151184
101094672	rs28653687	1.03586e-08	-1.73614	-1.17826
101094999	rs7859713	3.7635e-08	-1.73321	0.108926
101095542	rs7875502	1.46225e-08	-1.47989	-1.08976
101095620	rs7849196	7.00468e-08	-1.22152e-10	-1.00305
101095807	rs79880937	5.79461e-08	-1.22152e-10	-1.1927
101095953	rs2117610	3.85654e-08	-1.59986	-1.81821e-10
101096034	rs7849698	6.76679e-08	-1.22152e-10	-1.0376
101096038	rs7863839	6.98363e-08	-1.22152e-10	-1.00606
101096050	rs80200747	5.62777e-08	-1.22192	-1.81821e-10
101096102	rs10117265	1.5914e-08	-1.43811	-1.0469
101096305	rs75817725	4.43719e-08	-1.45961	-1.81821e-10
101096967	rs72759635	3.36942e-08	-1.73489	-1.81821e-10
101097120	rs72759636	3.36332e-08	-1.7367	-1.81821e-10
101097448	rs6478676	5.07357e-08	-1.64132	0.315734
101097737	rs7871796	1.11367e-08	-1.73591	-1.10606
101097768	rs3780435	4.99952e-08	-1.73329	0.393
101097869	rs7871923	1.18021e-08	-1.73146	-1.05248
101097909	rs3780434	4.16824e-08	-1.73346	0.211324
101098188	rs4631577	4.22016e-08	-1.72192	0.212167
101098270	rs4325016	4.31677e-08	-1.72721	0.24009
101098451	rs7045598	5.63796e-08	-1.72192	0.501815
101098548	rs7044835	4.09445e-08	-1.71564	0.175645
101098651	rs80043880	5.18881e-08	-1.30313	-1.81821e-10
101098685	rs146452262	4.28725e-08	-1.49399	-1.81821e-10
101098689	rs1036382	2.45815e-08	-1.67084	-0.379383
101098878	rs6478678	4.223e-08	-1.71093	0.201848
101098892	rs6478679	4.24005e-08	-1.70807	0.203014
101098936	rs55683990	5.23487e-08	-1.29429	-1.81821e-10
101099124	rs7847080	4.24005e-08	-1.70807	0.203014
101099356	rs4743200	3.96228e-08	-1.70261	0.129798
101099378	rs4743201	4.84798e-08	-1.69642	0.325353
101099451	rs4743202	3.97241e-08	-1.70261	0.13235
101099458	rs4743203	1.1047e-07	-0.547471	-1.81821e-10
101099501	rs4743204	5.09379e-08	-1.70551	0.383901
101099513	rs4743205	3.72629e-08	-1.70551	0.0712902
101099544	rs4743206	3.70642e-08	-1.69314	0.0535693
101099582	rs4743208	3.87002e-08	-1.70261	0.106237
101099769	rs78999490	5.08048e-08	-1.32423	-1.81821e-10
101099814	rs1577719	5.19667e-08	-1.72759	0.425976
101099835	rs1577720	2.09775e-08	-1.68368	-0.525085
101099975	rs1577721	3.60876e-08	-1.71984	0.0535693
101100170	rs62574337	3.61955e-08	-1.66328	-1.81821e-10
101100303	rs1856038	4.2175e-08	-1.72376	0.213367
101100304	rs72759640	3.37172e-08	-1.73421	-1.81821e-10
101100376	rs55748816	2.56263e-08	-1.71984	-0.28876
101100460	rs7022627	6.90586e-08	-1.68737	0.670111
101100789	rs7043006	3.72271e-08	-1.14323	-0.491949
101100939	rs112975468	3.36315e-08	-1.73675	-1.81821e-10
101101010	rs10985905	1.1505e-07	-1.22152e-10	-0.506851
101101070	rs10125457	1.17995e-08	-1.73631	-1.04785
101101122	rs74702399	3.60978e-08	-1.66599	-1.81821e-10
101101172	rs28564647	3.01715e-08	-0.648995	-1.19632
101101183	rs76927669	5.17617e-08	-1.30557	-1.81821e-10
101101377	rs10985906	1.15239e-07	-1.22152e-10	-0.505209
101101888	rs7874366	2.24051e-08	-1.69817	-0.444762
101101970	rs7858416	3.76119e-08	-1.6249	-1.81821e-10
101102091	rs12236069	2.56937e-08	-1.54846	-0.457511
101102242	rs144682373	4.28877e-08	-1.49363	-1.81821e-10
101102286	rs72603691	1.18911e-07	-1.22152e-10	-0.473845
101102322	rs10818793	2.58599e-08	-1.43641	-0.563109
101102372	rs10985907	2.40725e-08	-1.40589	-0.66526
101102476	rs199992982	6.53702e-08	-1.22152e-10	-1.07215
101102479	rs114154153	1.49605e-08	-1.71185	-0.834949
101102509	rs74754646	4.96543e-08	-1.34713	-1.81821e-10
101102909	rs72759646	1.25168e-08	-1.73683	-0.988317
101102916	rs17690174	5.10668e-08	-1.31908	-1.81821e-10
101102950	rs12553770	9.5222e-08	-1.22152e-10	-0.696006
101102978	rs146280641	3.77916e-08	-1.62013	-1.81821e-10
101103113	rs75507337	3.68595e-08	-1.6451	-1.81821e-10
101103495	rs4311763	4.49675e-07	-0.420945	1.27725
101103591	rs1435252	1.16321e-07	-0.770069	0.27421
101103664	rs1435251	9.16009e-08	-0.787421	0.0526454
101103776	rs59759351	1.87078e-07	-0.0206892	-1.81821e-10
101104363	rs10760268	6.41794e-08	-1.29195	0.20142
101105702	rs58104655	1.59219e-08	-1.49706	-0.987467
101105880	rs10985914	6.50348e-08	-1.0773	-1.81821e-10
101105942	rs72603692	7.62595e-08	-1.22152e-10	-0.918075
101105977	rs4743209	1.66985e-08	-1.44713	-0.989772
101106072	rs113589188	3.94336e-08	-1.5776	-1.81821e-10
101106398	rs653873	2.47863e-07	0.554642	-0.293984
101106440	rs72759648	1.66131e-08	-1.58318	-0.858844
101106764	rs79566496	6.1335e-08	-1.22152e-10	-1.13587
101107468	rs10985919	1.57451e-08	-1.73328	-0.762413
101107779	rs79373390	3.44137e-08	-1.71376	-1.81821e-10
101107863	rs12554390	5.319e-07	0.145444	0.878795
101107923	rs662673	1.99073e-08	-1.27743	-0.983701
101108363	rs650545	2.16271e-08	-1.611	-0.56727
101108471	rs544615	1.26034e-08	-1.65193	-1.06631
101108549	rs55713623	4.06411e-08	-1.54744	-1.81821e-10
101108679	rs774330	1.33289e-07	-1.18712	0.827417
101108927	rs1088062	1.45862e-08	-1.64398	-0.928158
101109267	rs10985939	8.51031e-08	-1.22152e-10	-0.808353
101109457	rs513763	3.71269e-08	-0.99746	-0.640415
101109777	rs633936	4.19275e-08	-1.0452	-0.471078
101109946	rs509964	1.85592e-08	-1.38071	-0.950544
101110019	rs144178078	3.94915e-08	-1.57613	-1.81821e-10
101110196	rs11515524	9.0107e-08	-0.751218	-1.81821e-10
101110685	rs116941319	2.93743e-07	0.430489	-1.81821e-10
101111079	rs112740011	1.66259e-07	-0.138668	-1.81821e-10
101111152	rs62574339	2.48766e-08	-1.54477	-0.49352
101111269	rs12340587	1.55572e-07	-0.205108	-1.81821e-10
101111519	rs812855	1.40733e-08	-1.68358	-0.924361
101111720	rs9987611	4.72085e-08	-1.0938	-0.303848
101112010	rs525108	4.57202e-08	-1.12567	-0.304005
101112546	rs590606	8.52178e-08	-0.807006	-1.81821e-10
101113149	rs4743214	3.80013e-08	-1.12673	-0.487871
101113241	rs471722	3.71675e-08	-1.13825	-0.498536
101113414	rs10125047	1.38627e-07	-0.320426	-1.81821e-10
101113678	rs577785	1.19925e-08	-1.70442	-1.06351
101113709	rs10985969	1.09417e-07	-1.22152e-10	-0.557051
101114128	rs670537	4.0482e-08	-1.07444	-0.476918
101114627	rs668317	2.24708e-08	-0.996107	-1.14389
101114995	rs149984095	6.37203e-08	-1.22152e-10	-1.09771
101115896	rs62574340	3.44175e-08	-1.50637	-0.207283
101115989	rs10125411	5.98105e-08	-0.482762	-0.678273
101116329	rs640184	1.40518e-08	-1.5239	-1.08557
101116546	rs486954	1.95051e-08	-1.38591	-0.895633
101116773	rs62574341	2.94688e-08	-1.60853	-0.260357
101117385	rs608900	2.64084e-08	-0.831601	-1.14693
101117576	rs76529419	9.9307e-08	-1.22152e-10	-0.654
101117596	rs11559334	1.01125e-07	-1.22152e-10	-0.635855
101118135	rs62574342	3.02879e-08	-1.60289	-0.238584
101118177	rs594920	1.17733e-07	-0.483801	-1.81821e-10
101118433	rs79627721	6.15408e-08	-1.22152e-10	-1.13252
101118649	rs10985995	1.08646e-07	-1.22152e-10	-0.564119
101118661	rs592800	1.91508e-08	-1.43776	-0.862111
101118737	rs535021	1.90743e-08	-1.44614	-0.857739
101118907	rs533964	4.3147e-08	-1.09488	-0.392726
101119012	rs591019	2.69333e-08	-1.39728	-0.561571
101119294	rs78594023	3.80903e-08	-1.61226	-1.81821e-10
101119439	rs7045216	1.47317e-07	-1.22152e-10	-0.25963
101119739	rs1617638	1.91412e-08	-1.45439	-0.84598
101119878	rs1613786	1.78673e-08	-1.45439	-0.914852
101119902	rs10985999	1.46697e-07	-1.22152e-10	-0.263849
101119950	rs10986000	1.36145e-07	-1.22152e-10	-0.338494
101120352	rs72759656	4.16942e-08	-1.52186	-1.81821e-10
101120703	rs670807	1.1526e-07	0.691578	-1.19661
101120973	rs145966451	3.42335e-08	-1.71901	-1.81821e-10
101121078	rs669095	4.09224e-08	-0.344798	-1.19574
101121164	rs72759660	3.08876e-08	-1.50459	-0.317277
101121396	rs62574343	3.04388e-08	-1.49699	-0.33951
101121475	rs10125863	3.58214e-08	-1.67367	-1.81821e-10
101121491	rs7023272	1.14746e-08	-1.63884	-1.17324
101121655	rs7041466	9.16062e-08	-1.22152e-10	-0.734718
101121741	rs7040639	3.33373e-08	-0.952977	-0.792563
101121947	rs497371	1.06665e-07	-0.25276	-0.32976
101121955	rs497337	3.48525e-08	-0.647759	-1.05333
101121984	rs148001921	8.44761e-08	-0.815748	-1.81821e-10
101122057	rs115208231	3.61608e-08	-1.66424	-1.81821e-10
101122278	rs16915140	8.38116e-08	-0.823645	-1.81821e-10
101122314	rs642771	2.62488e-08	-1.3496	-0.634995
101122455	rs77290088	9.40225e-08	-0.708683	-1.81821e-10
101122727	rs77364847	4.20128e-08	-1.51424	-1.81821e-10
101122728	rs76441791	4.2229e-08	-1.50911	-1.81821e-10
101122737	rs3780432	2.30078e-08	-1.3512	-0.765184
101123129	rs628997	3.94994e-08	-0.382359	-1.19357
101123265	rs10986017	9.80623e-08	-1.22152e-10	-0.666614
101123336	rs10986018	7.01943e-08	-1.00095	-1.81821e-10
101123545	rs774335	4.24236e-08	-0.311297	-1.19321
101123611	rs62574358	2.4842e-08	-1.56167	-0.478007
101123687	rs774334	4.38529e-08	-0.275984	-1.19539
101123914	rs625500	5.13759e-08	-0.910956	-0.402091
101124118	rs77494648	3.48153e-08	-1.70216	-1.81821e-10
101124183	rs545115	4.55696e-08	-0.238448	-1.19453
101124324	rs613308	4.62031e-08	-0.222848	-1.19632
101124580	rs56212033	4.6656e-08	-1.40941	-1.81821e-10
101124649	rs55943512	4.6437e-08	-1.41412	-1.81821e-10
101124747	rs518655	7.70953e-08	-0.348998	-0.558176
101125148	rs514993	4.19015e-08	-0.463564	-1.05333
101125378	rs56128677	5.25495e-08	-1.29046	-1.81821e-10
101125405	rs56008459	4.74748e-08	-1.39202	-1.81821e-10
101125433	rs56259613	4.56619e-08	-1.43095	-1.81821e-10
101125548	rs16915210	7.85464e-08	-0.888528	-1.81821e-10
101125876	rs487422	3.53813e-08	-0.495779	-1.19026
101126174	rs117046865	4.5385e-08	-1.43704	-1.81821e-10
101126287	rs62574359	1.45742e-08	-1.59963	-0.973333
101126341	rs147850233	6.01272e-08	-1.22152e-10	-1.15575
101126408	rs77716822	1.25768e-08	-1.73139	-0.98898
101126409	rs693135	2.07616e-08	-1.03405	-1.18506
101126413	rs583237	2.02413e-08	-1.05944	-1.18506
101126504	rs2572364	1.97811e-08	-1.08258	-1.18491
101126718	rs16915236	4.67385e-08	-1.40765	-1.81821e-10
101127135	rs7039867	1.81407e-08	-1.21281	-1.14125
101127186	rs774344	1.57499e-08	-1.43752	-1.05787
101127379	rs660148	1.60225e-08	-1.42036	-1.05787
101127437	rs659768	1.61371e-08	-1.42036	-1.05074
101127438	rs77854194	5.08153e-08	-1.32402	-1.81821e-10
101128159	rs10818821	1.36273e-08	-1.57139	-1.06876
101128460	rs644842	4.67982e-08	-0.293255	-1.11312
101128594	rs531529	2.51874e-08	-0.982667	-1.04321
101128609	rs3780430	1.11133e-08	-1.73393	-1.11014
101128858	rs3780429	1.24834e-08	-1.62689	-1.10093
101128916	rs3780428	1.12306e-08	-1.73306	-1.10051
101128951	rs116786842	5.22868e-08	-1.29547	-1.81821e-10
101129439	rs10818824	1.13087e-08	-1.64746	-1.17919
101129460	rs10818825	1.02802e-08	-1.73311	-1.18888
101129729	rs74443608	5.35668e-08	-1.27129	-1.81821e-10
101130254	rs473589	4.81396e-08	-0.397661	-0.980451
101130470	rs114085989	5.56279e-08	-1.23353	-1.81821e-10
101131013	rs116270542	5.42477e-08	-1.25866	-1.81821e-10
101131044	rs74514210	5.42477e-08	-1.25866	-1.81821e-10
101131735	rs76573275	2.99779e-07	0.450828	-1.81821e-10
101132441	rs585819	2.34637e-08	-1.10969	-0.987073
101132481	rs487910	2.75257e-08	-0.882258	-1.05484
101132603	rs585325	4.44555e-08	-0.455177	-1.00255
101132768	rs79560768	1.89715e-08	-1.59976	-0.709516
101132921	rs583641	1.14657e-08	-1.66145	-1.15141
101133058	rs583115	3.35801e-08	-0.600004	-1.13828
101133138	rs571569	2.57585e-08	-1.21271	-0.790745
101133378	rs568982	1.22094e-08	-1.72032	-1.02969
101133518	rs567931	1.60051e-08	-1.42443	-1.05487
101133571	rs10818828	4.39294e-08	-0.952478	-0.517154
101133931	rs10986039	2.10064e-08	-1.55647	-0.650917
101134187	rs10986041	2.10896e-08	-1.55647	-0.646962
101134328	rs774342	8.88142e-08	0.412248	-1.17792
101134532	rs17768880	4.23501e-08	-0.724639	-0.781606
101135075	rs565349	1.16282e-08	-1.66402	-1.13476
101135201	rs16915331	4.52917e-08	-0.574004	-0.86509
101135387	rs10986044	2.03873e-08	-1.63317	-0.604137
101135425	rs117556082	3.48553e-08	-1.70101	-1.81821e-10
101135643	rs10818832	1.76892e-08	-1.34307	-1.03619
101135743	rs10818833	1.93294e-08	-1.27098	-1.0196
101135842	rs150920131	1.06264e-08	-1.69457	-1.19431
101135869	rs140698472	4.22298e-08	-1.50909	-1.81821e-10
101135975	rs12340823	3.94961e-08	-0.735468	-0.840547
101136329	rs12340940	1.8588e-08	-1.30842	-1.02128
101136647	rs76964538	2.16069e-08	-1.65229	-0.526908
101136870	rs648085	2.09215e-08	-1.28578	-0.925664
101136889	rs76566732	1.56968e-07	0.397006	-0.593182
101136904	rs62576560	4.01244e-08	-0.744928	-0.815305
101136929	rs62576561	4.01318e-08	-0.744928	-0.815121
101136989	rs10986060	1.81852e-08	-1.33748	-1.01413
101137452	rs661105	6.41234e-08	-0.555648	-0.53576
101137477	rs78380004	1.45178e-07	0.343858	-0.618114
101137555	rs661532	7.80996e-08	-0.453661	-0.44057
101137842	rs553139	2.89866e-08	-0.737326	-1.14806
101137859	rs79202056	3.3855e-08	-1.73013	-1.81821e-10
101137895	rs552989	7.21155e-08	-0.395259	-0.578688
101137992	rs9886874	4.56075e-08	-0.763712	-0.668432
101138032	rs181962035	7.2776e-08	-1.22152e-10	-0.96483
101138056	rs551224	1.81515e-08	-1.15683	-1.19663
101138179	rs550270	2.05771e-08	-1.05432	-1.17371
101138487	rs4743219	9.54762e-08	-1.22152e-10	-0.69334
101138608	rs10435892	1.44031e-08	-1.49545	-1.08932
101138682	rs10818845	3.17768e-08	-1.40548	-0.387998
101138765	rs62576562	3.15796e-08	-0.878334	-0.92137
101138898	rs10760292	1.17483e-08	-1.73486	-1.05366
101139020	rs10986062	8.28645e-08	-0.207538	-0.627472
101139036	rs113958606	1.55579e-07	-0.205061	-1.81821e-10
101139039	rs112526285	3.37911e-08	-1.73202	-1.81821e-10
101139286	rs113763544	3.38128e-08	-1.73138	-1.81821e-10
101139289	rs115854842	3.42761e-08	-1.71777	-1.81821e-10
101140313	rs9886725	2.4598e-08	-1.02875	-1.0208
101140385	rs7029062	2.29041e-08	-1.39316	-0.727742
101140619	rs74781402	3.46245e-08	-1.70766	-1.81821e-10
101140921	rs10986071	1.77156e-07	-1.22152e-10	-0.0751862
101141546	rs10986073	2.31723e-07	-1.22152e-10	0.193328
101141707	rs7867206	1.25788e-08	-1.60239	-1.11782
101142592	rs57686796	2.62877e-08	-1.00653	-0.976588
101142601	rs113550346	3.71011e-08	-1.63857	-1.81821e-10
101142769	rs111376765	3.50286e-08	-1.69605	-1.81821e-10
101142804	rs3780422	4.30162e-08	-1.56827	0.0776326
101142989	rs612505	5.42082e-08	-1.25939	-1.81821e-10
101143028	rs3780421	4.17871e-08	-1.2709	-0.248725
101143083	rs62576564	2.52755e-08	-1.05617	-0.966212
101143964	rs151279934	3.36445e-08	-1.73637	-1.81821e-10
101144411	rs10986076	2.45328e-08	-1.08489	-0.967319
101144517	rs774329	9.39671e-08	0.462853	-1.17213
101144683	rs10986078	2.41314e-08	-1.11553	-0.953173
101144848	rs111845928	3.7258e-08	-1.63435	-1.81821e-10
101144892	rs10986080	2.75999e-08	-1.03124	-0.903164
101144927	rs16915442	5.46099e-07	-1.22152e-10	1.05058
101145502	rs56281459	4.75768e-08	-1.13442	-0.255454
101145965	rs7031472	5.48128e-08	-1.11928	-0.129014
101145972	rs74952432	4.89062e-07	-1.22152e-10	0.940272
101146005	rs139483796	3.36289e-08	-1.73683	-1.81821e-10
101146019	rs75618811	3.46797e-07	-1.22152e-10	0.596522
101146314	rs76365454	5.20646e-07	-1.22152e-10	1.00285
101146607	rs62574569	2.86411e-08	-1.03124	-0.866134
101146803	rs144343230	6.60434e-08	-1.0619	-1.81821e-10
101147171	rs73497003	6.1691e-07	-1.22152e-10	1.17251
101147503	rs10986084	6.06743e-08	-1.09699	-0.0497081
101147811	rs10986085	6.16594e-07	-1.22152e-10	1.17199
101147862	rs16915478	3.72771e-08	-1.63384	-1.81821e-10
101148185	rs41273933	1.26241e-08	-1.58836	-1.12825
101148876	rs7047634	6.14704e-07	-1.22152e-10	1.16892
101148924	rs12346403	2.76049e-08	-1.07669	-0.857535
101149207	rs7044824	5.11537e-08	-1.37665	0.0592665
101149333	rs7044961	4.72608e-08	-1.46679	0.0702583
101149535	rs7045221	4.92629e-08	-1.28406	-0.0709846
101149911	rs10818857	4.55218e-08	-1.46534	0.0313195
101150191	rs10120040	4.34521e-08	-1.50538	0.0248257
101150397	rs10120099	4.32423e-08	-1.51022	0.0248257
101150959	rs12344879	2.24323e-08	-1.27255	-0.869165
101151042	rs113302557	3.72962e-08	-1.63333	-1.81821e-10
101151307	rs2304388	4.67138e-08	-1.46222	0.0540424
101151382	rs724890	5.37203e-08	-1.45699	0.188569
101152139	rs148926735	3.66805e-08	-1.64997	-1.81821e-10
101152503	rs7041599	5.00968e-08	-1.46508	0.126822
101152925	rs10118761	4.72026e-08	-1.48417	0.0864026
101152943	rs10818863	5.30559e-08	-1.43572	0.154853
101153301	rs10760298	5.27745e-08	-1.43572	0.149535
101153628	rs7042831	5.14538e-08	-1.44998	0.138446
101154211	rs7046871	5.77856e-08	-1.44614	0.250668
101154558	rs57298260	5.42937e-08	-1.40667	0.148858
101154649	rs17696686	4.69377e-08	-1.40717	0.00377356
101154719	rs76233365	2.31281e-08	-1.21945	-0.891718
101154814	rs75181764	1.13971e-07	-1.7285	1.21223
101154913	rs116933352	6.27489e-08	-1.11308	-1.81821e-10
101155045	rs113797504	3.57432e-08	-1.67586	-1.81821e-10
101156002	rs112566825	5.0244e-08	-1.33533	-1.81821e-10
101156366	rs16915576	3.57432e-08	-1.67586	-1.81821e-10
101156399	rs16915579	1.06619e-07	-1.73529	1.15233
101157102	rs12352641	5.3699e-08	-1.38901	0.120191
101157125	rs12352643	5.22344e-08	-1.38901	0.0925379
101157618	rs7032844	5.91179e-08	-1.29287	0.120191
101157642	rs111442938	3.55605e-08	-1.68098	-1.81821e-10
101158100	rs80071206	9.63857e-08	-1.22152e-10	-0.683859
101158388	rs150603735	3.58611e-08	-1.67256	-1.81821e-10
101158947	rs7034300	6.14886e-07	-1.22152e-10	1.16922
101159307	rs7048744	4.61863e-07	-1.22152e-10	0.883051
101159723	rs60197840	6.06387e-08	-1.22152e-10	-1.14728
101160161	rs16915623	9.08312e-08	-1.73655	0.993337
101160208	rs137906759	5.87647e-08	-1.22152e-10	-1.17868
101160555	rs34757740	4.36846e-08	-1.47522	-1.81821e-10
101160790	rs112017689	3.37217e-08	-1.73408	-1.81821e-10
101161165	rs16915649	5.05061e-08	-1.33012	-1.81821e-10
101161464	rs140740353	2.75482e-07	-1.22152e-10	0.366306
101161566	rs10115570	3.31825e-08	-1.25918	-0.491016
101161581	rs112483800	3.58577e-08	-1.67266	-1.81821e-10
101161598	rs10125683	3.46025e-08	-1.24553	-0.462763
101161849	rs148683582	5.78838e-08	-1.22152e-10	-1.19378
101161981	rs10986112	3.98018e-07	-1.22152e-10	0.734281
101162614	rs186801450	9.15272e-08	-1.22152e-10	-0.73558
101162635	rs10818876	3.47553e-08	-1.26108	-0.442809
101162814	rs60358936	3.41593e-08	-1.72118	-1.81821e-10
101163263	rs10122943	4.82828e-08	-1.12052	-0.254619
101163365	rs116459661	3.36846e-08	-1.73518	-1.81821e-10
101164772	rs10986118	7.94168e-08	-1.73399	0.856485
101165247	rs148463488	3.37063e-08	-1.73453	-1.81821e-10
101165449	rs191792481	3.36387e-08	-1.73654	-1.81821e-10
101167702	rs74321655	2.11162e-07	-1.22152e-10	0.10041
101167839	rs10429522	1.28639e-08	-1.66157	-1.03623
101168577	rs7020345	3.98602e-08	-1.64994	0.0830998
101168637	rs10986125	1.34763e-08	-1.51451	-1.13677
101169187	rs72759679	3.71303e-08	-1.63778	-1.81821e-10
101169375	rs4742727	2.46376e-08	-1.29564	-0.752302
101170247	rs16915689	3.36522e-08	-1.73614	-1.81821e-10
101170663	rs10818890	2.47301e-08	-1.24186	-0.802332
101171442	rs7048165	1.97408e-08	-1.64615	-0.623376
101171443	rs77322120	4.1058e-08	-1.53723	-1.81821e-10
101171682	rs12235930	1.96299e-08	-1.65579	-0.619366
101172234	rs1537960	1.27146e-08	-1.52888	-1.18059
101172602	rs80024556	6.7624e-08	-1.03825	-1.81821e-10
101172694	rs1537959	2.23957e-08	-1.31553	-0.827817
101173164	rs2417578	2.27727e-08	-1.28065	-0.846002
101173171	rs945656	1.30129e-08	-1.49494	-1.19134
101173424	rs77821585	1.58967e-07	-1.22152e-10	-0.183523
101173674	rs10818892	2.24204e-08	-1.55041	-0.591839
101173781	rs10818893	2.33467e-08	-1.47396	-0.6278
101173955	rs10986142	1.66899e-07	-1.22152e-10	-0.13483
101174105	rs149878863	5.82962e-08	-1.22152e-10	-1.18668
101174188	rs10818896	2.77191e-08	-1.45675	-0.473342
101175462	rs78550687	2.08333e-07	-1.22152e-10	0.0869208
101175485	rs16915747	3.43868e-08	-1.71455	-1.81821e-10
101175906	rs12684858	1.34741e-08	-1.62485	-1.02659
101175943	rs140484246	5.13896e-08	-1.31278	-1.81821e-10
101176060	rs7022828	2.94012e-08	-1.73632	-0.134859
101176641	rs72759681	8.88178e-08	-0.76563	-1.81821e-10
101176720	rs7027725	1.26466e-07	-1.70102	1.28878
101176786	rs72759683	1.30135e-08	-1.51879	-1.16744
101177815	rs79497779	5.01295e-08	-1.33761	-1.81821e-10
101177852	rs2900382	4.81406e-08	-1.37809	-1.81821e-10
101178374	rs4743220	2.78301e-08	-1.28702	-0.639083
101178629	rs4743221	2.01971e-08	-1.54321	-0.703467
101178966	rs187280471	3.53758e-08	-1.68619	-1.81821e-10
101179298	rs10986167	2.74821e-08	-1.32933	-0.609355
101179445	rs10760306	3.88804e-08	-0.884049	-0.707678
101179460	rs16915785	3.45543e-08	-0.540111	-1.16957
101179472	rs10818903	1.51637e-08	-1.73386	-0.799452
101179742	rs8181080	3.93989e-08	-0.933158	-0.64532
101179855	rs117212813	5.81094e-08	-1.22152e-10	-1.18989
101179862	rs73502846	2.72775e-07	0.356432	-1.81821e-10
101180723	rs118044376	4.43067e-08	-0.305673	-1.15541
101181244	rs62574592	3.39444e-08	-0.53172	-1.19577
101181651	rs1889984	3.24074e-08	-1.16961	-0.604219
101182386	rs117932889	6.25059e-08	-1.11696	-1.81821e-10
101182520	rs117357337	1.23577e-07	-0.43535	-1.81821e-10
101182593	rs12552849	6.20609e-08	-0.418946	-0.705154
101182616	rs117102957	4.59607e-08	-0.251549	-1.17288
101182698	rs10283767	2.70189e-07	1.52451	-1.17761
101183284	rs75297712	4.87836e-08	-0.223862	-1.14096
101183344	rs60868407	6.44995e-08	-1.08556	-1.81821e-10
101183372	rs144207200	3.4174e-08	-1.72075	-1.81821e-10
101183427	rs59238198	9.48831e-08	-0.699572	-1.81821e-10
101183633	rs73502849	3.39206e-07	0.574392	-1.81821e-10
101183889	rs10986180	1.63838e-08	-1.26358	-1.19235
101183943	rs114444628	5.99689e-08	-1.22152e-10	-1.15839
101184113	rs16915857	3.83334e-07	0.696689	-1.81821e-10
101184185	rs117652237	4.36657e-08	-1.47565	-1.81821e-10
101184198	rs58531072	8.15241e-08	-0.851319	-1.81821e-10
101184234	rs79070391	8.57592e-08	-1.22152e-10	-0.800673
101184269	rs77409031	5.99958e-08	-1.22152e-10	-1.15794
101184565	rs58312059	3.83334e-07	0.696689	-1.81821e-10
101185577	rs10986187	2.25757e-07	1.36182	-1.19457
101185712	rs373848508	5.77709e-08	-1.22152e-10	-1.19573
101186263	rs10986192	6.96192e-08	-1.00918	-1.81821e-10
101186314	rs148789525	3.71583e-07	0.665554	-1.81821e-10
101187710	rs146571001	6.79932e-07	1.26978	-1.81821e-10
101187760	rs1537958	2.41661e-08	-1.72726	-0.340007
101188123	rs4743222	2.34927e-07	1.40284	-1.19578
101188401	rs75459529	1.90436e-07	-0.655563	0.65266
101188412	rs73502855	2.3859e-07	1.41851	-1.19598
101188911	rs66989623	6.90785e-08	-1.01697	-1.81821e-10
101189076	rs4743223	4.74503e-08	-0.237991	-1.15454
101189102	rs4743224	2.38485e-07	1.41851	-1.19642
101189369	rs7026001	5.78819e-08	-1.22152e-10	-1.19381
101189403	rs7026110	2.24377e-07	1.35762	-1.19651
101189630	rs114995557	5.79304e-08	-1.22152e-10	-1.19297
101189655	rs73502862	2.38485e-07	1.41851	-1.19642
101189935	rs75570118	5.79566e-08	-1.22152e-10	-1.19252
101190014	rs142940771	4.87045e-08	-0.217734	-1.14871
101190074	rs146096243	4.90012e-08	-0.210464	-1.14991
101190461	rs10760320	1.88418e-08	-1.57637	-0.739773
101190754	rs12378676	6.73691e-08	-1.04203	-1.81821e-10
101190853	rs10739641	1.87646e-08	-1.57042	-0.749829
101191313	rs10986216	2.53162e-07	1.47843	-1.19662
101191358	rs59974967	3.33492e-07	0.557402	-1.81821e-10
101191538	rs7852239	1.86476e-08	-1.15263	-1.17387
101191708	rs62574617	4.03768e-08	-1.55396	-1.81821e-10
101192193	rs116090562	5.83057e-08	-1.22152e-10	-1.18652
101192439	rs62574618	7.98053e-08	-0.872627	-1.81821e-10
101192981	rs1572473	6.90972e-08	-1.0167	-1.81821e-10
101192990	rs1537957	1.82065e-08	-1.60986	-0.740576
101193010	rs12336184	2.63093e-08	-0.785679	-1.19661
101193099	rs7043160	6.49125e-08	0.0725005	-1.15168
101193170	rs12339416	1.95456e-08	-1.09936	-1.18011
101193314	rs7029453	6.51177e-08	0.0725005	-1.14852
101193387	rs112604906	3.60668e-07	0.635741	-1.81821e-10
101193397	rs12348935	1.95296e-08	-1.09936	-1.18093
101193489	rs78141324	1.45648e-06	2.03156	-1.81821e-10
101193966	rs117426918	4.93194e-08	-0.182676	-1.17122
101194486	rs79276308	6.02251e-08	-1.22152e-10	-1.15413
101194716	rs10986244	1.97758e-08	-1.09106	-1.1767
101195035	rs10818923	1.71967e-07	0.629615	-0.734531
101195196	rs1336819	1.67539e-08	-1.26025	-1.17334
101195255	rs117929306	7.34565e-08	-1.22152e-10	-0.955524
101195454	rs55906726	5.39114e-08	-0.797841	-0.467034
101195474	rs10760325	1.76944e-08	-1.31069	-1.06828
101195597	rs181863109	3.41355e-08	-1.72188	-1.81821e-10
101195831	rs80204724	3.4399e-07	0.588396	-1.81821e-10
101195899	rs10986247	5.79272e-08	-1.19303	-1.81821e-10
101196024	rs4742728	1.14863e-08	-1.69972	-1.11135
101196410	rs4743225	3.3534e-08	-1.57306	-0.166598
101196570	rs4742729	1.15857e-08	-1.69755	-1.10489
101196583	rs4743226	3.71406e-08	-1.53807	-0.099435
101196642	rs73655448	2.02156e-08	-1.07004	-1.17572
101197281	rs78487424	7.17275e-08	-1.22152e-10	-0.979342
101197643	rs10986257	1.19411e-07	-1.22152e-10	-0.469645
101198193	rs77594428	2.90405e-07	0.419058	-1.81821e-10
101198269	rs12001905	3.32081e-08	-0.702667	-1.04676
101198345	rs10818928	2.45186e-08	-1.69694	-0.35584
101198697	rs58562936	1.11927e-08	-1.71127	-1.12568
101198724	rs11788223	1.21923e-08	-1.56884	-1.18257
101198752	rs28482441	1.11903e-08	-1.71148	-1.12568
101199392	rs12349881	1.99749e-08	-1.07092	-1.18682
101199725	rs12337248	1.13262e-08	-1.70155	-1.12355
101200198	rs75228671	5.95537e-08	-0.638281	-0.527058
101200255	rs57621442	2.72035e-08	-1.42429	-0.524583
101200354	rs77579987	5.74585e-08	-0.0688983	-1.13226
101200699	rs57780167	3.1858e-07	0.511655	-1.81821e-10
101200751	rs12352195	1.9373e-08	-1.11523	-1.17311
101200782	rs28735883	1.9373e-08	-1.11523	-1.17311
101201020	rs16916050	3.24263e-07	0.529339	-1.81821e-10
101201175	rs57361340	3.22423e-07	0.523647	-1.81821e-10
101201564	rs16916066	3.58626e-07	0.630063	-1.81821e-10
101201713	rs78482341	5.4643e-08	-0.638281	-0.613116
101202321	rs1336817	6.03799e-08	-0.611377	-0.540183
101202391	rs75783235	9.36814e-08	-1.22152e-10	-0.712318
101202803	rs7466271	1.12221e-08	-1.6592	-1.17513
101203117	rs1336816	1.27985e-07	-0.400301	-1.81821e-10
101203134	rs143738065	3.82948e-08	-1.6069	-1.81821e-10
101203214	rs7357609	1.82695e-08	-1.41362	-0.933365
101203684	rs4743227	5.14542e-08	-1.31153	-1.81821e-10
101203872	rs192919975	3.36447e-08	-1.73636	-1.81821e-10
101203981	rs1889983	2.6246e-08	-1.65541	-0.329298
101204295	rs60421482	2.07949e-08	-1.04319	-1.17432
101204346	rs60737529	2.09554e-08	-1.03391	-1.17591
101204352	rs59561185	1.1263e-08	-1.70179	-1.12891
101205162	rs2491397	3.49615e-08	-1.54958	-0.148386
101205976	rs2485145	2.61797e-08	-0.836079	-1.15115
101206712	rs73502897	3.97377e-07	0.732668	-1.81821e-10
101206743	rs76147841	6.38127e-08	-0.0170147	-1.07925
101206856	rs73502898	3.16419e-07	1.60274	-1.09789
101207187	rs17770238	6.39238e-08	-0.574675	-0.51985
101207335	rs7047515	3.12779e-07	1.58941	-1.09613
101207390	rs1415116	6.36611e-08	-0.583637	-0.515006
101207425	rs2491398	3.44554e-08	-0.785941	-0.926609
101207494	rs2485146	3.8456e-08	-0.684226	-0.918476
101207823	rs2491399	3.58166e-08	-0.771397	-0.902408
101207951	rs78620690	6.25508e-08	-0.611204	-0.505034
101208288	rs17770298	6.45219e-08	-0.620027	-0.465184
101208510	rs62574622	3.94668e-08	-0.701101	-0.875655
101208555	rs73502902	2.43366e-07	0.242348	-1.81821e-10
101208613	rs55947509	6.49159e-08	-0.583895	-0.495229
101208849	rs4743228	6.65568e-08	0.0202876	-1.07445
101208911	rs16916134	2.53653e-07	0.28375	-1.81821e-10
101208921	rs10986301	2.12848e-08	-1.01588	-1.17834
101209118	rs28469088	1.05317e-08	-1.71369	-1.18413
101209722	rs78945021	2.02423e-08	-1.68985	-0.55459
101210014	rs80230127	2.03015e-08	-1.69193	-0.549594
101210127	rs77527215	1.03361e-07	-1.22152e-10	-0.613989
101210261	rs77057956	2.0852e-08	-1.68256	-0.532203
101210609	rs10986308	1.86358e-08	-1.17123	-1.1559
101210900	rs76273894	2.00966e-08	-1.68106	-0.570603
101211767	rs10818941	9.227e-08	0.258324	-0.985822
101212206	rs76243315	3.70654e-08	-1.63953	-1.81821e-10
101212597	rs7042032	9.28151e-08	0.456283	-1.17789
101213219	rs10986316	2.21429e-08	-0.964947	-1.18975
101213229	rs4743229	2.37092e-08	-1.73297	-0.353384
101213582	rs10818944	5.47194e-08	-0.354526	-0.895473
101214021	rs11793304	3.87818e-08	-1.59427	-1.81821e-10
101214168	rs10760353	1.44078e-07	0.658104	-0.939967
101214197	rs7024036	4.64863e-08	-0.249783	-1.16328
101214967	rs77589545	7.00897e-08	0.0318315	-1.03427
101215082	rs7028271	4.94514e-08	-0.187619	-1.16361
101215292	rs148401798	5.78224e-08	-1.22152e-10	-1.19484
101215505	rs12351078	1.78244e-08	-1.20882	-1.16282
101215919	rs10986322	8.54932e-08	0.373148	-1.17693
101215983	rs3824497	7.0452e-08	0.0404915	-1.03778
101216177	rs3802477	7.0452e-08	0.0404915	-1.03778
101216717	rs10818948	1.983e-06	2.67132	-0.331169
101217087	rs62574623	1.41516e-07	-0.299804	-1.81821e-10
101217167	rs62574624	3.6358e-08	-1.6588	-1.81821e-10
101217392	rs138180165	5.95771e-07	1.13764	-1.81821e-10
101217522	rs12004517	1.40351e-07	0.590821	-0.898889
101217523	rs149133343	5.11603e-08	-1.31725	-1.81821e-10
101217635	rs55923702	1.78886e-08	-1.47936	-0.888695
101218552	rs62574625	8.61997e-08	-0.79555	-1.81821e-10
101218784	rs10818955	3.24678e-08	-0.575385	-1.19658
101219076	rs10818956	1.09911e-08	-1.73074	-1.12439
101219486	rs77779863	6.78907e-08	0.0539111	-1.08823
101219548	rs1930420	1.32126e-08	-1.69952	-0.971527
101219911	rs56386936	1.99883e-07	1.16688	-1.12137
101219931	rs2808542	1.61214e-08	-1.72619	-0.745877
101219984	rs2779544	1.59096e-08	-1.71906	-0.766234
101220360	rs73505022	2.28392e-06	2.48143	-1.81821e-10
101220651	rs1930419	2.39535e-08	-1.15722	-0.918882
101221143	rs2808543	1.7254e-07	0.586703	-0.688288
101222141	rs147331823	3.53351e-08	-1.68734	-1.81821e-10
101223274	rs2779559	2.70249e-08	-1.07515	-0.880311
101224280	rs1953087	2.78757e-08	-1.0701	-0.854357
101224475	rs78293983	9.97957e-08	0.526199	-1.17529
101224610	rs1953086	2.73888e-08	-1.06177	-0.880311
101225311	rs2225581	2.81879e-08	-1.0701	-0.84322
101225554	rs148000091	2.70383e-06	2.65021	-1.81821e-10
101225729	rs1930418	2.81216e-08	-1.04194	-0.873735
101225738	rs1930417	1.25004e-07	0.340424	-0.764292
101225794	rs2779592	1.57212e-08	-1.60402	-0.893185
101226176	rs112464315	4.56279e-08	-1.4317	-1.81821e-10
101226216	rs2808547	2.87968e-08	-1.01865	-0.8733
101226588	rs10986350	5.71571e-08	-0.0969485	-1.10946
101226710	rs59511105	1.0126e-07	0.549676	-1.1842
101226733	rs2808548	1.25906e-07	0.374049	-0.790731
101226835	rs2808549	1.31474e-07	0.419304	-0.792714
101227916	rs150337782	2.83402e-07	0.394648	-1.81821e-10
101227954	rs2808550	3.07922e-08	-0.976443	-0.848514
101228351	rs143568151	4.36456e-08	-1.47611	-1.81821e-10
101228623	rs2779520	1.70292e-08	-1.55752	-0.859769
101228944	rs2808551	1.66128e-08	-1.55531	-0.886735
101229168	rs2808552	2.76704e-08	-1.03599	-0.89586
101229396	rs2808553	1.03632e-07	0.193707	-0.805073
101229725	rs2808554	1.0293e-07	0.182887	-0.801057
101229825	rs28442206	1.00635e-07	0.549676	-1.19039
101230221	rs2151214	1.53953e-08	-1.53689	-0.981268
101231354	rs2779530	1.15918e-08	-1.6512	-1.15072
101231461	rs12339842	4.03969e-08	-0.43108	-1.12238
101231892	rs2779531	1.15588e-08	-1.66647	-1.1383
101232306	rs147627761	2.09886e-06	2.39693	-1.81821e-10
101232382	rs2779532	1.52978e-08	-1.59783	-0.926682
101233069	rs12552470	3.89295e-08	-0.403488	-1.18698
101233256	rs35005176	4.63925e-08	-1.41508	-1.81821e-10
101233882	rs77933711	6.7517e-08	-1.22152e-10	-1.03984
101234374	rs2808555	1.56668e-08	-1.54754	-0.95313
101234398	rs75662158	1.04889e-07	0.592631	-1.19195
101234468	rs16916325	1.1182e-07	0.656161	-1.19149
101235046	rs12554364	3.72582e-08	-0.473127	-1.16122
101235110	rs117116094	7.81398e-08	-0.893717	-1.81821e-10
101235145	rs12553207	3.90137e-08	-0.424448	-1.16386
101235323	rs3750348	1.00789e-07	0.549676	-1.18887
101235984	rs1009277	6.31707e-08	-1.10638	-1.81821e-10
101236132	rs16916336	1.05149e-07	0.592631	-1.18947
101236187	rs56200781	1.06098e-07	0.592631	-1.18048
101236304	rs16916338	1.03129e-07	0.571652	-1.18789
101237089	rs147988212	3.40416e-08	-1.72463	-1.81821e-10
101237426	rs16916342	6.99331e-08	-1.22152e-10	-1.00468
101237958	rs75927658	3.36727e-08	-1.73553	-1.81821e-10
101238309	rs117651244	1.05483e-07	0.592631	-1.1863
101238365	rs144275694	7.38736e-08	-1.22152e-10	-0.949861
101238438	rs16916353	1.03237e-07	0.571652	-1.18684
101238684	rs1930416	2.41026e-08	-0.975259	-1.09464
101238974	rs1930415	4.07065e-08	-0.367334	-1.17849
101239130	rs77427150	4.87767e-08	-1.36496	-1.81821e-10
101239206	rs144504148	5.38409e-08	-1.26618	-1.81821e-10
101239469	rs75726740	4.59922e-08	-1.42375	-1.81821e-10
101239480	rs2808556	2.07388e-08	-1.10733	-1.11288
101239673	rs2779546	1.14083e-08	-1.71434	-1.10353
101241501	rs16916379	1.23542e-07	0.757678	-1.19331
101243021	rs2779547	1.45391e-08	-1.5473	-1.02807
101243084	rs141939807	6.88983e-08	-1.22152e-10	-1.01958
101243364	rs2808557	1.44672e-08	-1.53059	-1.04974
101243852	rs2779548	1.29672e-08	-1.66586	-1.02394
101244259	rs2808558	1.1359e-08	-1.70356	-1.11866
101244270	rs2151213	3.63432e-08	-0.520276	-1.13893
101244296	rs2151212	3.21368e-08	-0.617894	-1.16432
101244412	rs55950574	1.12762e-07	0.656161	-1.1831
101245125	rs71501864	3.48936e-08	-1.69991	-1.81821e-10
101245132	rs7866071	3.69414e-08	-0.504964	-1.13792
101245264	rs12553133	4.00341e-08	-0.425405	-1.13708
101245395	rs62575964	3.62564e-08	-0.520276	-1.14132
101245693	rs16916402	1.12555e-07	0.644951	-1.17373
101247821	rs62575965	3.31545e-08	-0.561271	-1.18977
101248083	rs13295431	1.40989e-07	-0.425876	0.12234
101249022	rs872092	1.3731e-08	-1.5481	-1.08446
101249102	rs872091	1.20079e-08	-1.57207	-1.19458
101249264	rs59703269	1.22625e-08	-1.65307	-1.0926
101249423	rs874278	1.43724e-08	-1.51769	-1.06922
101249722	rs77658893	3.47528e-08	-1.70396	-1.81821e-10
101249745	rs80191277	6.78028e-08	-1.22152e-10	-1.03561
101249807	rs944763	1.11907e-08	-1.72506	-1.11208
101250115	rs77274586	4.88117e-08	-1.36425	-1.81821e-10
101250532	rs149846822	8.28989e-08	-1.22152e-10	-0.834595
101250599	rs1930411	5.82238e-08	-1.22152e-10	-1.18792
101251676	rs2779550	1.11861e-08	-1.72538	-1.11216
101252113	rs148295102	5.77238e-08	-1.22152e-10	-1.19655
101252324	rs186800640	5.88565e-08	-1.17712	-1.81821e-10
101252844	rs146213571	5.77485e-08	-1.22152e-10	-1.19612
101253104	rs35011277	2.34895e-08	-1.07613	-1.01954
101253222	rs17770838	9.39049e-08	-0.709934	-1.81821e-10
101253226	rs2779551	2.79341e-08	-0.746013	-1.17636
101254049	rs75252212	1.09404e-07	0.6387	-1.19587
101254166	rs2808559	2.83086e-08	-0.732566	-1.17649
101254476	rs2779552	3.24706e-08	-0.78875	-0.983132
101255751	rs2184024	1.66191e-08	-1.24516	-1.19651
101256113	rs7861346	1.78022e-08	-1.20329	-1.1696
101256474	rs77897178	5.24449e-08	-1.29245	-1.81821e-10
101256761	rs55981436	3.6987e-08	-1.64165	-1.81821e-10
101257020	rs10125760	1.12998e-08	-1.68959	-1.13785
101257443	rs149233275	2.50368e-06	2.5733	-1.81821e-10
101257703	rs62575969	1.60184e-08	-1.28623	-1.19225
101257787	rs7042208	1.77343e-08	-1.28801	-1.0887
101258803	rs16916507	1.28948e-08	-1.62548	-1.06992
101258856	rs1000441	5.93629e-08	-1.22152e-10	-1.16855
101258881	rs1000440	1.12878e-08	-1.66174	-1.16675
101258956	rs10986419	3.65799e-08	-1.65272	-1.81821e-10
101258981	rs79807137	2.68239e-06	2.64225	-1.81821e-10
101259436	rs10818988	1.14527e-08	-1.64827	-1.16572
101259579	rs10986425	1.12815e-08	-1.65932	-1.16973
101259599	rs10986426	1.16714e-08	-1.6665	-1.12857
101260395	rs2104905	1.29089e-08	-1.50152	-1.19278
101261111	rs56301029	1.28911e-08	-1.64749	-1.04819
101261168	rs149500348	9.01596e-08	-1.22152e-10	-0.750635
101261758	rs16916551	1.39691e-08	-1.58348	-1.03189
101262094	rs10986436	6.01121e-08	-1.22152e-10	-1.15601
101262218	rs2808560	1.52671e-08	-1.34968	-1.17684
101262400	rs10986439	4.48467e-07	1.95552	-1.1019
101262653	rs73488412	2.64086e-06	2.62664	-1.81821e-10
101262897	rs139891893	3.49802e-08	-1.69744	-1.81821e-10
101263533	rs2779555	1.46505e-08	-1.39178	-1.17596
101264019	rs2808561	1.28906e-08	-1.49992	-1.1958
101264702	rs10512257	1.48034e-08	-1.59848	-0.958873
101265290	rs2779556	1.37853e-08	-1.58986	-1.03875
101265332	rs11788445	1.91463e-08	-1.18181	-1.1183
101265361	rs116878438	1.03248e-08	-1.73427	-1.1834
101265821	rs2779557	1.38789e-08	-1.58743	-1.03442
101266451	rs7023937	4.75613e-07	2.06927	-1.15688
101266669	rs12552067	1.98673e-08	-1.13934	-1.1238
101267231	rs11789969	2.00784e-08	-1.13135	-1.12122
101267337	rs11789572	1.93478e-08	-1.1638	-1.12584
101267514	rs10986469	1.96634e-08	-1.15596	-1.1175
101267589	rs12683969	1.96634e-08	-1.15596	-1.1175
101267738	rs10986470	1.4788e-08	-1.5375	-1.02091
101267814	rs871796	1.43639e-07	0.855351	-1.14026
101267858	rs10986472	1.97059e-08	-1.15596	-1.11534
101267927	rs10986473	3.46479e-08	-1.70698	-1.81821e-10
101268193	rs11788107	2.01495e-08	-1.13811	-1.11093
101268520	rs871797	1.52614e-08	-1.54822	-0.978664
101268643	rs10986474	3.48436e-08	-1.70135	-1.81821e-10
101269435	rs72603694	2.69327e-08	-0.848376	-1.1105
101269462	rs2808562	1.83531e-08	-1.69565	-0.646764
101269499	rs61063002	6.76338e-08	-1.22152e-10	-1.03811
101269571	rs2779558	2.41616e-08	-1.4568	-0.610651
101269594	rs57879948	2.19214e-08	-1.4386	-0.726151
101269854	rs10819003	2.34902e-08	-1.03685	-1.05879
101269900	rs74883299	3.75965e-08	-1.62531	-1.81821e-10
101270100	rs13289887	4.59932e-08	-1.73383	0.310108
101270230	rs13295101	4.63162e-08	-1.7338	0.317077
101270444	rs55816307	4.53709e-08	-1.73287	0.295522
101270596	rs13294767	4.24177e-08	-1.73532	0.230668
101270717	rs13293702	4.15737e-08	-1.73465	0.2099
101270742	rs141981289	3.60735e-08	-1.66666	-1.81821e-10
101270750	rs11794615	2.60686e-08	-0.917107	-1.07438
101270766	rs13295021	4.5304e-08	-1.73187	0.293053
101270850	rs2779560	4.83021e-08	-0.581415	-0.793326
101270940	rs13294095	4.01084e-08	-1.7359	0.175274
101271295	rs2808564	4.98016e-08	-0.560068	-0.784103
101271334	rs112937268	2.52822e-08	-0.934935	-1.08718
101271484	rs146509520	4.18856e-08	-1.73386	0.216584
101273145	rs117392404	5.39102e-08	-0.482343	-0.782553
101275150	rs149702841	2.30259e-08	-1.04438	-1.07122
101277166	rs55940107	3.13752e-08	-0.622477	-1.18372
101277278	rs2808565	2.08179e-08	-1.46723	-0.74917
101277609	rs7857375	1.90255e-08	-1.62384	-0.682591
101277624	rs138194877	5.46612e-08	-1.25106	-1.81821e-10
101277681	rs2779562	7.65824e-08	-1.69376	0.779908
101277816	rs2779563	1.97145e-08	-1.52169	-0.74917
101277893	rs2808566	7.49472e-08	-1.69706	0.761627
101278077	rs2779564	5.12974e-08	-0.551642	-0.762935
101278085	rs12347388	3.7383e-08	-1.631	-1.81821e-10
101278177	rs117507670	3.94546e-08	-1.57707	-1.81821e-10
101278541	rs1930409	5.03306e-08	-0.568463	-0.765141
101278848	rs868234	2.18611e-08	-1.62922	-0.538282
101279131	rs2779565	1.48685e-08	-1.73022	-0.822756
101279240	rs944762	4.43509e-08	-0.734886	-0.725198
101279351	rs944761	1.75901e-08	-1.64819	-0.736688
101279430	rs78879810	3.96236e-08	-1.57279	-1.81821e-10
101279603	rs2779567	6.95287e-08	-1.72631	0.715837
101280146	rs7024986	1.50266e-08	-1.7242	-0.81819
101280360	rs2808567	2.08308e-08	-1.45413	-0.761652
101280384	rs2779569	4.37001e-08	-0.741665	-0.733201
101280508	rs2779570	4.35086e-08	-0.770767	-0.708492
101280526	rs11789322	2.42275e-08	-0.943778	-1.12095
101280556	rs191431709	3.70122e-08	-1.64097	-1.81821e-10
101280728	rs72761519	2.98573e-08	-0.668383	-1.1874
101280731	rs2779571	1.52029e-08	-1.7242	-0.806528
101280846	rs2808568	5.51102e-08	-0.510765	-0.732118
101281175	rs16916777	3.24716e-07	1.17531	-0.644575
101281539	rs7044793	3.61235e-08	-1.72152	0.0562429
101281710	rs2779572	6.41956e-08	-1.73647	0.646193
101281811	rs7048239	3.5657e-08	-1.7218	0.0435295
101281934	rs2779573	6.82253e-08	-1.73672	0.707314
101282313	rs7861460	3.08295e-08	-1.72366	-0.100089
101282425	rs72603695	2.36745e-08	-0.934935	-1.15288
101282528	rs72603696	2.35874e-08	-0.934935	-1.15657
101282692	rs10121587	3.36804e-08	-1.7353	-1.81821e-10
101282697	rs116969213	6.29395e-08	-1.11004	-1.81821e-10
101283635	rs870082	5.15189e-06	3.2949	-1.81821e-10
101283636	rs2779574	5.64804e-08	-1.73682	0.518497
101283741	rs944760	4.17398e-08	-0.79212	-0.728641
101283827	rs870083	1.72208e-08	-1.72632	-0.679777
101284086	rs4742732	3.9178e-08	-1.5841	-1.81821e-10
101284111	rs2095121	1.58174e-08	-1.6612	-0.829908
101284178	rs2779575	2.10328e-08	-1.42056	-0.785577
101284552	rs2779576	4.41107e-08	-0.764091	-0.701423
101284614	rs149320333	3.75483e-08	-1.62659	-1.81821e-10
101284757	rs144564930	3.93606e-07	0.723133	-1.81821e-10
101285414	rs2779577	2.1204e-08	-1.41713	-0.780897
101285552	rs10733671	1.85102e-08	-1.16175	-1.17215
101285730	rs72603697	2.28952e-08	-0.962189	-1.1591
101285738	rs72603698	2.28952e-08	-0.962189	-1.1591
101285867	rs2779578	5.05883e-08	-0.606407	-0.722089
101285868	rs10986531	4.05408e-08	-1.54991	-1.81821e-10
101285964	rs2779579	2.13327e-08	-1.4064	-0.785577
101286121	rs10121121	3.36309e-08	-1.73677	-1.81821e-10
101286363	rs2779580	2.08132e-08	-1.42396	-0.792667
101286912	rs117873935	1.09224e-07	-1.22152e-10	-0.558819
101286985	rs2779581	5.00248e-08	-0.686615	-0.653082
101287117	rs2779582	4.87811e-08	-0.656401	-0.708472
101287436	rs10819028	4.2529e-08	-1.50203	-1.81821e-10
101287450	rs2779583	2.10281e-08	-1.41369	-0.792667
101287938	rs12348695	3.37939e-08	-1.72383	-0.00810712
101287952	rs2095120	5.40423e-08	-0.507291	-0.755158
101288372	rs117462999	3.37737e-08	-1.73253	-1.81821e-10
101288705	rs183228304	1.13951e-07	-1.22152e-10	-0.516446
101289106	rs117705125	4.03974e-08	-1.55345	-1.81821e-10
101289596	rs6478743	3.36385e-08	-1.73654	-1.81821e-10
101289991	rs10760389	2.07086e-08	-1.05165	-1.17002
101290439	rs141618193	1.20384e-07	-1.22152e-10	-0.461528
101290777	rs7021802	3.37052e-08	-1.73456	-1.81821e-10
101291063	rs1930424	5.38571e-08	-0.48845	-0.777433
101291088	rs4534235	2.08165e-08	-1.40988	-0.806588
101291151	rs1930425	3.48375e-08	-1.72985	0.0283325
101291405	rs1930426	4.40503e-08	-0.738243	-0.728641
101291643	rs2779585	4.52754e-08	-0.723952	-0.715501
101291688	rs2779586	2.00866e-08	-1.3923	-0.859867
101291934	rs10121704	3.36385e-08	-1.73654	-1.81821e-10
101292166	rs2779587	5.4082e-08	-0.526285	-0.73543
101292214	rs79034296	3.39209e-08	-1.72819	-1.81821e-10
101292221	rs56177517	3.36379e-08	-1.73656	-1.81821e-10
101292693	rs2779588	4.75709e-08	-0.660276	-0.729719
101292779	rs2779589	2.27277e-08	-1.41713	-0.711501
101292894	rs2779590	2.07325e-08	-1.4029	-0.817613
101292941	rs4355908	3.66172e-08	-1.73469	0.0829949
101293038	rs4596749	3.54218e-08	-1.7288	0.0439125
101293183	rs117685732	3.66141e-08	-1.65178	-1.81821e-10
101293382	rs10986577	2.28513e-08	-0.988123	-1.13509
101293492	rs73488485	6.57506e-06	3.53882	-1.81821e-10
101293535	rs117411519	3.85731e-08	-1.59966	-1.81821e-10
101293577	rs55807407	3.37207e-08	-1.73411	-1.81821e-10
101293620	rs55703227	3.37968e-08	-1.73185	-1.81821e-10
101293705	rs12379681	4.12583e-08	-1.53236	-1.81821e-10
101294298	rs10986579	2.23213e-08	-0.97134	-1.17533
101294336	rs11788298	1.73889e-08	-1.73364	-0.66274
101294391	rs10115107	3.3671e-08	-1.73558	-1.81821e-10
101294537	rs143604650	4.1026e-08	-1.53801	-1.81821e-10
101295001	rs2779591	1.97064e-08	-1.39938	-0.871889
101295035	rs7855197	3.37375e-08	-1.73361	-1.81821e-10
101295221	rs6478747	3.367e-08	-1.73561	-1.81821e-10
101295352	rs10521035	4.53905e-07	1.71499	-0.84932
101295417	rs12351127	3.89181e-08	-1.70744	0.116685
101295502	rs2779593	1.98762e-08	-1.37023	-0.892466
101295920	rs10986584	2.81187e-08	-0.761898	-1.15388
101296574	rs7032419	4.86132e-08	-0.614634	-0.753686
101296737	rs80056900	1.29361e-08	-1.51828	-1.17391
101296800	rs2104906	3.00766e-08	-0.909097	-0.939373
101297144	rs4237192	1.32273e-08	-1.49322	-1.17672
101297515	rs2001993	4.95673e-08	-1.72343	0.374541
101297645	rs2001992	1.26362e-08	-1.53834	-1.17731
101298004	rs2779599	7.35823e-08	-0.242669	-0.711144
101298155	rs7857537	2.18993e-07	0.136823	-1.81821e-10
101298202	rs147943095	3.36549e-08	-1.73606	-1.81821e-10
101298370	rs1999502	1.25362e-08	-1.5475	-1.1761
101298707	rs11787646	3.39123e-08	-1.72844	-1.81821e-10
101298800	rs1999503	1.24574e-08	-1.53834	-1.19156
101298863	rs16916909	1.24869e-08	-1.53368	-1.19386
101299023	rs78107422	1.20499e-08	-1.57021	-1.19295
101299219	rs12349351	5.18067e-08	-1.73477	0.430077
101299287	rs7045028	2.04203e-07	0.0668987	-1.81821e-10
101299559	rs2808569	7.87748e-08	0.146179	-1.0318
101299910	rs10986631	1.21159e-08	-1.56162	-1.19608
101300129	rs7876036	2.08874e-07	0.089512	-1.81821e-10
101300519	rs73488496	4.2789e-07	0.80665	-1.81821e-10
101300786	rs2779600	2.37672e-08	-1.63231	-0.4516
101300867	rs138713100	7.61273e-08	-1.22152e-10	-0.91981
101300963	rs61565750	1.95101e-07	0.0213008	-1.81821e-10
101300967	rs2779601	3.3163e-08	-1.13837	-0.612408
101300999	rs10986638	1.22856e-08	-1.54832	-1.19547
101301307	rs117196480	4.52736e-08	-1.43949	-1.81821e-10
101301655	rs2808570	3.22712e-08	-1.12604	-0.651998
101301700	rs73655489	2.35964e-07	0.211462	-1.81821e-10
101302930	rs77897477	8.97429e-08	0.361486	-1.11675
101303077	rs2779602	2.22272e-08	-1.71858	-0.43232
101303770	rs2808521	8.83363e-08	0.29831	-1.06937
101304302	rs35449008	2.45283e-07	0.250196	-1.81821e-10
101304348	rs2184026	9.9143e-08	0.41281	-1.06846
101304712	rs12338626	3.78966e-08	-1.72591	0.108554
101305257	rs73488500	1.39746e-08	-1.59341	-1.02156
101306446	rs2808522	3.63072e-08	-0.924451	-0.735749
101306621	rs2808523	3.26984e-08	-0.900148	-0.864743
101307334	rs10819042	2.08635e-07	0.0883674	-1.81821e-10
101307606	rs73490405	3.37744e-08	-1.73251	-1.81821e-10
101308111	rs1999498	3.41909e-08	-1.72591	0.00565159
101312054	rs61233819	2.33323e-07	0.200205	-1.81821e-10
101312203	rs62576020	3.38359e-08	-1.73069	-1.81821e-10
101312877	rs4448404	6.02133e-08	-1.22152e-10	-1.15432
101312896	rs12347864	8.38412e-08	-0.823292	-1.81821e-10
101313130	rs113271620	3.42793e-08	-1.71768	-1.81821e-10
101313371	rs16917019	2.99728e-08	-0.961688	-0.890239
101313856	rs4743234	1.28059e-08	-1.51897	-1.18334
101314056	rs10986708	3.35857e-08	-1.73566	-0.00245249
101314511	rs62576022	3.43331e-08	-1.71611	-1.81821e-10
101315372	rs76712610	1.12372e-07	-0.530398	-1.81821e-10
101315593	rs2808524	1.00933e-07	0.475183	-1.11295
101315603	rs117262666	1.59298e-07	0.975106	-1.15655
101315858	rs13290406	1.21445e-07	0.0277185	-0.480473
101315952	rs142156770	8.35387e-08	-1.22152e-10	-0.826907
101316810	rs74762438	1.27211e-07	-0.406369	-1.81821e-10
101317401	rs2259639	9.87991e-08	0.43008	-1.08921
101317621	rs944686	9.14607e-08	0.359832	-1.09614
101317896	rs28546491	9.29004e-08	-0.720689	-1.81821e-10
101317921	rs2900512	6.03663e-08	0.0297219	-1.18151
101317924	rs4507885	9.93263e-08	-0.653806	-1.81821e-10
101318075	rs884886	6.50922e-08	0.0750205	-1.15143
101318121	rs884887	5.49561e-08	-0.49001	-0.755671
101318129	rs944687	8.79297e-08	0.310321	-1.086
101318626	rs73490413	3.4107e-08	-1.72271	-1.81821e-10
101318797	rs884888	1.77633e-08	-1.7208	-0.654282
101319069	rs7044171	1.0282e-07	-0.619234	-1.81821e-10
101320224	rs11791441	1.19211e-08	-1.73677	-1.03714
101320250	rs2808525	1.42343e-07	0.769891	-1.06387
101320582	rs10986740	2.10607e-08	-1.66218	-0.542627
101320857	rs4743235	3.48085e-08	-1.70236	-1.81821e-10
101321063	rs16917111	1.73726e-07	-0.0947357	-1.81821e-10
101321070	rs16917113	5.77194e-08	-1.22152e-10	-1.19662
101321194	rs10986744	9.77254e-08	-0.670055	-1.81821e-10
101321226	rs2779605	1.37442e-07	0.68852	-1.01754
101321254	rs4743236	3.41166e-08	-1.72243	-1.81821e-10
101321364	rs11999209	1.26585e-07	-0.411303	-1.81821e-10
101321549	rs111447025	1.76576e-07	-0.0784678	-1.81821e-10
101321700	rs2225559	1.0488e-07	-0.599402	-1.81821e-10
101321797	rs113445959	1.85288e-07	-0.0303051	-1.81821e-10
101321818	rs149686305	3.50564e-08	-1.69526	-1.81821e-10
101322136	rs957339	1.98775e-07	0.0399569	-1.81821e-10
101322370	rs1930137	1.44992e-07	0.743858	-1.0194
101322666	rs2778901	1.39708e-07	0.696866	-1.00953
101322872	rs59391327	2.97794e-07	0.444185	-1.81821e-10
101322880	rs4743237	2.42922e-08	-0.873157	-1.1889
101322900	rs2779518	1.78585e-08	-1.65028	-0.719458
101322986	rs113958780	3.60062e-08	-1.66852	-1.81821e-10
101323921	rs2779519	1.28216e-08	-1.57234	-1.12874
101323931	rs62576023	2.5303e-08	-0.827244	-1.19405
101323942	rs78851847	3.4168e-08	-1.72093	-1.81821e-10
101324654	rs75210337	3.39798e-08	-1.72645	-1.81821e-10
101325125	rs28458297	7.65282e-08	-0.914557	-1.81821e-10
101325860	rs2779521	1.19956e-07	0.592681	-1.05778
101325891	rs16917159	2.73091e-08	-0.758512	-1.18648
101326013	rs62576024	2.11079e-08	-1.0223	-1.18027
101326057	rs11790707	3.44194e-08	-1.7136	-1.81821e-10
101326330	rs117259538	4.51869e-08	-1.44141	-1.81821e-10
101326687	rs2808526	8.57688e-08	-0.358898	-0.441664
101327048	rs16917171	5.78152e-08	-1.22152e-10	-1.19497
101327142	rs150733058	3.42172e-08	-1.71949	-1.81821e-10
101327251	rs139117030	1.34356e-07	-0.351726	-1.81821e-10
101327469	rs2808527	4.20426e-08	-0.647931	-0.865601
101327887	rs1167765	2.15816e-08	-1.3323	-0.848073
101327990	rs1167766	2.12817e-08	-1.36015	-0.834219
101328200	rs1167767	2.30248e-08	-1.25922	-0.856426
101328375	rs16917183	3.52833e-08	-1.68881	-1.81821e-10
101328913	rs1186363	2.28687e-08	-1.27908	-0.843369
101328989	rs62576025	3.36292e-08	-1.73682	-1.81821e-10
101329227	rs1759308	1.42209e-08	-1.54621	-1.05129
101329467	rs1183825	2.25502e-08	-1.14306	-0.993415
101329629	rs1184859	1.19372e-08	-1.72067	-1.05189
101329859	rs867762	5.77276e-08	-1.22152e-10	-1.19648
101329894	rs6478761	1.07998e-08	-1.71422	-1.15847
101329978	rs867763	5.77372e-08	-1.22152e-10	-1.19632
101330318	rs871002	3.18223e-07	0.339614	0.170922
101330385	rs914669	3.17687e-07	0.339614	0.169236
101330421	rs13288889	3.76772e-08	-1.62316	-1.81821e-10
101331252	rs17778184	2.95105e-07	0.23517	0.199943
101331392	rs1167768	5.49165e-08	-0.134039	-1.11236
101331656	rs35907958	5.25729e-08	-1.29002	-1.81821e-10
101332364	rs13286162	3.71918e-08	-1.63613	-1.81821e-10
101332459	rs2778902	3.636e-08	-0.709548	-0.949201
101332563	rs34629716	3.41754e-08	-1.72071	-1.81821e-10
101332719	rs1622942	1.27717e-08	-1.59815	-1.10684
101333453	rs928425	1.03209e-08	-1.73066	-1.18739
101333510	rs928426	3.46357e-07	-0.842206	1.43746
101333826	rs80339899	6.18089e-08	-1.22152e-10	-1.12817
101333901	rs7044074	3.60041e-08	-1.66858	-1.81821e-10
101334067	rs7029361	4.05017e-08	-1.55087	-1.81821e-10
101334311	rs12343226	3.36348e-08	-1.73665	-1.81821e-10
101334556	rs1167769	2.99922e-08	-1.71547	-0.135807
101334912	rs112338766	5.08202e-08	-1.32392	-1.81821e-10
101334945	rs2779523	2.0769e-08	-1.06881	-1.14995
101335218	rs13298759	1.4904e-08	-1.60122	-0.949373
101335298	rs7861531	1.61016e-07	0.164334	-0.335045
101335358	rs115385822	1.07797e-08	-1.71687	-1.15768
101335664	rs10986792	1.84695e-08	-1.37131	-0.964789
101336041	rs1179740	1.2082e-08	-1.72671	-1.03379
101336282	rs75220261	1.37288e-08	-1.57283	-1.05989
101336292	rs2018973	1.53179e-08	-1.49188	-1.03131
101336318	rs10986793	4.96114e-08	-1.348	-1.81821e-10
101336512	rs1318613	5.86435e-08	0.0157801	-1.19652
101336742	rs2778903	3.76117e-08	-1.40077	-0.22413
101336779	rs73494466	1.09811e-08	-1.73683	-1.11921
101336923	rs55656513	7.07013e-08	0.153361	-1.14711
101337135	rs56042101	7.05054e-08	0.153361	-1.14989
101337197	rs10986801	8.43957e-08	-0.998076	0.181375
101337425	rs7042909	2.75465e-08	-1.7233	-0.213045
101337839	rs10986803	7.23781e-08	0.153361	-1.12367
101337999	rs10986806	2.65097e-08	-0.867426	-1.10728
101338323	rs10986810	9.60382e-08	0.280541	-0.968013
101338331	rs2778904	2.36053e-07	-1.69616	1.908
101338332	rs80322096	1.13214e-08	-1.70957	-1.11596
101338613	rs2778905	2.48646e-07	-1.69525	1.95906
101338855	rs2779524	2.5856e-07	-1.69056	1.99347
101338946	rs2808529	2.57961e-08	-1.23125	-0.770743
101338983	rs11789308	1.34672e-07	-0.72432	0.374942
101339105	rs2808530	1.88175e-07	-1.69525	1.6804
101339126	rs62576028	1.213e-07	0.483527	-0.937476
101339177	rs2808531	1.91703e-07	-1.69056	1.69429
101339259	rs372863046	6.50563e-08	-1.22152e-10	-1.07696
101339629	rs2808532	1.49937e-07	-1.69957	1.45757
101339690	rs1758799	6.17413e-08	0.0669608	-1.19622
101339702	rs67703533	9.69001e-08	-1.0071	0.328563
101339812	rs13286375	2.09796e-07	0.350624	-0.256704
101339857	rs2808533	6.33796e-08	0.0935571	-1.19663
101339947	rs2808534	2.94654e-08	-0.740366	-1.12864
101340004	rs2778906	5.29035e-08	-0.0908286	-1.19292
101340070	rs2808535	1.56729e-07	-1.67205	1.47436
101340125	rs143492644	9.76548e-08	-1.22152e-10	-0.670778
101340301	rs2808536	5.31895e-08	-0.0818331	-1.19652
101340316	rs3750344	1.02872e-07	-1.03601	0.417277
101340425	rs3750343	1.31564e-07	-0.317105	-0.0556163
101340440	rs2808537	3.42339e-08	-0.532822	-1.18618
101340856	rs10986814	1.02194e-07	-0.939447	0.314106
101340965	rs1182894	6.23965e-08	0.0769527	-1.19566
101341534	rs10986816	1.01442e-07	-0.939447	0.306714
101341851	rs73494486	1.92633e-08	-1.15575	-1.13827
101341893	rs1177531	7.66295e-08	0.282982	-1.19622
101342282	rs1182895	7.81029e-08	0.302149	-1.19634
101343051	rs10986822	1.55966e-07	-0.623776	0.421196
101343069	rs57456685	1.0618e-08	-1.72769	-1.16198
101343110	rs1186364	2.68532e-08	-1.57415	-0.387686
101343357	rs16917365	2.9572e-07	0.0645803	0.372615
101343420	rs2779526	6.18212e-08	0.0652242	-1.1932
101344340	rs2779527	7.426e-07	0.656071	0.701869
101344650	rs10819060	9.89665e-08	0.471325	-1.12876
101344709	rs2808538	2.07524e-07	-1.70147	1.7845
101344983	rs7851347	1.02692e-08	-1.73682	-1.18625
101345501	rs1167762	1.97611e-07	-1.69932	1.7334
101345778	rs2778908	1.95991e-07	-1.70755	1.7334
101346168	rs1167763	1.21252e-08	-1.65575	-1.10118
101346548	rs10123407	2.94369e-08	-0.852879	-1.01709
101346661	rs2779528	1.52587e-07	-1.71992	1.49544
101346757	rs1186021	1.47696e-07	-1.71843	1.46137
101347208	rs73494498	1.10181e-08	-1.73508	-1.1176
101347219	rs12337255	4.24257e-08	-1.50446	-1.81821e-10
101347398	rs17778857	1.23393e-07	-1.73581	1.29896
101348368	rs74608357	9.38516e-08	-0.646985	-0.063517
101348460	rs16917415	7.14038e-08	-1.22152e-10	-0.983866
101348515	rs116849701	3.36311e-08	-1.73677	-1.81821e-10
101348753	rs10120605	2.39564e-08	-1.05181	-1.02417
101348871	rs12378482	1.1727e-08	-1.69333	-1.09699
101348955	rs118125840	4.68719e-08	-1.4048	-1.81821e-10
101349169	rs144311734	3.3719e-08	-1.73416	-1.81821e-10
101349187	rs79670705	1.80749e-08	-1.27571	-1.08199
101349276	rs117818554	1.27773e-07	-1.22152e-10	-0.401965
101349321	rs2778909	1.44507e-08	-1.42438	-1.1571
101349656	rs78316820	1.12476e-08	-1.72415	-1.10791
101349676	rs76651577	1.12149e-08	-1.72499	-1.10998
101349918	rs2778910	2.61954e-08	-0.939404	-1.04723
101350077	rs2779529	3.50774e-07	1.24265	-0.634723
101351023	rs7861148	9.0668e-08	-0.745012	-1.81821e-10
101351051	rs7860298	8.87326e-08	-0.76659	-1.81821e-10
101351202	rs112497706	4.21968e-08	-1.50987	-1.81821e-10
101351218	rs58022571	6.5822e-08	-1.06526	-1.81821e-10
101351305	rs10986850	1.11799e-08	-1.71173	-1.12637
101351818	rs10986852	1.05682e-07	0.47352	-1.0653
101352156	rs59614727	6.8614e-08	-1.02372	-1.81821e-10
101352197	rs57905636	7.20476e-08	-0.97489	-1.81821e-10
101352217	rs57185876	6.26776e-08	-1.11421	-1.81821e-10
101352979	rs1999501	2.78965e-08	-1.22153	-0.702183
101353067	rs17779010	1.21169e-07	0.563315	-1.01835
101353219	rs117455238	3.69506e-08	-1.64263	-1.81821e-10
101353458	rs75846681	3.39145e-08	-1.72838	-1.81821e-10
101353471	rs10986861	1.12682e-08	-1.68948	-1.14075
101354655	rs76553568	3.38006e-08	-1.73174	-1.81821e-10
101354809	rs56123608	1.34655e-07	0.670028	-1.01953
101354861	rs74756749	1.32288e-08	-1.60682	-1.063
101355381	rs13301129	1.31242e-07	-0.334549	-0.0406217
101355624	rs2808539	5.36744e-07	2.20342	-1.17012
101355949	rs10986878	2.5973e-07	1.23478	-0.927349
101355996	rs2808540	1.88337e-08	-1.38162	-0.934947
101356005	rs11787957	2.88593e-07	1.4397	-1.0269
101356054	rs34181928	1.08823e-07	-0.403174	-0.159325
101356061	rs35835340	2.25345e-08	-1.17444	-0.962723
101356091	rs10819066	2.57262e-07	1.23478	-0.936897
101356515	rs1999500	4.85443e-08	-0.678072	-0.691667
101356553	rs1999499	4.67274e-08	-0.692862	-0.715024
101356663	rs7035372	1.00715e-07	-0.420488	-0.219436
101356791	rs1758805	4.76644e-07	2.10919	-1.19463
101356844	rs1537738	1.72118e-08	-1.42273	-0.983896
101357089	rs1537737	4.61871e-07	2.0788	-1.19574
101357141	rs12378806	1.20596e-08	-1.59416	-1.16819
101357407	rs2808541	1.81521e-08	-1.35249	-1.00093
101357641	rs117279565	1.27711e-08	-1.6055	-1.09954
101357711	rs77680548	2.08e-08	-1.68213	-0.535138
101357945	rs186986100	4.10506e-08	-1.53741	-1.81821e-10
101358131	rs1167764	1.737e-08	-1.37342	-1.02405
101358348	rs1034160	4.73298e-08	-0.707657	-0.68742
101358568	rs2151075	1.66632e-08	-1.41496	-1.02405
101358735	rs16917637	4.87712e-08	-1.36508	-1.81821e-10
101359083	rs55946876	1.1322e-07	0.498085	-1.02097
101359220	rs10986912	2.49583e-07	1.11724	-0.849669
101359237	rs2184025	5.60991e-08	-0.644548	-0.580549
101359392	rs2151216	1.66711e-08	-1.36558	-1.07296
101359573	rs2151215	2.48796e-07	1.45594	-1.19153
101360584	rs10986929	3.3808e-08	-1.73152	-1.81821e-10
101361028	rs4743238	1.97095e-07	0.987358	-0.955889
101361253	rs13284800	4.57948e-08	-0.765229	-0.662819
101361447	rs10819071	3.94373e-08	-1.21352	-0.363987
101361577	rs10986939	1.2723e-08	-1.5791	-1.1297
101361584	rs10819072	2.9824e-08	-1.14522	-0.71168
101361710	rs10819073	3.12912e-08	-1.0972	-0.71168
101361788	rs10819074	3.93088e-08	-0.934248	-0.646521
101362018	rs10986946	3.0409e-08	-1.08384	-0.753644
101362101	rs10986948	3.00052e-08	-1.0972	-0.753644
101362263	rs17779442	2.15693e-08	-1.17085	-1.01009
101362833	rs12684622	8.77169e-08	0.189328	-0.967431
101362861	rs10986955	1.72481e-07	0.901833	-1.00376
101362948	rs914665	9.92571e-08	0.383141	-1.03764
101363041	rs914664	1.0376e-07	0.427505	-1.03764
101363042	rs2258938	1.30675e-08	-1.49528	-1.18681
101363055	rs914663	9.04272e-08	0.337021	-1.08469
101363329	rs914662	1.7384e-07	0.939974	-1.03405
101363628	rs2418084	9.557e-08	0.362789	-1.05515
101363827	rs1320497	9.65758e-08	0.38481	-1.0667
101363894	rs2418085	9.51939e-08	0.373729	-1.07003
101363960	rs944688	1.44924e-07	0.842303	-1.11831
101364478	rs148051122	1.31177e-07	-0.375666	-1.81821e-10
101364493	rs62561779	1.62565e-07	0.950586	-1.11172
101364499	rs62561780	2.75005e-07	1.45249	-1.08792
101364522	rs62561781	1.91644e-07	1.13339	-1.12997
101364669	rs141649144	1.15929e-08	-1.63052	-1.1713
101364940	rs73502480	5.96183e-08	-1.16425	-1.81821e-10
101365866	rs13293545	2.20307e-08	-1.14836	-1.01142
101365961	rs870047	4.55805e-08	-0.589709	-0.843027
101366538	rs944689	1.11313e-08	-1.67554	-1.16691
101367279	rs10986995	1.02876e-08	-1.73499	-1.18628
101367308	rs7026754	1.51176e-08	-1.35017	-1.18619
101367426	rs2779534	1.25677e-08	-1.67433	-1.04676
101367463	rs76987298	8.96957e-08	-0.755794	-1.81821e-10
101367875	rs72743818	3.39097e-08	-1.72852	-1.81821e-10
101368008	rs10986999	1.11502e-08	-1.64486	-1.1959
101368212	rs59652555	1.02101e-08	-1.73682	-1.19202
101368840	rs147523435	6.90278e-08	-1.22152e-10	-1.01771
101368925	rs10987004	1.02343e-08	-1.73671	-1.18976
101369096	rs191085375	3.41287e-08	-1.72208	-1.81821e-10
101369165	rs10987005	1.02225e-08	-1.73668	-1.19095
101369176	rs118114093	3.45359e-08	-1.29621	-0.414006
101369422	rs113493231	3.40488e-08	-1.72442	-1.81821e-10
101369568	rs77545309	1.06943e-08	-1.68787	-1.19464
101369718	rs187573541	3.36616e-08	-1.73586	-1.81821e-10
101369858	rs74498704	1.27771e-08	-1.72935	-0.975214
101370349	rs12377101	1.01807e-08	-1.73672	-1.19501
101371017	rs4743239	1.58924e-08	-1.30813	-1.17824
101371269	rs2779536	1.09774e-08	-1.66252	-1.19386
101371965	rs1930141	1.21193e-08	-1.61062	-1.1468
101372405	rs1023209	1.37428e-08	-1.68298	-0.948726
101372414	rs7874603	1.23418e-08	-1.61951	-1.11972
101372492	rs72743821	8.80041e-08	-0.774834	-1.81821e-10
101373039	rs7848993	5.31682e-08	-0.174558	-1.1042
101373283	rs13302776	6.67948e-08	-0.463652	-0.58694
101373527	rs2778911	1.454e-08	-1.50442	-1.0709
101373532	rs116923243	3.75353e-08	-1.62693	-1.81821e-10
101373694	rs116243516	3.56267e-08	-1.67912	-1.81821e-10
101373869	rs11788000	1.09481e-08	-1.66314	-1.19591
101374730	rs2151076	2.24271e-08	-1.45908	-0.682864
101374953	rs1889059	1.43635e-08	-1.53173	-1.0558
101374962	rs76294940	6.34787e-08	-1.22152e-10	-1.10151
101375627	rs10987057	3.6125e-08	-1.66523	-1.81821e-10
101375637	rs115630659	3.73478e-08	-1.63194	-1.81821e-10
101375656	rs1930422	1.47463e-08	-1.52502	-1.03621
101375671	rs1984055	2.26471e-08	-1.47049	-0.661702
101375948	rs1930421	1.47336e-08	-1.53833	-1.02376
101376153	rs118025650	3.53353e-08	-1.68734	-1.81821e-10
101376533	rs34692225	3.69006e-08	-0.765306	-0.878683
101377032	rs4327958	1.30692e-08	-1.51215	-1.16981
101377316	rs117058960	6.62418e-08	-1.22152e-10	-1.05891
101377401	rs113758230	3.42473e-08	-1.71861	-1.81821e-10
101378168	rs2779539	1.63097e-08	-1.36863	-1.09182
101378448	rs2778912	1.68056e-08	-1.34111	-1.08939
101378559	rs111310121	3.89761e-08	-1.58927	-1.81821e-10
101379252	rs10987082	1.03659e-08	-1.71975	-1.19394
101379278	rs10987083	1.03423e-08	-1.72153	-1.19444
101379373	rs1167773	6.40584e-08	-0.820651	-0.27177
101379780	rs2778913	3.02271e-08	-1.42633	-0.417152
101380565	rs2778914	6.35375e-08	-0.820651	-0.279936
101380632	rs75358476	6.13915e-08	-1.22152e-10	-1.13495
101381581	rs7872682	1.11149e-08	-1.64895	-1.19498
101382373	rs117828663	1.16937e-07	-1.22152e-10	-0.490582
101382452	rs75850100	6.22338e-08	-1.22152e-10	-1.12132
101382838	rs1167774	1.85349e-08	-1.51261	-0.819956
101384591	rs117999718	6.42546e-08	-1.22152e-10	-1.08936
101384648	rs151142819	3.68378e-08	-1.64569	-1.81821e-10
101384719	rs6478785	1.43875e-08	-1.60521	-0.980654
101385190	rs78645274	6.43144e-08	-1.22152e-10	-1.08843
101385512	rs113097806	1.08281e-07	-0.567487	-1.81821e-10
101385524	rs2778915	4.93436e-08	-0.165425	-1.18798
101385586	rs7853961	1.01984e-08	-1.73584	-1.19414
101385839	rs1930130	1.32445e-08	-1.49761	-1.17103
101386241	rs10120452	3.26317e-08	-0.595423	-1.17151
101386369	rs77822344	6.46561e-08	-1.22152e-10	-1.08313
101386657	rs7033796	2.4488e-08	-1.30499	-0.749045
101387072	rs74815557	3.39686e-08	-1.72678	-1.81821e-10
101387560	rs10987128	2.56089e-08	-1.32325	-0.686028
101387983	rs12379166	2.43121e-08	-1.23061	-0.830633
101388897	rs10081774	1.01788e-08	-1.73529	-1.19662
101389269	rs2778916	1.37921e-08	-1.43914	-1.18898
101389408	rs1930131	2.60367e-08	-1.37492	-0.617795
101389813	rs76187496	6.18872e-08	-1.22152e-10	-1.1269
101389839	rs2779541	5.88312e-08	-1.14346	-0.0340852
101390058	rs76065408	6.41498e-08	-1.22152e-10	-1.091
101390273	rs2778917	6.7059e-08	-1.15369	0.107044
101390650	rs75782199	7.32457e-08	-1.22152e-10	-0.958397
101390947	rs146338418	8.75131e-08	-0.780428	-1.81821e-10
101392218	rs79954397	3.92414e-08	-1.58248	-1.81821e-10
101392359	rs7853536	8.2781e-08	-0.836018	-1.81821e-10
101392480	rs1167771	1.38466e-08	-1.43001	-1.19416
101392748	rs150738424	7.49246e-08	-0.935735	-1.81821e-10
101392755	rs1547272	2.86768e-08	-1.33276	-0.563373
101393114	rs117536345	6.11387e-08	-1.13907	-1.81821e-10
101393964	rs2779542	5.74085e-08	-0.00654189	-1.19548
101394741	rs79209487	6.17324e-08	-1.22152e-10	-1.12941
101394765	rs1930410	2.83466e-08	-1.32492	-0.582789
101395512	rs117671220	8.37773e-08	-1.22152e-10	-0.824054
101395618	rs117030476	6.38451e-08	-1.22152e-10	-1.09576
101395746	rs2065452	2.59042e-08	-1.22804	-0.769772
101395836	rs139363326	1.95866e-08	-1.18559	-1.09178
101395837	rs7019309	4.42642e-08	-0.27302	-1.18902
101395893	rs146461169	6.03806e-08	-1.22152e-10	-1.15155
101396012	rs80110644	6.10569e-08	-1.22152e-10	-1.14041
101396033	rs139027240	8.56578e-08	-0.801856	-1.81821e-10
101396063	rs117095110	6.27336e-08	-1.22152e-10	-1.11332
101396175	rs6478789	1.52465e-08	-1.73452	-0.793348
101396614	rs2779543	5.02774e-08	-0.138981	-1.19568
101396848	rs146069624	3.38322e-08	-1.7308	-1.81821e-10
101397155	rs4743241	2.91678e-08	-1.2194	-0.659752
101398125	rs117199433	3.37118e-08	-1.73437	-1.81821e-10
101398163	rs2151217	1.99947e-08	-1.06195	-1.1948
101398220	rs2065451	3.52514e-07	0.532169	0.0807039
101399183	rs2778919	1.89517e-07	-0.00773608	-1.81821e-10
101399554	rs79824961	1.0203e-08	-1.73489	-1.19465
101399556	rs1167772	6.68329e-08	0.145659	-1.19568
101399566	rs7860838	1.29081e-07	-0.391775	-1.81821e-10
101399710	rs1758793	6.40646e-08	-1.08264	-0.00968222
101400056	rs62563760	1.2963e-07	0.164883	-0.552416
101400222	rs4743242	3.89655e-08	-1.03743	-0.55211
101400252	rs59069726	1.24952e-07	-0.424289	-1.81821e-10
101400560	rs7048344	2.91577e-08	-1.20925	-0.670248
101400759	rs10987193	1.02305e-08	-1.73519	-1.19165
101400836	rs7849195	1.26154e-07	-0.414712	-1.81821e-10
101401110	rs6478791	1.23765e-07	-0.433832	-1.81821e-10
101401191	rs7038285	1.02422e-08	-1.73515	-1.19055
101401471	rs6478792	1.27495e-07	-0.404138	-1.81821e-10
101401658	rs113777910	7.8714e-08	-0.886396	-1.81821e-10
101401787	rs7026218	1.02622e-08	-1.73419	-1.18956
101401979	rs117731685	5.97289e-08	-1.22152e-10	-1.1624
101402704	rs72743826	1.23052e-07	-0.439611	-1.81821e-10
101404349	rs7869482	1.05035e-08	-1.71986	-1.18065
101404939	rs139830372	8.36463e-08	-1.22152e-10	-0.82562
101405098	rs4742734	3.88651e-08	-1.07182	-0.520304
101405426	rs59673494	4.63996e-08	-0.219434	-1.19549
101405529	rs967932	1.93522e-08	-1.09494	-1.19446
101405561	rs967931	5.88096e-08	0.0181911	-1.1961
101405964	rs61259291	3.12992e-08	-0.756701	-1.05192
101405966	rs57503540	3.34237e-08	-0.746107	-0.996846
101405983	rs79956251	5.78603e-08	-1.22152e-10	-1.19419
101405986	rs61502094	2.77207e-08	-0.746107	-1.18393
101406038	rs7864144	3.13471e-08	-0.616795	-1.1903
101406052	rs118183224	5.84004e-08	-1.22152e-10	-1.18489
101406212	rs117174052	5.82734e-08	-1.22152e-10	-1.18707
101406431	rs7849599	3.11799e-08	-0.623629	-1.18882
101406442	rs7020492	3.21193e-08	-1.23903	-0.543731
101406739	rs140980003	3.6828e-08	-1.64596	-1.81821e-10
101406812	rs7852947	1.05066e-08	-1.71874	-1.18148
101407173	rs1930423	1.20409e-08	-1.56732	-1.19658
101407601	rs7856813	1.03302e-08	-1.73511	-1.18204
101407758	rs78250217	6.13289e-08	-1.22152e-10	-1.13597
101408299	rs10987230	1.95104e-08	-1.08681	-1.19446
101408718	rs13286855	8.1193e-08	-0.624366	-0.231022
101408766	rs80184134	3.43999e-08	-1.71416	-1.81821e-10
101409450	rs79480445	3.47541e-08	-1.70392	-1.81821e-10
101409732	rs76577840	6.21363e-08	-1.22152e-10	-1.12289
101409772	rs10987234	1.94458e-08	-1.09088	-1.19371
101409833	rs148721611	3.39488e-08	-1.72736	-1.81821e-10
101409891	rs72743828	1.35198e-07	-0.345477	-1.81821e-10
101409997	rs116983731	2.0152e-07	-1.22152e-10	0.0536696
101410129	rs12337386	8.74513e-08	-0.781135	-1.81821e-10
101410444	rs10125405	5.70178e-08	-0.0122359	-1.19662
101410540	rs149052665	6.24098e-08	-1.22152e-10	-1.11849
101411132	rs1930135	4.06529e-08	-1.09502	-0.452128
101412432	rs4743244	3.2839e-08	-1.27714	-0.483463
101412573	rs7873740	1.45499e-07	-0.272046	-1.81821e-10
101412699	rs72743831	1.68887e-07	-0.122988	-1.81821e-10
101413081	rs77247436	6.67771e-08	-1.22152e-10	-1.05086
101413860	rs59647504	1.04831e-08	-1.7269	-1.17555
101413905	rs10987249	1.85267e-08	-1.14463	-1.18838
101414213	rs56693766	1.05367e-08	-1.72296	-1.17438
101414220	rs57190410	1.08609e-08	-1.7065	-1.16054
101414554	rs72760665	1.39507e-07	-0.314101	-1.81821e-10
101415173	rs10119544	1.05757e-08	-1.7212	-1.17245
101415421	rs10119594	1.05697e-08	-1.71747	-1.17676
101416208	rs6478797	7.91466e-08	-1.05762	0.176708
101416681	rs7033772	1.35048e-07	-0.346586	-1.81821e-10
101416878	rs35970652	5.16428e-08	-1.30787	-1.81821e-10
101416978	rs146052970	3.43657e-08	-1.71516	-1.81821e-10
101417240	rs10987258	1.77153e-08	-1.19149	-1.1863
101417250	rs10987259	1.77434e-08	-1.19149	-1.18471
101417785	rs1967890	1.21278e-08	-1.65949	-1.09722
101418154	rs7035420	4.50567e-08	-1.57251	0.128214
101419386	rs4743246	8.82347e-08	-0.978072	0.205855
101419494	rs1571931	8.67453e-08	-1.01377	0.224528
101419700	rs72760668	2.35125e-08	-1.24091	-0.853771
101419832	rs1571930	1.75787e-08	-1.73649	-0.649033
101419966	rs4743247	8.60895e-08	-1.02136	0.224528
101420173	rs148971931	4.90291e-08	-1.3598	-1.81821e-10
101420725	rs1571929	1.7278e-08	-1.73649	-0.666291
101420788	rs1571928	8.68869e-08	-0.99987	0.21226
101420838	rs35209831	1.10979e-08	-1.69567	-1.1498
101421087	rs2225558	1.48699e-08	-1.73683	-0.816046
101421336	rs145021722	3.36407e-08	-1.73648	-1.81821e-10
101421437	rs4743248	1.48141e-08	-1.73683	-0.819806
101421604	rs72760671	2.43967e-08	-1.22733	-0.830433
101421904	rs7388933	8.67887e-08	-1.00684	0.218096
101422440	rs1930134	1.72825e-08	-1.73623	-0.666291
101422607	rs74814252	1.14864e-07	-1.22152e-10	-0.508467
101422786	rs117958849	1.15481e-07	-1.22152e-10	-0.503113
101422996	rs2418209	8.8577e-08	-0.992873	0.224528
101423029	rs4743251	8.92648e-08	-0.985138	0.224528
101423312	rs2151074	8.92648e-08	-0.985138	0.224528
101423336	rs4477137	5.83919e-08	-1.18504	-1.81821e-10
101423383	rs2151073	8.97894e-08	-0.985138	0.230388
101423490	rs2183972	8.97894e-08	-0.985138	0.230388
101423522	rs4606175	2.47101e-08	-1.22048	-0.824526
101423606	rs1571927	1.48699e-08	-1.73683	-0.816046
101423627	rs1571926	8.84763e-08	-0.99987	0.230388
101423675	rs10217283	6.91631e-08	-1.01575	-1.81821e-10
101423685	rs72760677	5.83919e-08	-1.18504	-1.81821e-10
101423764	rs1977581	9.03712e-08	-0.985138	0.236847
101423773	rs149341958	5.35743e-08	-1.27115	-1.81821e-10
101423832	rs1977580	8.97894e-08	-0.985138	0.230388
101424139	rs72760678	2.47573e-08	-1.22048	-0.822617
101424273	rs2900546	8.97894e-08	-0.985138	0.230388
101424605	rs2900547	1.73577e-08	-1.73649	-0.661687
101424702	rs72760679	2.50466e-08	-1.21288	-0.818594
101424773	rs72760681	2.36273e-08	-1.23415	-0.855669
101425151	rs72760683	2.51481e-08	-1.21288	-0.814549
101425316	rs72760684	2.51481e-08	-1.21288	-0.814549
101425337	rs12345853	1.1076e-08	-1.69709	-1.15034
101425511	rs35248075	3.20053e-08	-0.828287	-0.958028
101425522	rs35095054	2.52571e-07	-0.208639	0.488113
101425866	rs914661	9.34625e-08	-1.01377	0.299112
101425868	rs118036590	1.32675e-07	-1.22152e-10	-0.364316
101426136	rs2151072	9.29323e-08	-1.00684	0.28649
101426278	rs117119755	1.34142e-07	-1.22152e-10	-0.353321
101426351	rs72760685	2.45302e-08	-1.23415	-0.818165
101426560	rs72760686	3.38015e-08	-1.73171	-1.81821e-10
101426727	rs117648436	1.26671e-07	-1.22152e-10	-0.410623
101426996	rs4743253	8.95472e-08	-0.99987	0.24242
101427083	rs4743254	1.69377e-08	-1.7359	-0.686778
101427210	rs4743255	1.68683e-08	-1.7359	-0.690885
101427333	rs4743256	9.01761e-08	-0.992873	0.24242
101427468	rs7863368	9.19039e-08	-0.992873	0.2614
101427545	rs7852418	9.31211e-08	-0.992873	0.274556
101427584	rs10987292	1.68626e-08	-1.73623	-0.690885
101427640	rs10987293	3.45052e-08	-0.67938	-1.03173
101427651	rs12002737	6.56188e-08	-0.626091	-0.442264
101427796	rs7865785	2.62409e-08	-1.16887	-0.816027
101427868	rs10739676	1.6817e-08	-1.73444	-0.695385
101428036	rs72760693	5.61174e-08	-1.22477	-1.81821e-10
101428344	rs58711145	2.74976e-08	-1.14061	-0.797514
101428536	rs1953058	9.58215e-08	-0.926243	0.236513
101428700	rs118149470	4.21067e-08	-1.51201	-1.81821e-10
101428768	rs3983397	9.75959e-08	-0.926243	0.254862
101428852	rs4743259	9.68157e-08	-0.93427	0.254862
101428918	rs4743260	9.68157e-08	-0.93427	0.254862
101428931	rs7870104	9.75959e-08	-0.926243	0.254862
101429053	rs7856945	9.66222e-08	-0.948764	0.267355
101429071	rs7870263	9.70188e-08	-0.926243	0.248931
101429588	rs1930139	1.39194e-08	-1.73664	-0.882292
101429694	rs1930138	9.40346e-08	-0.926243	0.217689
101429799	rs10435898	9.40346e-08	-0.926243	0.217689
101429817	rs10435850	9.40346e-08	-0.926243	0.217689
101430157	rs4743261	9.38871e-08	-0.93427	0.224146
101430248	rs117530150	1.34888e-07	-1.22152e-10	-0.347769
101430489	rs72760700	2.93203e-08	-1.125	-0.748935
101430593	rs9299312	9.52022e-08	-0.926243	0.230029
101430643	rs72760701	3.39153e-08	-1.1175	-0.610851
101430698	rs9299313	9.37576e-08	-0.941533	0.230029
101430846	rs76672305	1.37401e-07	-1.22152e-10	-0.329311
101431595	rs7868757	3.01764e-08	-1.10506	-0.740098
101431629	rs10739678	1.63082e-08	-1.73224	-0.728305
101431776	rs10760441	1.63794e-08	-1.73224	-0.723953
101431938	rs10125034	1.64446e-08	-1.73224	-0.719979
101432033	rs10122306	9.80328e-08	-0.93427	0.267355
101432335	rs7853807	1.60536e-08	-1.73586	-0.740417
101432365	rs7853820	1.63851e-08	-1.73586	-0.719979
101432487	rs7869909	9.87858e-08	-0.978072	0.318809
101432493	rs7873214	9.63727e-08	-0.970973	0.28698
101432497	rs7869915	1.65294e-08	-1.73586	-0.711211
101432984	rs76780416	2.98521e-08	-1.15056	-0.705405
101432985	rs72762603	3.37635e-08	-1.09668	-0.63616
101433023	rs77823173	3.37635e-08	-1.09668	-0.63616
101433268	rs1930136	6.08215e-08	-1.72593	0.581653
101433335	rs10987328	4.0553e-08	-0.729536	-0.820072
101433447	rs77433905	8.5788e-08	-0.800338	-1.81821e-10
101434627	rs62563783	3.52882e-08	-1.68867	-1.81821e-10
101435275	rs10512258	3.22446e-08	-1.72991	-0.0489558
101435504	rs12338804	1.30829e-08	-1.71176	-0.969154
101435600	rs10512259	1.31598e-08	-1.70826	-0.966782
101435715	rs7020368	4.15271e-08	-1.3095	-0.216374
101435731	rs7019449	6.08021e-08	-1.14459	-1.81821e-10
101435770	rs7036325	1.80562e-08	-1.23843	-1.12029
101435855	rs10116189	1.36998e-08	-1.72423	-0.910607
101436021	rs10116255	1.38445e-08	-1.7227	-0.901627
101436031	rs6478810	9.87004e-08	-0.93427	0.274141
101436131	rs6478811	1.21284e-08	-1.73325	-1.02342
101436177	rs914668	3.33658e-08	-0.868714	-0.875973
101436463	rs914667	3.24966e-08	-0.876308	-0.894773
101436478	rs914666	3.22932e-08	-0.876308	-0.901053
101436539	rs28418488	1.38507e-08	-1.72186	-0.902017
101436627	rs117172184	1.52465e-07	-1.22152e-10	-0.225279
101436894	rs1105931	1.50948e-08	-1.54546	-0.9924
101437009	rs1547271	3.45977e-08	-0.949646	-0.758784
101437082	rs10987362	1.36598e-08	-1.69273	-0.945027
101437185	rs117184802	1.49856e-07	-1.22152e-10	-0.242541
101437551	rs4237193	3.36723e-08	-0.997284	-0.738256
101437608	rs112402362	5.78258e-08	-1.19478	-1.81821e-10
101438057	rs12341571	4.95359e-08	-1.62918	0.279664
101438331	rs4743263	1.15902e-07	-1.0747	0.575235
101438415	rs117448570	8.5417e-08	-1.22152e-10	-0.804671
101438432	rs55974178	8.58302e-08	-0.799846	-1.81821e-10
101438444	rs10987365	1.30275e-08	-1.70389	-0.98126
101439578	rs137893434	1.29667e-07	-0.38725	-1.81821e-10
101439624	rs72731080	3.38092e-08	-1.73148	-1.81821e-10
101439960	rs867260	1.1524e-08	-1.71381	-1.09397
101440316	rs4743264	2.25995e-08	-1.06445	-1.06984
101440322	rs980590	3.38725e-08	-1.72961	-1.81821e-10
101440688	rs117233834	1.83078e-07	-1.22152e-10	-0.0423057
101441298	rs150013465	1.8423e-07	-1.22152e-10	-0.0360342
101441999	rs117861713	5.88274e-08	-1.22152e-10	-1.17761
101442055	rs147702122	1.84837e-07	-1.22152e-10	-0.0327428
101442056	rs190833435	1.8224e-07	-1.22152e-10	-0.0468924
101442097	rs117324272	1.85447e-07	-1.22152e-10	-0.0294471
101442244	rs140793348	1.68734e-07	-1.22152e-10	-0.123894
101442307	rs117838221	1.11851e-08	-1.68653	-1.1511
101442397	rs113497377	5.81606e-08	-1.18901	-1.81821e-10
101442402	rs4743265	1.23947e-07	-1.11101	0.678645
101442598	rs189550947	1.13521e-07	-1.22152e-10	-0.520227
101442792	rs4743266	2.31557e-08	-1.10582	-1.00416
101443133	rs72731081	5.20776e-08	-1.29948	-1.81821e-10
101443319	rs184739183	1.70651e-07	-1.22152e-10	-0.112597
101443883	rs438886	2.28932e-08	-1.1287	-0.992678
101444133	rs516930	3.18436e-08	-1.04028	-0.751099
101444337	rs10739681	1.28407e-07	-1.09087	0.693863
101444528	rs565684570	1.95894e-07	-1.22152e-10	0.0253592
101444847	rs144626935	3.94804e-08	-1.57641	-1.81821e-10
101444867	rs112011793	1.25659e-08	-1.69841	-1.02282
101445498	rs114702043	3.54335e-08	-1.68456	-1.81821e-10
101445961	rs883443	2.06483e-07	0.0780021	-1.81821e-10
101446067	rs2095078	1.29083e-07	-1.10893	0.717165
101446146	rs2095079	2.38744e-08	-1.10738	-0.972025
101446151	rs2095080	3.20899e-08	-1.04499	-0.738687
101447341	rs337525	3.25724e-08	-1.03816	-0.730592
101447372	rs146483554	3.38855e-08	-1.72923	-1.81821e-10
101447811	rs78436937	5.60618e-08	-1.22576	-1.81821e-10
101447963	rs337527	1.24125e-08	-1.55905	-1.17446
101448078	rs337528	1.68892e-08	-1.51025	-0.915289
101448285	rs77966875	2.03591e-07	0.0638965	-1.81821e-10
101448331	rs7847809	8.3499e-08	-0.620953	-0.206429
101449433	rs337529	1.47865e-07	-1.07659	0.820672
101449516	rs337530	3.46317e-08	-1.01087	-0.696574
101449977	rs337531	3.42748e-08	-1.02545	-0.692358
101450409	rs337532	1.55324e-07	-1.03562	0.828917
101451505	rs337533	1.81071e-08	-1.50919	-0.846721
101451930	rs76097300	3.38435e-08	-1.73047	-1.81821e-10
101452062	rs117566568	2.53019e-07	-1.22152e-10	0.281248
101452455	rs337534	1.78934e-08	-1.49142	-0.876366
101452600	rs79998170	2.49346e-07	-1.22152e-10	0.266625
101452631	rs337535	3.66779e-08	-0.996859	-0.653184
101452898	rs61170647	4.44105e-08	-0.320299	-1.13844
101452930	rs35388660	2.913e-07	0.422137	-1.81821e-10
101453366	rs72731084	3.41312e-08	-1.72201	-1.81821e-10
101453377	rs75045615	2.21662e-07	0.148938	-1.81821e-10
101453948	rs337536	3.65186e-08	-0.996859	-0.657537
101454244	rs79209820	2.46957e-07	-1.22152e-10	0.256997
101454321	rs4517239	2.41219e-08	-1.14482	-0.92428
101454902	rs114212157	2.21662e-07	0.148938	-1.81821e-10
101456213	rs337554	4.14955e-07	-0.234729	1.01068
101456389	rs76329410	2.01285e-07	0.0525041	-1.81821e-10
101456467	rs74917201	1.87653e-07	-1.22152e-10	-0.0176227
101456957	rs76773258	1.40274e-07	-1.22152e-10	-0.308617
101456994	rs118063659	3.0688e-07	0.474241	-1.81821e-10
101457386	rs13440079	7.96663e-08	-0.87437	-1.81821e-10
101457452	rs337553	7.47564e-08	-1.52618	0.588199
101457570	rs117705687	1.83579e-07	-1.22152e-10	-0.0395711
101457739	rs76071271	2.03855e-07	0.0651937	-1.81821e-10
101457745	rs117160758	1.87056e-07	-1.22152e-10	-0.0208113
101457971	rs337552	1.91368e-08	-1.53754	-0.763062
101458319	rs118189872	1.88856e-07	-1.22152e-10	-0.0112336
101458648	rs77289982	1.86461e-07	-1.22152e-10	-0.0239958
101458706	rs118089119	1.90117e-07	-1.22152e-10	-0.00457531
101459001	rs337551	1.89498e-08	-1.53917	-0.771251
101459668	rs337550	5.66516e-08	-1.51723	0.301932
101459676	rs78757676	9.74354e-08	-1.22152e-10	-0.673027
101459696	rs561396749	1.89235e-07	-1.22152e-10	-0.00922561
101459697	rs529710540	1.92077e-07	-1.22152e-10	0.00567924
101459717	rs141857216	7.07613e-08	-1.22152e-10	-0.992904
101459720	rs112619540	2.17632e-07	0.130589	-1.81821e-10
101459797	rs337549	1.76536e-06	1.36197	0.861918
101460180	rs337548	1.77055e-08	-1.55483	-0.82351
101460214	rs77345762	8.45302e-08	-1.22152e-10	-0.815108
101460267	rs337547	1.87791e-08	-1.54916	-0.770315
101460283	rs10987486	1.37906e-08	-1.71621	-0.912019
101460680	rs79980011	2.0939e-07	0.0919838	-1.81821e-10
101460956	rs337546	1.95091e-08	-1.53166	-0.749678
101461016	rs138822097	1.35162e-07	-1.22152e-10	-0.345742
101461090	rs337545	1.93947e-08	-1.53754	-0.749678
101461191	rs186808	1.94756e-08	-1.53754	-0.745513
101461371	rs117258654	1.34367e-07	-1.22152e-10	-0.351642
101461400	rs116884031	1.12591e-07	-0.528457	-1.81821e-10
101461467	rs112161497	3.38753e-08	-1.72953	-1.81821e-10
101461542	rs337544	1.98367e-08	-1.5322	-0.732483
101461661	rs337543	1.90582e-07	-0.881483	0.879349
101461720	rs10114778	1.2345e-08	-1.72396	-1.01501
101462150	rs117343712	1.73015e-07	-1.22152e-10	-0.0988405
101462190	rs337542	1.79306e-07	-0.949939	0.886816
101462262	rs7869446	1.31214e-08	-1.72873	-0.949244
101462382	rs337541	7.48114e-08	-1.18632	0.249077
101462746	rs337540	1.72501e-07	-0.910864	0.809052
101462834	rs337539	7.96857e-08	-1.10055	0.226422
101463175	rs337538	1.96968e-08	-1.55191	-0.719847
101463287	rs337537	6.09575e-08	-1.52289	0.380851
101463567	rs76194778	1.36485e-08	-1.69327	-0.94532
101463941	rs67229546	7.89361e-08	-0.57491	-0.308669
101463970	rs10987494	9.14024e-08	-0.736946	-1.81821e-10
101464454	rs72731087	4.49698e-08	-1.44622	-1.81821e-10
101464643	rs337561	2.17311e-07	-0.818809	0.947921
101464832	rs337560	1.92741e-07	-0.880319	0.889451
101465080	rs337559	6.81747e-08	-1.50479	0.474647
101465639	rs12003878	1.30719e-08	-1.72777	-0.95398
101466231	rs191411	1.85087e-08	-1.60099	-0.73298
101466388	rs76356502	1.62323e-07	-1.22152e-10	-0.162628
101466540	rs337558	1.95489e-08	-1.54049	-0.738805
101466572	rs337557	6.73342e-08	-1.08572	0.0431665
101466698	rs337556	5.20757e-08	-1.47911	0.179592
101466830	rs337555	1.16156e-08	-1.60591	-1.19396
101467381	rs73655498	6.84523e-08	-1.02608	-1.81821e-10
101467617	rs77415443	1.57151e-07	-1.22152e-10	-0.195011
101467937	rs570138	1.97423e-08	-1.53524	-0.734213
101468023	rs145130263	3.37219e-08	-1.73407	-1.81821e-10
101468056	rs116975482	7.34885e-08	-0.955087	-1.81821e-10
101468288	rs140612361	2.03855e-07	0.0651937	-1.81821e-10
101468479	rs79245777	2.03855e-07	0.0651937	-1.81821e-10
101469448	rs394488	2.06079e-08	-1.53524	-0.691302
101469821	rs415902	5.60186e-08	-1.50479	0.278256
101469934	rs509747	6.01548e-08	-1.50479	0.349494
101470088	rs34585686	4.84335e-08	-1.37202	-1.81821e-10
101470127	rs507876	7.03459e-08	-1.08274	0.0839466
101470648	rs77213774	2.12035e-07	0.104536	-1.81821e-10
101471914	rs117118366	2.06713e-07	0.0791145	-1.81821e-10
101472177	rs3808896	6.35344e-08	-1.52332	0.422683
101472916	rs529278	1.91357e-08	-1.73586	-0.564798
101472921	rs529269	2.02787e-07	-0.191567	0.251505
101473190	rs526590	2.53156e-07	-0.0609849	0.342776
101473342	rs78938524	1.86587e-07	-0.0233178	-1.81821e-10
101473404	rs405430	5.72277e-08	-1.73223	0.527047
101473602	rs117460612	1.08704e-07	-1.22152e-10	-0.563589
101474837	rs76195584	1.96322e-07	0.0275369	-1.81821e-10
101475050	rs112900263	2.45902e-07	0.252717	-1.81821e-10
101475056	rs117907541	3.36842e-08	-1.73519	-1.81821e-10
101475103	rs143853333	3.92158e-08	-1.58314	-1.81821e-10
101475156	rs111497663	2.29672e-07	0.184435	-1.81821e-10
101475633	rs379630	2.23188e-08	-1.67784	-0.468951
101475980	rs151070060	5.34671e-08	-1.44004	0.166892
101476225	rs512278	1.65022e-08	-1.27116	-1.17756
101476811	rs142827096	1.69772e-07	-1.22152e-10	-0.117762
101477500	rs420158	1.5824e-08	-1.38235	-1.10834
101477854	rs146402922	2.29437e-07	-1.22152e-10	0.18341
101477855	rs139745852	2.30492e-07	-1.22152e-10	0.187999
101478666	rs404680	1.43532e-08	-1.39166	-1.19658
101479109	rs532824	1.41235e-08	-1.4078	-1.19658
101479144	rs76296909	1.52735e-07	-1.22152e-10	-0.22351
101479251	rs73491756	1.64512e-07	-1.22152e-10	-0.149235
101479929	rs141435985	3.58786e-08	-1.67208	-1.81821e-10
101480921	rs397776	1.39088e-08	-1.42354	-1.19616
101481205	rs450231	1.60943e-08	-1.35908	-1.11468
101481507	rs3889747	1.40129e-08	-1.41572	-1.19652
101481526	rs139855568	3.44895e-08	-1.71156	-1.81821e-10
101481636	rs10987541	3.54817e-08	-1.48636	-0.196836
101481866	rs173066	1.40115e-08	-1.41572	-1.19662
101482032	rs186809	1.52407e-08	-1.43127	-1.09698
101482199	rs145395756	2.48868e-07	-1.22152e-10	0.264707
101482229	rs191832094	2.13739e-07	-1.22152e-10	0.11254
101483027	rs10987547	3.54587e-08	-1.68385	-1.81821e-10
101483405	rs337578	1.57993e-08	-1.29696	-1.19529
101483807	rs1961655	3.72248e-08	-1.63524	-1.81821e-10
101483855	rs48418	1.3504e-08	-1.46438	-1.18485
101484121	rs145256249	2.2884e-07	-1.22152e-10	0.180806
101484282	rs116883702	4.25832e-08	-1.50076	-1.81821e-10
101484332	rs144373566	6.92761e-08	-1.22152e-10	-1.01412
101484879	rs141538787	2.26203e-07	-1.22152e-10	0.169215
101485208	rs337576	1.32862e-08	-1.48005	-1.18545
101485311	rs337575	1.33199e-08	-1.47751	-1.18545
101485451	rs337574	1.36691e-08	-1.45093	-1.18615
101485893	rs149110886	2.24042e-07	-1.22152e-10	0.159615
101485914	rs337573	1.34016e-08	-1.47751	-1.17934
101485996	rs73491776	1.61551e-07	-1.22152e-10	-0.167394
101486073	rs4078676	2.5612e-08	-0.831073	-1.17808
101486645	rs337572	1.90735e-08	-1.10776	-1.19615
101486647	rs57882865	1.6999e-07	-1.22152e-10	-0.11648
101487146	rs76043071	3.4734e-08	-1.7045	-1.81821e-10
101487442	rs337571	1.28623e-08	-1.518	-1.17992
101487936	rs117653721	1.16851e-07	-0.491314	-1.81821e-10
101488127	rs61335015	1.74301e-07	-1.22152e-10	-0.0914333
101488618	rs6478839	2.63242e-08	-0.804858	-1.17687
101489665	rs10760475	2.70444e-08	-0.776853	-1.17788
101489826	rs142297485	2.18536e-07	-1.22152e-10	0.134736
101489932	rs112333917	2.09947e-07	-1.22152e-10	0.0946387
101489937	rs10819266	2.84076e-08	-0.750231	-1.15533
101489971	rs189504031	1.72378e-07	-1.22152e-10	-0.102527
101490087	rs337570	1.23727e-08	-1.54595	-1.19077
101490439	rs337569	2.08114e-08	-1.09581	-1.12091
101490628	rs337568	1.33016e-08	-1.49339	-1.17094
101490867	rs13288158	9.66866e-08	-0.680742	-1.81821e-10
101491059	rs429562	3.36864e-08	-1.73512	-1.81821e-10
101491063	rs928424	2.07289e-08	-1.2965	-0.924189
101491066	rs380857	2.07289e-08	-1.2965	-0.924189
101491260	rs337567	1.33098e-08	-1.49091	-1.17281
101491308	rs337566	1.32326e-08	-1.49856	-1.17097
101491882	rs9409306	1.31311e-08	-1.49856	-1.17867
101492043	rs7862858	2.07024e-08	-1.09581	-1.12616
101492159	rs77659268	1.05011e-08	-1.73112	-1.16962
101492324	rs116912459	7.52851e-08	-1.22152e-10	-0.930934
101493194	rs76021173	1.99053e-07	-1.22152e-10	0.0413549
101493958	rs45543535	1.99108e-07	-1.22152e-10	0.0416309
101494069	rs144679862	4.63146e-08	-1.41676	-1.81821e-10
101494079	rs337591	2.15972e-08	-1.09726	-1.08239
101495811	rs337590	1.32087e-08	-1.49672	-1.17462
101496342	rs453409	1.30553e-08	-1.51154	-1.17149
101496346	rs439347	1.31311e-08	-1.50909	-1.16814
101496508	rs337589	1.36672e-08	-1.72469	-0.912525
101497322	rs117846104	5.26288e-08	-1.28895	-1.81821e-10
101497501	rs337588	1.29271e-08	-1.5163	-1.1766
101497796	rs337587	1.29271e-08	-1.5163	-1.1766
101497807	rs11791408	2.6253e-07	-1.22152e-10	0.318148
101498021	rs337586	1.29565e-08	-1.51402	-1.1766
101498232	rs144044209	3.50044e-08	-1.69674	-1.81821e-10
101498539	rs337585	1.28935e-08	-1.51889	-1.1766
101498564	rs10760479	1.99854e-08	-1.10157	-1.15564
101499016	rs41283624	3.69948e-08	-1.64144	-1.81821e-10
101499413	rs117296253	1.53078e-07	-0.221272	-1.81821e-10
101499500	rs146896129	3.06851e-07	-1.22152e-10	0.474144
101499777	rs6478845	2.03734e-08	-1.10157	-1.13642
101499929	rs148990264	1.70104e-07	-0.115805	-1.81821e-10
101500689	rs337583	1.28289e-08	-1.52589	-1.17462
101501315	rs11792301	2.63144e-07	-1.22152e-10	0.320483
101501667	rs337581	1.56265e-08	-1.31412	-1.18913
101501867	rs78295289	1.54427e-07	-0.212498	-1.81821e-10
101502533	rs117852657	3.36667e-08	-1.73571	-1.81821e-10
101502881	rs77946113	2.66516e-07	-1.22152e-10	0.333217
101502889	rs337580	1.42197e-08	-1.73302	-0.864563
101503756	rs117384708	2.18112e-07	-1.22152e-10	0.13279
101505209	rs79959014	2.72691e-07	-1.22152e-10	0.356122
101505510	rs12376360	2.08969e-08	-1.09726	-1.11535
101505512	rs12380570	2.09415e-08	-1.09726	-1.11322
101505746	rs7035107	2.10326e-08	-1.09726	-1.10888
101506146	rs117456920	1.98418e-07	-1.22152e-10	0.0381606
101506291	rs4742737	2.28963e-08	-1.0069	-1.11434
101506317	rs371521	1.26749e-08	-1.55105	-1.16155
101506559	rs117248430	3.76316e-08	-1.62437	-1.81821e-10
101506826	rs28512311	2.63144e-07	-1.22152e-10	0.320483
101507149	rs16917884	1.33448e-08	-1.57938	-1.08171
101507244	rs554730	2.19837e-08	-1.05304	-1.10888
101507294	rs507318	1.27869e-08	-1.54224	-1.16155
101508312	rs117359414	3.97857e-08	-1.56871	-1.81821e-10
101509000	rs77053509	1.23463e-08	-1.56846	-1.1704
101510074	rs10739690	2.06147e-08	-1.10157	-1.12464
101510199	rs72733205	3.36555e-08	-1.73604	-1.81821e-10
101510434	rs77318086	3.56184e-08	-1.67935	-1.81821e-10
101510849	rs34575145	1.30982e-08	-1.73408	-0.945666
101511940	rs337565	1.24424e-08	-1.57665	-1.15445
101512017	rs337564	1.24424e-08	-1.57665	-1.15445
101512140	rs4742738	2.03911e-08	-1.11126	-1.12586
101513064	rs180039	1.4662e-08	-1.73677	-0.830188
101513117	rs11788506	2.66242e-07	-1.22152e-10	0.332188
101513686	rs118188383	8.29932e-08	-1.22152e-10	-0.833459
101514416	rs180038	1.21322e-08	-1.60429	-1.15206
101514636	rs13299478	3.37852e-08	-1.73219	-1.81821e-10
101514920	rs10987601	6.71408e-08	-1.22152e-10	-1.04542
101515008	rs10987602	2.02033e-08	-1.10819	-1.13819
101515474	rs147653970	1.82252e-07	-1.22152e-10	-0.0468266
101515872	rs10987604	3.397e-08	-1.72674	-1.81821e-10
101516176	rs168083	2.17537e-08	-1.08607	-1.08637
101516563	rs148004052	2.89689e-07	-1.22152e-10	0.416592
101517282	rs72735322	3.37396e-08	-1.73354	-1.81821e-10
101518270	rs61025806	2.3997e-07	-1.22152e-10	0.228299
101518442	rs580809	1.98489e-08	-1.06762	-1.19645
101518677	rs692824	1.19588e-08	-1.60976	-1.16099
101518922	rs78858055	3.50181e-08	-1.69635	-1.81821e-10
101519120	rs117048876	5.8177e-07	1.11386	-1.81821e-10
101519280	rs74820178	8.22214e-08	-1.22152e-10	-0.842801
101519428	rs75963983	2.24141e-07	-1.22152e-10	0.160057
101519447	rs75417166	2.44059e-07	-1.22152e-10	0.245194
101519554	rs422531	1.96973e-08	-1.10029	-1.17145
101520196	rs11794957	2.24141e-07	-1.22152e-10	0.160057
101522471	rs11790188	2.47118e-07	-1.22152e-10	0.257651
101522474	rs34317897	3.87271e-08	-1.59568	-1.81821e-10
101523258	rs181574519	8.28406e-08	-1.22152e-10	-0.835298
101524395	rs60698775	1.92447e-08	-1.12244	-1.17254
101524553	rs4742740	1.21527e-08	-1.60223	-1.15244
101524949	rs4133831	5.39466e-08	-1.26422	-1.81821e-10
101525489	rs72735324	1.81248e-08	-1.18592	-1.16901
101525732	rs139218146	3.45182e-08	-1.71073	-1.81821e-10
101525926	rs7048734	1.20466e-08	-1.61246	-1.15098
101525945	rs7029599	1.18437e-08	-1.62655	-1.15387
101526276	rs11794260	1.73784e-07	-1.22152e-10	-0.0944032
101526473	rs78551535	1.20888e-07	-0.457354	-1.81821e-10
101527014	rs117922864	3.36296e-08	-1.73681	-1.81821e-10
101527563	rs12554653	3.72656e-08	-1.63415	-1.81821e-10
101527774	rs4133240	1.18777e-08	-1.62227	-1.15528
101527875	rs4743273	4.22216e-08	-1.03773	-0.47155
101528013	rs7469116	2.07182e-08	-1.20295	-1.01826
101528440	rs9919074	1.95974e-08	-1.10089	-1.17594
101530792	rs13288472	3.42245e-08	-1.71927	-1.81821e-10
101530974	rs77478190	2.14413e-08	-1.24561	-0.94129
101531133	rs117002373	3.4301e-08	-1.71704	-1.81821e-10
101531356	rs7867317	1.1811e-08	-1.63075	-1.15244
101532339	rs75338527	3.46761e-08	-1.70617	-1.81821e-10
101532393	rs117847368	3.47971e-08	-1.70268	-1.81821e-10
101533220	rs6415847	1.52501e-08	-1.70277	-0.824859
101533395	rs117361960	6.22854e-08	-1.22152e-10	-1.12049
101533422	rs41312226	4.69589e-08	-1.40294	-1.81821e-10
101533543	rs72735326	1.87757e-08	-1.14363	-1.17602
101533973	rs10819300	8.32929e-08	-0.219049	-0.610805
101534065	rs139515784	3.36408e-08	-1.73648	-1.81821e-10
101534307	rs12057064	1.88969e-08	-1.13308	-1.18014
101534397	rs12686258	2.02634e-08	-1.05553	-1.18787
101534558	rs4743274	1.17835e-08	-1.63906	-1.14645
101536074	rs145639946	3.40956e-08	-1.72305	-1.81821e-10
101536522	rs117573271	2.35227e-07	-1.22152e-10	0.208332
101536792	rs117269937	1.77869e-07	-1.22152e-10	-0.0711693
101537385	rs62561318	1.69317e-07	-0.120444	-1.81821e-10
101537435	rs79514609	2.3467e-07	-1.22152e-10	0.205965
101537460	rs7867234	1.19383e-08	-1.63075	-1.14172
101538521	rs7028766	1.82788e-08	-1.16445	-1.18202
101538710	rs145004897	2.35227e-07	-1.22152e-10	0.208332
101538976	rs11788953	2.36395e-07	-1.22152e-10	0.213287
101539601	rs4742741	2.00142e-08	-1.26359	-0.992187
101539649	rs145789444	1.69549e-07	-0.119073	-1.81821e-10
101539865	rs7035722	1.81813e-08	-1.17473	-1.17709
101539906	rs141247894	1.84275e-07	-1.22152e-10	-0.0357895
101541449	rs147385396	3.36445e-08	-1.73637	-1.81821e-10
101542832	rs78235211	3.41387e-08	-1.72178	-1.81821e-10
101542880	rs7865233	1.93681e-08	-1.29301	-0.995581
101543405	rs79712218	1.18089e-07	-1.22152e-10	-0.480782
101544358	rs9886821	1.21521e-08	-1.73572	-1.01899
101544627	rs7020056	1.21873e-08	-1.736	-1.01582
101546372	rs76803608	7.18963e-08	-1.22152e-10	-0.976992
101546410	rs79073889	7.51865e-08	-1.22152e-10	-0.932245
101546578	rs12056975	1.04547e-08	-1.73576	-1.1694
101547190	rs41283626	3.06229e-07	-1.22152e-10	0.472116
101548105	rs7047722	1.25944e-08	-1.73572	-0.98324
101548285	rs146984314	8.25954e-08	-1.22152e-10	-0.838263
101549609	rs4078675	1.17556e-08	-1.64446	-1.14343
101549610	rs4075448	1.17187e-08	-1.64603	-1.14501
101550367	rs7853904	1.05324e-08	-1.70683	-1.19094
101551665	rs11789133	2.30286e-07	-1.22152e-10	0.187103
101552096	rs3933477	1.03724e-08	-1.71886	-1.19421
101552584	rs41283630	2.96848e-07	-1.22152e-10	0.441002
101552633	rs145249233	6.29209e-08	-1.22152e-10	-1.11034
101552955	rs7027771	1.24566e-08	-1.7368	-0.993166
101553014	rs7038640	1.03346e-08	-1.72192	-1.1948
101553546	rs117779115	6.12839e-08	-1.22152e-10	-1.1367
101553661	rs10760494	1.03482e-08	-1.71995	-1.19546
101553919	rs139012893	6.13064e-08	-1.22152e-10	-1.13633
101554054	rs141543031	7.2549e-07	-1.22152e-10	1.33463
101554070	rs41283632	8.71631e-08	-0.784436	-1.81821e-10
101554147	rs12238330	1.33648e-07	-1.22152e-10	-0.357009
101554218	rs6415849	1.13986e-08	-1.66629	-1.15244
101554219	rs117858527	3.70151e-08	-1.64089	-1.81821e-10
101554609	rs79005253	2.34361e-07	-1.22152e-10	0.204645
101554869	rs10125255	1.14467e-08	-1.65648	-1.15804
101555058	rs116918899	3.08879e-07	-1.22152e-10	0.480733
101555336	rs34785870	7.57919e-08	-0.924226	-1.81821e-10
101556336	rs62561321	1.14018e-08	-1.66001	-1.15843
101556467	rs11791440	1.03781e-08	-1.71596	-1.19656
101556584	rs137923319	3.37553e-08	-1.73308	-1.81821e-10
101557017	rs4742742	1.1234e-08	-1.6722	-1.16106
101557327	rs78673315	2.27132e-07	-1.22152e-10	0.173315
101557529	rs4743277	1.13396e-08	-1.66548	-1.15843
101558024	rs4743278	1.16054e-08	-1.73641	-1.06434
101558080	rs117761167	6.29071e-08	-1.22152e-10	-1.11056
101558444	rs76903503	1.57962e-08	-1.53305	-0.959399
101558774	rs540601094	1.75561e-07	-1.22152e-10	-0.0842305
101558777	rs560421745	1.98636e-07	-1.22152e-10	0.0392551
101558930	rs149418002	7.45376e-08	-1.22152e-10	-0.940913
101560103	rs35034946	1.32802e-08	-1.59971	-1.06623
101560358	rs4743279	1.50292e-08	-1.6763	-0.86592
101560558	rs4743280	1.09636e-08	-1.69657	-1.16106
101560659	rs35982401	7.6823e-08	-0.910712	-1.81821e-10
101561046	rs13300882	1.33109e-08	-1.60923	-1.0544
101561091	rs147447105	3.4494e-08	-1.71143	-1.81821e-10
101561253	rs139624699	2.25566e-07	-1.22152e-10	0.166395
101561590	rs79593135	1.65716e-08	-1.51137	-0.933162
101561890	rs11787982	2.25566e-07	-1.22152e-10	0.166395
101562152	rs10819308	1.17777e-08	-1.7368	-1.0492
101562859	rs10987747	1.06787e-08	-1.73677	-1.1472
101562914	rs4743281	1.17061e-08	-1.73301	-1.05909
101562953	rs10987748	2.59623e-08	-0.806828	-1.18874
101562976	rs146465508	8.91381e-08	-1.22152e-10	-0.76203
101563029	rs10119228	1.11523e-08	-1.68214	-1.15843
101563233	rs10987749	1.02572e-08	-1.72841	-1.19583
101563607	rs118113749	3.37506e-08	-1.73322	-1.81821e-10
101563645	rs570974487	3.38833e-08	-1.7293	-1.81821e-10
101563649	rs144605869	3.46959e-08	-1.70559	-1.81821e-10
101564722	rs7861186	1.15212e-08	-1.73534	-1.07269
101565645	rs1555519	1.18132e-08	-1.73504	-1.04796
101565796	rs1555520	1.09704e-08	-1.69341	-1.1636
101566105	rs33998698	1.06423e-08	-1.73648	-1.15091
101566470	rs7018907	1.13768e-08	-1.73586	-1.08478
101566770	rs7039118	1.09517e-08	-1.69161	-1.16711
101567115	rs2146255	1.06445e-08	-1.7367	-1.15047
101567178	rs1543506	1.06386e-08	-1.73682	-1.15091
101568098	rs1555522	1.10384e-08	-1.6894	-1.16143
101568258	rs11795201	2.22532e-07	-1.22152e-10	0.152856
101568345	rs7027405	1.16472e-08	-1.7335	-1.06365
101568727	rs11790900	2.22532e-07	-1.22152e-10	0.152856
101568992	rs11791355	2.25204e-07	-1.22152e-10	0.164788
101570336	rs1137654	3.90969e-08	-1.58617	-1.81821e-10
101571153	rs754222	1.12411e-08	-1.68377	-1.14888
```
