## Supplementary material for "Characterization of shared and ancestry-specific signals driving complex traits using multi-ancestry fine-mapping": susiex_nc3.cs80.summary

```
# chr9:100571522-101571522
CS_ID	CS_LENGTH	CS_PURITY	MAX_PIP_SNP	BP	REF_ALLELE	ALT_ALLELE	REF_FRQ	BETA	SE	-LOG10P	MAX_PIP	POST-HOC_PROB_POP1	POST-HOC_PROB_POP2
1	15	0.957007	rs10985811	101070487	C,C	T,T	0.826044,0.583333	0.0286186,0.0151244	0.00521577,0.00867062	7.38833,1.09096	0.0880016	0.999578	0.36251
```
