## Supplementary material for "Characterization of shared and ancestry-specific signals driving complex traits using multi-ancestry fine-mapping": susiex_nc1.cs80.cs

```
CS_ID	SNP	BP	REF_ALLELE	ALT_ALLELE	REF_FRQ	BETA	SE	-LOG10P	CS_PIP	OVRL_PIP
1	chr9:127546160:T:C	127546160	C,C	T,T	1,1	-inf,-inf	inf,inf	6.58179,1.0426	0.183357	0.183357
1	chr9:127546077:A:G	127546077	G,G	A,A	1,1	-inf,-inf	inf,inf	6.50772,1.1222	0.179161	0.179161
1	chr9:127546178:T:A	127546178	A,A	T,T	1,1	inf,inf	inf,inf	6.49904,1.07	0.160859	0.160859
1	chr9:127546917:G:A	127546917	A,A	G,G	1,1	-inf,-inf	inf,inf	6.33013,0.78168	0.0697035	0.0697035
1	chr9:127547795:C:A	127547795	A,A	C,C	1,1	-inf,-inf	inf,inf	5.94291,0.98869	0.0426782	0.0426782
1	chr9:127548053:C:T	127548053	T,T	C,C	1,1	-inf,-inf	inf,inf	6.32035,0.385592	0.0385708	0.0385708
1	chr9:127548056:C:T	127548056	T,T	C,C	1,1	-inf,-inf	inf,inf	6.30726,0.378189	0.0371617	0.0371617
1	chr9:127526952:GT:G	127526952	G,G	GT,GT	1,1	inf,inf	inf,inf	5.15009,1.7732	0.0317003	0.0317003
1	chr9:127546745:T:C	127546745	C,C	T,T	1,1	-inf,-inf	inf,inf	5.81857,0.955951	0.0309917	0.0309917
1	chr9:127526885:C:T	127526885	T,T	C,C	1,1	inf,inf	inf,inf	5.24101,1.62147	0.0291087	0.0291087
```
