## Supplementary material for "Characterization of shared and ancestry-specific signals driving complex traits using multi-ancestry fine-mapping": susiex_nc1.cs80.snp

```
BP	SNP	PIP(CS1)	LogBF(CS1,Pop1)	LogBF(CS1,Pop2)
127022878	chr9:127022878:T:C	7.74682e-07	-1.34355e-10	-1.16808
127024586	chr9:127024586:T:A	6.99228e-05	-1.34355e-10	3.33462
127024778	chr9:127024778:C:T	4.76935e-07	-1.65315	-2.62286e-10
127025113	chr9:127025113:T:G	9.40752e-07	-1.34355e-10	-0.973849
127025293	chr9:127025293:A:G	1.19748e-06	-0.732559	-2.62286e-10
127025558	chr9:127025558:G:A	1.03932e-06	-1.34355e-10	-0.87421
127025822	chr9:127025822:G:A	5.94467e-07	-1.65701	0.224148
127025890	chr9:127025890:C:T	7.73893e-07	-1.34355e-10	-1.1691
127026046	chr9:127026046:A:G	5.8354e-07	-1.65631	0.204898
127026154	chr9:127026154:C:T	2.49776e-05	1.69679	0.608416
127026451	chr9:127026451:CCAT:C	2.54465e-05	1.74409	0.579721
127026565	chr9:127026565:T:C	7.40086e-07	-1.34355e-10	-1.21376
127026581	chr9:127026581:TA:T	9.35688e-07	-0.979247	-2.62286e-10
127026833	chr9:127026833:T:G	2.58898e-07	-1.58959	-0.674505
127026955	chr9:127026955:G:A	4.14302e-07	-1.20578	-0.588159
127027130	chr9:127027130:G:A	1.48374e-06	-1.34355e-10	-0.518209
127027219	chr9:127027219:T:C	1.00169e-06	-1.34355e-10	-0.911086
127027336	chr9:127027336:A:C	3.76895e-05	0.756612	1.96
127028425	chr9:127028425:T:C	4.99637e-07	-1.60665	-2.62286e-10
127028461	chr9:127028461:T:C	4.60518e-07	-1.65695	-0.0312242
127028760	chr9:127028760:A:G	1.61579e-07	-1.65484	-1.08069
127029262	chr9:127029262:C:T	1.53943e-06	-1.1113	0.629936
127029632	chr9:127029632:A:G	6.97428e-07	-0.705282	-0.567848
127029862	chr9:127029862:C:T	1.17947e-06	-0.63275	-0.114959
127030029	chr9:127030029:A:T	1.88585e-06	0.591154	-0.869551
127030353	chr9:127030353:C:A	8.73909e-07	-1.65563	0.608081
127030457	chr9:127030457:T:C	8.0882e-07	-1.64951	0.524555
127030553	chr9:127030553:A:T	2.74177e-07	-1.55504	-0.651711
127031072	chr9:127031072:G:A	1.35102e-06	-0.903662	0.291746
127031223	chr9:127031223:T:C	1.92412e-06	0.951193	-1.2095
127031672	chr9:127031672:G:A	1.46783e-06	-1.34355e-10	-0.528992
127031991	chr9:127031991:G:A	2.89287e-06	-1.34355e-10	0.149474
127032116	chr9:127032116:C:T	4.06721e-06	-1.34355e-10	0.490183
127032345	chr9:127032345:T:G	2.59137e-06	-1.34355e-10	0.0394116
127032942	chr9:127032942:AAAG:A	1.42083e-06	-0.56153	-2.62286e-10
127035942	chr9:127035942:A:G	1.41211e-06	-0.56769	-2.62286e-10
127036019	chr9:127036019:A:T	1.34496e-06	-1.34355e-10	-0.616412
127036136	chr9:127036136:T:G	7.88043e-07	-1.34355e-10	-1.15098
127036230	chr9:127036230:G:A	1.98224e-06	0.991334	-1.21988
127036352	chr9:127036352:G:C	7.36194e-07	-1.34355e-10	-1.21904
127036509	chr9:127036509:G:A	7.36092e-07	-1.34355e-10	-1.21917
127036756	chr9:127036756:C:A	8.16042e-07	-1.34355e-10	-1.11606
127036898	chr9:127036898:C:T	1.4405e-06	-0.547787	-2.62286e-10
127037158	chr9:127037158:A:G	2.347e-06	1.15773	-1.21736
127037400	chr9:127037400:A:G	2.30183e-06	1.12816	-1.20723
127037442	chr9:127037442:G:T	7.56201e-07	-1.34355e-10	-1.19222
127037599	chr9:127037599:G:A	9.20933e-07	-1.34355e-10	-0.995142
127038174	chr9:127038174:T:G	1.4319e-06	-0.553769	-2.62286e-10
127038284	chr9:127038284:C:T	1.06329e-06	-1.34355e-10	-0.851406
127038560	chr9:127038560:C:T	1.35689e-06	-0.607576	-2.62286e-10
127038742	chr9:127038742:T:C	4.11925e-07	-0.653846	-1.14584
127039311	chr9:127039311:G:A	8.62542e-07	-1.34355e-10	-1.06065
127039712	chr9:127039712:G:A	2.13229e-06	-1.34355e-10	-0.155579
127039878	chr9:127039878:A:G	5.98769e-06	-1.34355e-10	0.876931
127039955	chr9:127039955:G:A	8.70859e-07	-1.34355e-10	-1.05105
127040387	chr9:127040387:G:A	2.78464e-06	1.10771	-0.996365
127040509	chr9:127040509:G:A	1.30967e-06	-0.642996	-2.62286e-10
127040726	chr9:127040726:G:A	1.61333e-06	-1.34355e-10	-0.434476
127042145	chr9:127042145:G:A	1.45656e-06	-0.536696	-2.62286e-10
127042634	chr9:127042634:G:A	3.03489e-06	1.06001	-0.862608
127043229	chr9:127043229:A:G	1.01414e-06	-1.65018	0.751449
127043516	chr9:127043516:C:T	1.07445e-06	-0.840966	-2.62286e-10
127043551	chr9:127043551:A:G	7.58948e-07	-1.34355e-10	-1.1886
127043645	chr9:127043645:A:C	7.38818e-07	-1.34355e-10	-1.21548
127044417	chr9:127044417:T:C	3.74786e-05	2.08858	0.622413
127044504	chr9:127044504:C:G	6.51174e-07	-1.65062	0.308871
127044897	chr9:127044897:A:G	7.39795e-07	-1.34355e-10	-1.21416
127044992	chr9:127044992:A:G	2.35805e-06	1.16491	-1.21985
127045263	chr9:127045263:G:A	9.79279e-07	-1.34355e-10	-0.933712
127045280	chr9:127045280:T:C	1.23821e-05	2.24787	-0.644389
127045494	chr9:127045494:A:G	1.50743e-06	0.714904	-1.21727
127045923	chr9:127045923:G:A	8.45048e-07	-1.34355e-10	-1.08114
127046446	chr9:127046446:T:C	2.09942e-06	-1.34355e-10	-0.171114
127046619	chr9:127046619:A:G	1.34335e-06	-1.34355e-10	-0.617608
127046932	chr9:127046932:C:G	2.25205e-06	1.11871	-1.21964
127047089	chr9:127047089:C:T	1.13346e-06	-1.34355e-10	-0.7875
127047182	chr9:127047182:A:G	7.35622e-07	-1.34355e-10	-1.21981
127047455	chr9:127047455:T:G	1.2013e-06	-1.34355e-10	-0.72937
127047465	chr9:127047465:G:A	1.52085e-06	-0.493502	-2.62286e-10
127047620	chr9:127047620:T:A	1.0891e-05	2.32537	-0.850204
127047787	chr9:127047787:T:C	7.39225e-07	-1.34355e-10	-1.21493
127047824	chr9:127047824:T:C	9.43857e-07	-1.34355e-10	-0.970555
127047969	chr9:127047969:G:C	9.71293e-06	2.15871	-0.798023
127048172	chr9:127048172:A:G	9.05736e-07	-1.34355e-10	-1.01178
127048467	chr9:127048467:T:C	2.64725e-06	1.27987	-1.21912
127048588	chr9:127048588:A:G	3.26577e-05	2.32218	0.251129
127048665	chr9:127048665:C:T	1.27898e-05	2.42763	-0.791755
127049122	chr9:127049122:G:T	1.7137e-06	0.733161	-1.10728
127049139	chr9:127049139:G:T	4.69709e-07	-1.05055	-0.617865
127049429	chr9:127049429:T:C	1.18089e-06	-1.34355e-10	-0.746508
127049718	chr9:127049718:G:T	1.43548e-06	-0.551272	-2.62286e-10
127049793	chr9:127049793:C:T	1.00425e-06	-1.34355e-10	-0.908536
127050352	chr9:127050352:G:A	9.44594e-07	-1.34355e-10	-0.969774
127050533	chr9:127050533:A:G	1.77425e-06	0.879863	-1.21926
127051103	chr9:127051103:A:G	1.52485e-06	-1.34355e-10	-0.490879
127051786	chr9:127051786:C:T	6.95754e-06	2.24653	-1.21948
127053115	chr9:127053115:T:C	1.48354e-06	-0.518346	-2.62286e-10
127053216	chr9:127053216:G:A	5.96591e-07	-1.4293	-2.62286e-10
127054316	chr9:127054316:T:C	8.27148e-07	-1.34355e-10	-1.10255
127054868	chr9:127054868:C:T	8.73015e-07	-1.04858	-2.62286e-10
127055113	chr9:127055113:A:T	4.73799e-07	-0.44376	-1.21599
127055750	chr9:127055750:C:T	9.94159e-07	-1.34355e-10	-0.918632
127058417	chr9:127058417:G:A	8.20982e-07	-1.34355e-10	-1.11003
127058462	chr9:127058462:A:G	1.58614e-07	-1.65627	-1.09779
127059050	chr9:127059050:C:T	8.33103e-07	-1.09537	-2.62286e-10
127060257	chr9:127060257:G:A	3.32266e-05	2.22336	0.367219
127060331	chr9:127060331:T:G	1.063e-05	2.20316	-0.752256
127060397	chr9:127060397:C:T	1.335e-06	-0.62384	-2.62286e-10
127060787	chr9:127060787:C:T	9.63068e-07	-1.34355e-10	-0.950406
127060798	chr9:127060798:C:T	9.30302e-07	-1.34355e-10	-0.985021
127061255	chr9:127061255:G:A	7.62922e-07	-1.34355e-10	-1.18337
127061751	chr9:127061751:A:G	8.43117e-07	-1.08342	-2.62286e-10
127062016	chr9:127062016:G:T	6.953e-07	-1.27619	-2.62286e-10
127062148	chr9:127062148:A:C	7.38757e-07	-1.34355e-10	-1.21556
127062184	chr9:127062184:G:A	1.66504e-06	-1.34355e-10	-0.402927
127062399	chr9:127062399:A:G	9.00856e-07	-1.34355e-10	-1.01718
127062401	chr9:127062401:G:C	7.36627e-07	-1.34355e-10	-1.21845
127063185	chr9:127063185:A:G	2.11556e-06	0.891777	-1.05523
127063982	chr9:127063982:G:A	2.95254e-07	-1.06704	-1.06565
127064205	chr9:127064205:T:C	2.48768e-07	-1.62368	-0.680331
127064470	chr9:127064470:A:T	7.57522e-07	-1.34355e-10	-1.19048
127064595	chr9:127064595:A:T	7.53747e-07	-1.34355e-10	-1.19547
127064947	chr9:127064947:T:C	1.72096e-06	-0.369889	-2.62286e-10
127065094	chr9:127065094:C:T	1.03951e-06	-1.34355e-10	-0.874025
127065509	chr9:127065509:C:T	7.50311e-07	-1.34355e-10	-1.20004
127065765	chr9:127065765:C:T	4.74928e-07	-1.65737	-2.62286e-10
127065888	chr9:127065888:G:A	8.66889e-07	-1.34355e-10	-1.05562
127066219	chr9:127066219:C:T	4.80744e-07	-1.64519	-2.62286e-10
127066648	chr9:127066648:A:C	2.0629e-06	-1.34355e-10	-0.188659
127068715	chr9:127068715:T:TG	1.3686e-06	-1.34355e-10	-0.598984
127069693	chr9:127069693:C:G	7.53698e-07	-1.34355e-10	-1.19554
127069787	chr9:127069787:A:G	1.35052e-06	-0.612286	-2.62286e-10
127069856	chr9:127069856:A:G	3.99204e-06	1.30175	-0.830224
127070271	chr9:127070271:C:T	1.06538e-06	-1.34355e-10	-0.849444
127070750	chr9:127070750:G:A	5.47836e-07	-0.834426	-0.680127
127070932	chr9:127070932:A:G	2.10735e-06	1.04922	-1.21657
127071454	chr9:127071454:A:G	4.75384e-07	-1.65641	-2.62286e-10
127072835	chr9:127072835:G:A	5.30679e-07	-0.830121	-0.716251
127072985	chr9:127072985:G:A	1.66879e-06	-1.34355e-10	-0.400678
127073802	chr9:127073802:G:A	4.41664e-06	1.46462	-0.89201
127073872	chr9:127073872:T:G	1.31632e-06	-1.34355e-10	-0.637933
127074332	chr9:127074332:A:C	1.65775e-05	2.5868	-0.691526
127074385	chr9:127074385:A:G	4.59536e-06	1.42934	-0.817066
127074553	chr9:127074553:C:T	9.68399e-07	-1.34355e-10	-0.944886
127075285	chr9:127075285:T:C	4.08798e-06	1.4505	-0.955224
127075300	chr9:127075300:A:G	3.27387e-06	-1.34355e-10	0.2732
127076001	chr9:127076001:A:G	1.29216e-06	-0.656457	-2.62286e-10
127076435	chr9:127076435:A:G	1.25822e-06	-0.683078	-2.62286e-10
127078100	chr9:127078100:CAAGCAA:C	1.39781e-06	-0.57787	-2.62286e-10
127078333	chr9:127078333:G:A	1.13402e-06	-1.34355e-10	-0.787004
127079711	chr9:127079711:G:A	1.2467e-06	-1.34355e-10	-0.692272
127079735	chr9:127079735:C:T	7.36623e-07	-1.34355e-10	-1.21845
127081251	chr9:127081251:C:T	7.98106e-07	-1.34355e-10	-1.13829
127081378	chr9:127081378:T:G	1.31741e-06	-1.34355e-10	-0.637106
127081638	chr9:127081638:G:A	1.14903e-05	-1.34355e-10	1.52873
127082262	chr9:127082262:G:A	4.64692e-06	1.48723	-0.863799
127082545	chr9:127082545:C:T	4.43177e-06	1.44393	-0.867904
127082647	chr9:127082647:A:G	2.88332e-06	1.36562	-1.21945
127082697	chr9:127082697:T:C	2.90016e-06	-1.34355e-10	0.151993
127083012	chr9:127083012:C:T	3.20301e-06	-1.34355e-10	0.251318
127083816	chr9:127083816:A:G	1.24716e-06	-0.691902	-2.62286e-10
127084024	chr9:127084024:C:T	2.59255e-06	1.25936	-1.21949
127084332	chr9:127084332:G:A	9.07855e-07	-1.34355e-10	-1.00945
127084429	chr9:127084429:C:T	2.23318e-06	-0.0504971	-0.0588483
127085857	chr9:127085857:G:A	2.63542e-06	0.0923026	-0.0360344
127085906	chr9:127085906:T:C	5.88056e-07	-1.44371	-2.62286e-10
127085993	chr9:127085993:T:A	4.82847e-07	-1.64083	-2.62286e-10
127086026	chr9:127086026:T:C	9.36977e-07	-1.34355e-10	-0.97787
127086202	chr9:127086202:C:T	5.45408e-07	-1.519	-2.62286e-10
127086972	chr9:127086972:G:A	4.75658e-07	-1.65583	-2.62286e-10
127087076	chr9:127087076:C:T	1.31514e-06	-1.34355e-10	-0.638834
127087411	chr9:127087411:A:T	9.21528e-07	-0.0340421	-0.960454
127087762	chr9:127087762:G:A	7.86509e-07	-1.34355e-10	-1.15293
127087796	chr9:127087796:C:T	1.71881e-06	-0.371142	-2.62286e-10
127089014	chr9:127089014:A:C	8.96595e-07	-1.34355e-10	-1.02193
127089428	chr9:127089428:G:A	1.75868e-06	-1.34355e-10	-0.348209
127089683	chr9:127089683:A:G	7.71821e-07	-1.34355e-10	-1.17178
127089889	chr9:127089889:G:A	8.18831e-07	-1.34355e-10	-1.11265
127089914	chr9:127089914:G:C	1.56481e-06	-0.465007	-2.62286e-10
127090459	chr9:127090459:G:A	1.98666e-06	-1.34355e-10	-0.22632
127090658	chr9:127090658:G:A	3.33465e-06	0.291595	-2.62286e-10
127090770	chr9:127090770:G:A	6.02227e-05	-1.34355e-10	3.18528
127091920	chr9:127091920:G:A	3.91946e-06	1.60111	-1.14793
127092269	chr9:127092269:G:A	7.57007e-07	-1.34355e-10	-1.19116
127092494	chr9:127092494:C:T	1.38167e-05	2.56792	-0.854819
127092826	chr9:127092826:T:G	9.97189e-07	-0.582514	-0.333075
127092847	chr9:127092847:C:A	4.74776e-05	-1.34355e-10	2.94748
127094157	chr9:127094157:C:T	7.35562e-07	-1.34355e-10	-1.2199
127094392	chr9:127094392:GC:G	3.27973e-06	-1.34355e-10	0.274987
127095136	chr9:127095136:C:T	1.37291e-06	-0.595843	-2.62286e-10
127095328	chr9:127095328:G:A	1.02679e-06	-1.34355e-10	-0.886341
127095636	chr9:127095636:G:A	8.45134e-07	-1.34355e-10	-1.08103
127096074	chr9:127096074:A:G	1.09982e-06	-0.817625	-2.62286e-10
127096239	chr9:127096239:T:C	2.72923e-05	2.96026	-0.566433
127096304	chr9:127096304:C:T	7.4325e-07	-1.34355e-10	-1.2095
127096424	chr9:127096424:C:T	1.10077e-06	-1.34355e-10	-0.816768
127096772	chr9:127096772:A:G	1.03753e-06	-0.875933	-2.62286e-10
127096794	chr9:127096794:T:C	1.60463e-06	-1.34355e-10	-0.439883
127096905	chr9:127096905:G:A	1.13048e-06	-1.34355e-10	-0.790132
127097395	chr9:127097395:C:T	2.27785e-06	0.0338847	-0.123425
127097792	chr9:127097792:C:T	2.12998e-07	-1.61705	-0.842194
127099419	chr9:127099419:C:T	2.32032e-06	-1.34355e-10	-0.0710683
127099897	chr9:127099897:A:G	7.65705e-07	-1.34355e-10	-1.17973
127100007	chr9:127100007:G:A	9.88007e-07	-1.34355e-10	-0.92484
127100384	chr9:127100384:G:A	2.18081e-07	-1.61185	-0.823809
127100581	chr9:127100581:C:T	3.79778e-06	1.64128	-1.21964
127100717	chr9:127100717:A:G	1.44385e-07	-1.63561	-1.21243
127100889	chr9:127100889:G:A	4.54751e-06	1.74281	-1.14101
127100988	chr9:127100988:T:C	9.56445e-07	-0.957306	-2.62286e-10
127100999	chr9:127100999:C:A	7.80275e-07	-1.34355e-10	-1.16088
127101128	chr9:127101128:T:C	1.48316e-06	-0.518599	-2.62286e-10
127101235	chr9:127101235:T:C	1.91504e-07	-1.64842	-0.917196
127101266	chr9:127101266:T:C	4.50036e-05	2.44308	0.45089
127101393	chr9:127101393:A:G	8.14346e-07	-1.34355e-10	-1.11814
127103411	chr9:127103411:C:T	7.14941e-07	-1.24833	-2.62286e-10
127103572	chr9:127103572:A:G	7.40236e-06	1.95756	-0.868534
127104248	chr9:127104248:G:A	3.0577e-06	-1.34355e-10	0.20489
127104641	chr9:127104641:A:G	1.55968e-05	2.59126	-0.756963
127104704	chr9:127104704:C:T	1.21986e-06	-1.34355e-10	-0.714036
127104989	chr9:127104989:C:T	7.81636e-07	-1.34355e-10	-1.15914
127105694	chr9:127105694:C:T	1.13444e-06	-1.34355e-10	-0.786631
127106111	chr9:127106111:C:G	8.45876e-07	-1.34355e-10	-1.08016
127106256	chr9:127106256:G:T	7.12148e-06	1.94364	-0.893301
127106258	chr9:127106258:CA:C	7.04797e-06	1.9302	-0.890237
127106558	chr9:127106558:A:G	1.9638e-06	-1.34355e-10	-0.237895
127109315	chr9:127109315:C:T	4.87581e-06	-1.34355e-10	0.671512
127109692	chr9:127109692:A:C	6.57945e-07	-1.33141	-2.62286e-10
127109955	chr9:127109955:C:T	7.96421e-07	-1.34355e-10	-1.1404
127110083	chr9:127110083:A:T	9.34767e-07	-1.34355e-10	-0.980232
127110196	chr9:127110196:C:T	7.35779e-07	-1.34355e-10	-1.2196
127110197	chr9:127110197:G:A	6.43765e-05	-1.34355e-10	3.25197
127110285	chr9:127110285:C:T	4.75353e-07	-1.65647	-2.62286e-10
127110445	chr9:127110445:T:G	2.52555e-06	0.15605	-0.142366
127111012	chr9:127111012:A:G	8.05657e-07	-1.34355e-10	-1.12887
127111302	chr9:127111302:A:C	5.50213e-05	2.55196	0.542987
127111805	chr9:127111805:G:A	7.79312e-07	-1.34355e-10	-1.16212
127112061	chr9:127112061:T:C	7.18159e-07	-1.24384	-2.62286e-10
127112221	chr9:127112221:T:C	9.77275e-07	-1.34355e-10	-0.935762
127112344	chr9:127112344:G:A	8.01783e-07	-1.34355e-10	-1.13369
127112520	chr9:127112520:TC:T	1.03332e-06	-0.879996	-2.62286e-10
127113805	chr9:127113805:G:A	6.04893e-06	-1.34355e-10	0.887108
127114693	chr9:127114693:G:A	8.20362e-07	-1.34355e-10	-1.11078
127114699	chr9:127114699:C:T	1.00989e-06	-0.902929	-2.62286e-10
127114776	chr9:127114776:G:A	1.21446e-06	-1.34355e-10	-0.718477
127114795	chr9:127114795:C:T	1.02216e-06	-0.890858	-2.62286e-10
127115610	chr9:127115610:C:A	9.9302e-07	-0.919779	-2.62286e-10
127115700	chr9:127115700:T:G	9.38047e-07	-0.976729	-2.62286e-10
127116868	chr9:127116868:A:AG	9.45966e-07	-1.34355e-10	-0.968322
127117030	chr9:127117030:AC:A	4.81068e-07	-1.64452	-2.62286e-10
127117120	chr9:127117120:C:T	9.78164e-07	-1.34355e-10	-0.934852
127118568	chr9:127118568:C:A	4.13289e-07	-1.60226	-0.194118
127118750	chr9:127118750:A:G	2.0925e-06	-1.34355e-10	-0.174414
127119072	chr9:127119072:GAC:G	1.07448e-06	-1.34355e-10	-0.840933
127119081	chr9:127119081:T:C	8.21893e-07	-1.34355e-10	-1.10892
127119145	chr9:127119145:C:T	1.12096e-06	-1.34355e-10	-0.798592
127119668	chr9:127119668:GA:G	7.36682e-07	-1.34355e-10	-1.21837
127120077	chr9:127120077:T:C	5.44185e-07	-1.52124	-2.62286e-10
127120146	chr9:127120146:C:T	8.08831e-07	-1.20911	0.0841714
127121525	chr9:127121525:C:G	8.40865e-07	-1.34355e-10	-1.0861
127121527	chr9:127121527:A:G	1.55092e-07	-1.60306	-1.17345
127121623	chr9:127121623:T:C	7.60783e-07	-1.34355e-10	-1.18618
127122184	chr9:127122184:C:T	3.12894e-05	-1.34355e-10	2.5305
127122342	chr9:127122342:G:A	1.28124e-06	-1.34355e-10	-0.664947
127122826	chr9:127122826:G:A	2.58304e-06	0.0361936	-2.62286e-10
127122859	chr9:127122859:C:T	8.26007e-07	-1.10393	-2.62286e-10
127124485	chr9:127124485:T:C	7.64314e-07	-1.34355e-10	-1.18155
127124545	chr9:127124545:T:C	9.00841e-07	-1.0172	-2.62286e-10
127124729	chr9:127124729:A:G	1.05508e-06	-1.34355e-10	-0.859156
127124759	chr9:127124759:A:G	5.90614e-06	2.08055	-1.21733
127124899	chr9:127124899:G:A	8.02783e-07	-1.34355e-10	-1.13244
127125069	chr9:127125069:T:G	9.34988e-07	-0.979995	-2.62286e-10
127125253	chr9:127125253:C:T	1.43201e-06	-1.34355e-10	-0.553696
127125337	chr9:127125337:G:A	7.38021e-07	-1.34355e-10	-1.21656
127125854	chr9:127125854:T:C	4.10756e-06	-1.34355e-10	0.500054
127126678	chr9:127126678:T:A	2.42026e-06	-0.0288997	-2.62286e-10
127126862	chr9:127126862:T:C	2.8205e-06	-1.34355e-10	0.124138
127127614	chr9:127127614:GT:G	1.32247e-06	-1.34355e-10	-0.633274
127127837	chr9:127127837:G:C	4.12826e-07	-1.5301	-0.267399
127127913	chr9:127127913:A:C	7.35798e-07	-1.34355e-10	-1.21957
127128583	chr9:127128583:G:A	9.93405e-06	2.40604	-1.02284
127129174	chr9:127129174:A:G	1.07075e-06	-1.34355e-10	-0.844417
127129470	chr9:127129470:G:A	2.16284e-07	-1.4748	-0.969137
127130875	chr9:127130875:G:A	4.37547e-06	0.56324	-2.62286e-10
127131130	chr9:127131130:G:A	3.56622e-05	-1.34355e-10	2.66132
127131433	chr9:127131433:C:T	1.27806e-06	-1.34355e-10	-0.667428
127132404	chr9:127132404:A:G	1.20389e-06	-1.34355e-10	-0.727215
127132496	chr9:127132496:C:T	1.50633e-06	-0.503095	-2.62286e-10
127133075	chr9:127133075:T:G	7.89666e-07	-1.34355e-10	-1.14892
127133097	chr9:127133097:G:C	5.82223e-07	-1.45368	-2.62286e-10
127133477	chr9:127133477:T:C	9.06146e-06	2.22869	-0.937431
127135451	chr9:127135451:C:T	1.61271e-05	-1.34355e-10	1.86773
127135471	chr9:127135471:CAT:C	7.81787e-07	-1.34355e-10	-1.15895
127135859	chr9:127135859:A:G	7.38204e-07	-1.34355e-10	-1.21631
127136403	chr9:127136403:T:G	7.77539e-07	-1.34355e-10	-1.1644
127136440	chr9:127136440:A:G	7.11373e-06	2.06035	-1.0111
127136793	chr9:127136793:C:T	2.33351e-06	0.107231	-0.172631
127137057	chr9:127137057:A:T	8.64791e-07	-1.34355e-10	-1.05804
127137216	chr9:127137216:G:A	2.36309e-05	-1.34355e-10	2.24978
127137231	chr9:127137231:T:C	9.34133e-07	-0.748722	-0.232189
127137541	chr9:127137541:G:A	2.18632e-05	-1.34355e-10	2.17203
127138312	chr9:127138312:T:C	9.54774e-07	-0.959054	-2.62286e-10
127138784	chr9:127138784:G:A	8.64168e-07	-1.34355e-10	-1.05876
127138791	chr9:127138791:A:G	4.41036e-06	1.58021	-1.00903
127139264	chr9:127139264:C:G	9.89183e-07	-1.34355e-10	-0.92365
127139886	chr9:127139886:C:T	9.77339e-07	-1.34355e-10	-0.935695
127140023	chr9:127140023:A:C	3.07246e-06	1.42317	-1.21346
127140090	chr9:127140090:C:A	1.55065e-06	-1.34355e-10	-0.474098
127140808	chr9:127140808:G:A	7.64315e-07	-1.34355e-10	-1.18155
127140851	chr9:127140851:C:G	7.35847e-07	-1.34355e-10	-1.21951
127140903	chr9:127140903:C:T	4.78561e-06	1.80355	-1.15071
127142472	chr9:127142472:G:A	1.36685e-06	-1.34355e-10	-0.600268
127142805	chr9:127142805:A:G	3.28877e-06	-1.34355e-10	0.27774
127142880	chr9:127142880:A:G	1.32402e-05	1.0992	0.57128
127142921	chr9:127142921:T:C	6.9707e-07	-1.27364	-2.62286e-10
127143402	chr9:127143402:A:G	2.1112e-06	-1.34355e-10	-0.165515
127143423	chr9:127143423:T:A	1.42397e-06	-1.34355e-10	-0.559323
127143520	chr9:127143520:C:T	8.31524e-07	-1.34355e-10	-1.09727
127143770	chr9:127143770:A:T	1.0123e-06	-1.34355e-10	-0.90055
127143841	chr9:127143841:A:G	2.10204e-06	-1.34355e-10	-0.169865
127144222	chr9:127144222:A:G	4.84471e-06	-1.34355e-10	0.665114
127144615	chr9:127144615:G:A	2.71224e-07	-1.47978	-0.737802
127144703	chr9:127144703:A:G	8.46841e-07	-1.34355e-10	-1.07902
127145070	chr9:127145070:G:A	8.03013e-07	-1.34355e-10	-1.13216
127145703	chr9:127145703:T:G	2.50927e-06	-1.34355e-10	0.00721828
127145955	chr9:127145955:T:C	3.82012e-06	1.63886	-1.21135
127146417	chr9:127146417:T:A	8.29728e-07	-1.34355e-10	-1.09943
127146535	chr9:127146535:C:G	2.00719e-06	-1.34355e-10	-0.216037
127146863	chr9:127146863:G:T	3.0931e-06	-1.34355e-10	0.216399
127147185	chr9:127147185:A:C	2.85104e-05	-1.34355e-10	2.4375
127147471	chr9:127147471:T:G	2.59066e-07	-1.65297	-0.610479
127147849	chr9:127147849:T:G	5.19754e-06	-1.34355e-10	0.735412
127147928	chr9:127147928:A:G	1.11968e-06	-1.34355e-10	-0.79973
127147991	chr9:127147991:T:C	7.17093e-07	-1.13633	-0.108993
127149433	chr9:127149433:A:G	8.46292e-07	-1.34355e-10	-1.07967
127149544	chr9:127149544:TC:T	7.7128e-07	-1.34355e-10	-1.17248
127150015	chr9:127150015:A:G	4.53643e-05	2.26877	0.633181
127150227	chr9:127150227:C:T	5.64823e-07	-1.13349	-0.35053
127151040	chr9:127151040:T:C	8.77751e-05	2.51416	1.04785
127151049	chr9:127151049:T:G	2.88399e-06	1.19983	-1.05343
127151279	chr9:127151279:A:G	1.1593e-06	-0.650952	-0.114004
127151318	chr9:127151318:C:A	8.92648e-06	2.02866	-0.752412
127151327	chr9:127151327:A:G	1.78991e-06	-0.330606	-2.62286e-10
127151984	chr9:127151984:C:T	1.91131e-07	-1.65136	-0.916206
127152904	chr9:127152904:C:T	1.15176e-05	2.23083	-0.699723
127152943	chr9:127152943:A:G	6.77114e-06	-1.34355e-10	0.999896
127153856	chr9:127153856:T:C	1.25838e-06	-1.34355e-10	-0.682948
127154241	chr9:127154241:GGCT:G	1.48953e-07	-1.61836	-1.19854
127154901	chr9:127154901:G:A	1.11219e-06	-0.806443	-2.62286e-10
127154970	chr9:127154970:G:A	1.01661e-06	-1.34355e-10	-0.896299
127155166	chr9:127155166:A:G	1.04388e-06	-1.34355e-10	-0.869826
127155362	chr9:127155362:C:T	7.39455e-07	-1.34355e-10	-1.21462
127155545	chr9:127155545:G:A	2.62561e-06	0.0861972	-0.0336575
127155751	chr9:127155751:A:G	1.92249e-07	-1.6524	-0.909334
127156449	chr9:127156449:T:C	1.9102e-06	-1.34355e-10	-0.265566
127157634	chr9:127157634:T:C	1.88316e-06	-1.34355e-10	-0.279824
127157782	chr9:127157782:G:A	3.01632e-07	-1.57599	-0.53533
127157963	chr9:127157963:A:G	8.89707e-07	-1.34355e-10	-1.02964
127158184	chr9:127158184:G:A	8.98155e-05	2.67075	0.914234
127158565	chr9:127158565:C:T	7.54543e-07	-1.34355e-10	-1.19442
127159003	chr9:127159003:G:A	1.066e-05	2.12258	-0.668856
127159704	chr9:127159704:G:A	1.10612e-05	2.17128	-0.680605
127159891	chr9:127159891:A:G	6.50068e-07	-1.34345	-2.62286e-10
127161307	chr9:127161307:T:C	5.17755e-07	-1.57103	-2.62286e-10
127161818	chr9:127161818:G:A	5.61679e-07	-1.4896	-2.62286e-10
127161856	chr9:127161856:CACAG:C	2.6927e-07	-1.59101	-0.633807
127162373	chr9:127162373:C:T	1.02817e-06	-0.884997	-2.62286e-10
127162507	chr9:127162507:A:C	7.65259e-07	-1.34355e-10	-1.18031
127163055	chr9:127163055:G:C	3.02803e-06	1.21588	-1.02074
127164773	chr9:127164773:C:T	7.6326e-07	-1.34355e-10	-1.18293
127164912	chr9:127164912:A:G	7.65516e-07	-1.34355e-10	-1.17998
127165383	chr9:127165383:G:A	6.80158e-07	-1.03158	-0.266621
127165549	chr9:127165549:A:G	6.3485e-06	2.12773	-1.19229
127165565	chr9:127165565:TGA:T	3.23084e-06	-1.34355e-10	0.259968
127166321	chr9:127166321:A:C	1.05865e-06	-0.855783	-2.62286e-10
127166494	chr9:127166494:G:A	1.20388e-06	-0.727224	-2.62286e-10
127166841	chr9:127166841:A:G	8.13562e-05	2.79025	0.695811
127166945	chr9:127166945:A:G	7.38992e-07	-1.34355e-10	-1.21524
127167262	chr9:127167262:C:T	1.99713e-07	-1.62592	-0.897724
127167565	chr9:127167565:A:T	1.1671e-06	-0.410106	-0.348144
127167638	chr9:127167638:G:A	2.85866e-06	-1.34355e-10	0.137581
127167959	chr9:127167959:A:G	8.40209e-07	-1.34355e-10	-1.08688
127168613	chr9:127168613:A:G	6.79786e-06	2.18275	-1.17892
127168822	chr9:127168822:C:G	8.33682e-07	-1.34355e-10	-1.09468
127168895	chr9:127168895:G:A	4.76687e-07	-1.65367	-2.62286e-10
127169314	chr9:127169314:A:T	9.72069e-07	-0.941103	-2.62286e-10
127169695	chr9:127169695:G:A	8.7283e-05	2.72021	0.836171
127171045	chr9:127171045:G:A	9.90896e-06	2.03731	-0.656641
127171205	chr9:127171205:G:A	1.15403e-06	-1.34355e-10	-0.769514
127171270	chr9:127171270:A:T	1.00672e-05	2.07669	-0.680183
127171588	chr9:127171588:G:A	2.8097e-07	-1.61102	-0.571268
127171627	chr9:127171627:C:T	1.28706e-06	-1.34355e-10	-0.660417
127172261	chr9:127172261:C:T	1.37918e-06	-1.34355e-10	-0.591284
127172759	chr9:127172759:C:T	2.33063e-06	-0.161049	0.0944141
127173473	chr9:127173473:T:C	7.94815e-07	-1.34355e-10	-1.14242
127173736	chr9:127173736:C:T	6.44848e-07	-1.35151	-2.62286e-10
127174028	chr9:127174028:G:A	2.68634e-06	-1.34355e-10	0.0754072
127174061	chr9:127174061:A:T	1.52127e-06	-1.34355e-10	-0.493226
127174082	chr9:127174082:G:A	1.38061e-05	2.07215	-0.359811
127174263	chr9:127174263:AAAAG:A	1.79621e-06	-1.34355e-10	-0.327093
127174306	chr9:127174306:AAAGAAAG:A	1.31468e-06	-1.34355e-10	-0.639184
127175527	chr9:127175527:C:A	7.0281e-07	-1.26544	-2.62286e-10
127175989	chr9:127175989:A:G	1.59939e-06	0.453153	-0.896307
127175990	chr9:127175990:G:A	4.99414e-07	-1.60709	-2.62286e-10
127176019	chr9:127176019:C:T	7.4203e-07	-1.34355e-10	-1.21114
127177627	chr9:127177627:C:T	8.94615e-06	2.13433	-0.855876
127178100	chr9:127178100:T:C	1.2293e-05	1.78982	-0.193563
127178137	chr9:127178137:T:G	4.62045e-07	-0.517271	-1.1676
127178474	chr9:127178474:T:G	7.61245e-07	-1.34355e-10	-1.18557
127178784	chr9:127178784:G:A	6.90993e-06	1.93175	-0.911563
127179978	chr9:127179978:A:G	7.47246e-07	-1.34355e-10	-1.20413
127180637	chr9:127180637:C:T	3.49612e-06	-1.34355e-10	0.33888
127181585	chr9:127181585:G:C	8.50192e-07	-1.34355e-10	-1.07507
127181670	chr9:127181670:TG:T	7.45707e-07	-1.34355e-10	-1.2062
127181921	chr9:127181921:G:A	8.58645e-07	-1.34355e-10	-1.06517
127182091	chr9:127182091:A:G	5.01053e-06	1.90764	-1.20887
127182563	chr9:127182563:G:A	8.55063e-07	-1.34355e-10	-1.06935
127183118	chr9:127183118:G:A	1.16922e-06	-1.34355e-10	-0.756435
127183171	chr9:127183171:AG:A	1.72942e-07	-1.44779	-1.21978
127183236	chr9:127183236:A:C	1.78165e-06	-1.34355e-10	-0.335234
127183768	chr9:127183768:G:A	8.17749e-07	-1.34355e-10	-1.11397
127184321	chr9:127184321:G:A	1.23563e-05	2.01566	-0.414264
127184354	chr9:127184354:T:C	1.38147e-06	-1.34355e-10	-0.589625
127184463	chr9:127184463:T:C	4.75221e-06	1.86574	-1.2199
127184894	chr9:127184894:G:A	1.27778e-06	0.037595	-0.705242
127184895	chr9:127184895:G:A	1.72813e-06	-1.34355e-10	-0.365733
127185018	chr9:127185018:G:A	8.84968e-07	-1.34355e-10	-1.03498
127185617	chr9:127185617:A:G	1.19055e-06	-1.34355e-10	-0.738356
127185751	chr9:127185751:C:T	1.77108e-06	-1.34355e-10	-0.341187
127186220	chr9:127186220:A:G	7.89961e-07	-1.34355e-10	-1.14855
127186232	chr9:127186232:A:G	2.21785e-06	-1.34355e-10	-0.116237
127186492	chr9:127186492:C:T	2.95767e-07	-1.21338	-0.917576
127186559	chr9:127186559:A:G	2.01275e-06	-1.34355e-10	-0.213271
127186784	chr9:127186784:C:T	1.26047e-06	-1.34355e-10	-0.681292
127186859	chr9:127186859:G:T	1.24384e-06	-1.34355e-10	-0.694568
127188508	chr9:127188508:T:C	8.49275e-07	-1.34355e-10	-1.07615
127188681	chr9:127188681:T:C	4.87933e-06	-1.34355e-10	0.672235
127189011	chr9:127189011:A:C	1.35502e-06	-1.34355e-10	-0.608961
127189770	chr9:127189770:A:G	5.12881e-06	1.69021	-0.968115
127189862	chr9:127189862:G:A	5.66675e-06	1.79305	-0.971209
127190786	chr9:127190786:A:C	1.43883e-06	-1.34355e-10	-0.548941
127191155	chr9:127191155:A:G	8.13924e-07	-1.34355e-10	-1.11866
127191737	chr9:127191737:A:G	1.87114e-07	-1.38172	-1.20709
127191896	chr9:127191896:A:G	1.79647e-06	-1.34355e-10	-0.326953
127191944	chr9:127191944:G:A	5.84906e-06	1.94517	-1.09166
127192055	chr9:127192055:T:C	4.6249e-05	0.0492223	2.87204
127192283	chr9:127192283:G:C	1.61486e-06	-1.34355e-10	-0.433529
127192591	chr9:127192591:G:A	9.9599e-07	-1.34355e-10	-0.916792
127193262	chr9:127193262:C:T	8.16924e-07	-1.34355e-10	-1.11498
127193283	chr9:127193283:G:A	5.2348e-07	-1.56003	-2.62286e-10
127193868	chr9:127193868:A:G	2.39527e-07	-1.65662	-0.685246
127194428	chr9:127194428:T:G	1.94892e-06	-1.34355e-10	-0.245499
127194429	chr9:127194429:T:G	1.22774e-06	-1.34355e-10	-0.707598
127195656	chr9:127195656:C:T	6.24302e-07	-1.3839	-2.62286e-10
127195721	chr9:127195721:G:A	8.99578e-07	-1.34355e-10	-1.0186
127195869	chr9:127195869:A:G	1.63249e-06	-1.34355e-10	-0.42267
127196727	chr9:127196727:C:T	5.8429e-07	-1.45013	-2.62286e-10
127196921	chr9:127196921:T:G	5.54156e-06	-1.34355e-10	0.799502
127197047	chr9:127197047:C:T	8.35692e-06	-1.34355e-10	1.21032
127197175	chr9:127197175:A:G	1.72975e-06	-1.34355e-10	-0.3648
127197356	chr9:127197356:G:A	8.23716e-07	-1.34355e-10	-1.1067
127197764	chr9:127197764:A:G	7.40793e-07	-1.34355e-10	-1.21281
127197832	chr9:127197832:G:A	5.68275e-06	0.946029	-0.121367
127197930	chr9:127197930:G:A	4.15458e-07	-1.52534	-0.265808
127197977	chr9:127197977:G:A	1.94543e-06	-1.34355e-10	-0.247292
127198057	chr9:127198057:G:A	8.0439e-07	-1.34355e-10	-1.13045
127198263	chr9:127198263:G:C	1.1555e-06	-1.34355e-10	-0.768245
127198722	chr9:127198722:G:A	4.52361e-06	0.929	-0.332463
127199108	chr9:127199108:C:T	3.27041e-07	-1.20224	-0.8282
127199718	chr9:127199718:C:A	1.53927e-06	-1.34355e-10	-0.481465
127200021	chr9:127200021:C:T	7.65306e-07	-1.34355e-10	-1.18025
127200321	chr9:127200321:T:C	1.56333e-06	-1.34355e-10	-0.465957
127200821	chr9:127200821:C:T	4.90342e-07	-1.62543	-2.62286e-10
127201421	chr9:127201421:G:A	3.2597e-07	-0.91713	-1.11659
127201558	chr9:127201558:A:C	1.07825e-06	-1.34355e-10	-0.837434
127201858	chr9:127201858:C:T	4.03662e-07	-1.02614	-0.793812
127201931	chr9:127201931:G:A	7.22684e-07	-1.23756	-2.62286e-10
127202820	chr9:127202820:A:T	7.82428e-07	-1.34355e-10	-1.15813
127205859	chr9:127205859:G:A	1.23456e-06	-0.0415878	-0.660472
127205990	chr9:127205990:G:A	7.63171e-07	-1.34355e-10	-1.18305
127207179	chr9:127207179:A:G	1.40971e-06	-1.34355e-10	-0.569391
127207412	chr9:127207412:G:A	1.49082e-06	-0.513448	-2.62286e-10
127208925	chr9:127208925:G:A	1.1398e-06	-1.34355e-10	-0.781923
127209607	chr9:127209607:G:A	5.23207e-06	-1.34355e-10	0.742033
127209760	chr9:127209760:G:A	4.10596e-06	-1.34355e-10	0.499666
127209971	chr9:127209971:G:C	9.63143e-07	-1.34355e-10	-0.950328
127210327	chr9:127210327:A:T	9.65204e-07	-1.34355e-10	-0.94819
127210596	chr9:127210596:C:T	8.00567e-07	-1.34355e-10	-1.13521
127211299	chr9:127211299:G:A	2.88101e-07	-1.03821	-1.11901
127212167	chr9:127212167:C:T	8.58547e-07	-1.34355e-10	-1.06529
127213242	chr9:127213242:G:A	2.64876e-06	0.0613177	-2.62286e-10
127213271	chr9:127213271:T:C	1.33778e-06	-1.34355e-10	-0.621763
127213326	chr9:127213326:G:A	1.95108e-07	-1.55532	-0.991654
127213988	chr9:127213988:A:G	1.55589e-07	-1.55345	-1.21986
127214223	chr9:127214223:T:A	1.04935e-06	-1.34355e-10	-0.864599
127214818	chr9:127214818:T:C	9.28691e-07	-1.34355e-10	-0.986754
127214910	chr9:127214910:A:G	1.14122e-06	-1.34355e-10	-0.780678
127214943	chr9:127214943:A:G	9.05502e-07	-1.34355e-10	-1.01204
127215038	chr9:127215038:C:T	7.37232e-07	-1.34355e-10	-1.21763
127215281	chr9:127215281:C:T	1.369e-06	-1.34355e-10	-0.598693
127216202	chr9:127216202:T:C	7.98885e-07	-1.34355e-10	-1.13731
127217095	chr9:127217095:CA:C	1.36779e-06	-1.34355e-10	-0.599577
127217479	chr9:127217479:G:A	1.91131e-07	-1.65424	-0.91333
127217888	chr9:127217888:T:C	1.04469e-06	-1.34355e-10	-0.869052
127218506	chr9:127218506:A:T	5.44013e-07	-0.555455	-0.9661
127220600	chr9:127220600:A:G	2.6699e-07	-1.06964	-1.16368
127220741	chr9:127220741:G:A	8.98724e-07	-1.34355e-10	-1.01955
127220886	chr9:127220886:C:A	1.27399e-06	-1.34355e-10	-0.670624
127221137	chr9:127221137:C:G	9.0285e-07	-1.34355e-10	-1.01497
127222829	chr9:127222829:G:A	8.03064e-06	1.43101	-0.260517
127223291	chr9:127223291:C:T	9.03338e-07	-1.34355e-10	-1.01443
127223434	chr9:127223434:A:C	1.68032e-07	-1.49195	-1.20443
127224068	chr9:127224068:G:A	5.92342e-07	-1.43644	-2.62286e-10
127224200	chr9:127224200:A:T	2.71841e-07	-1.65738	-0.557937
127224689	chr9:127224689:G:A	1.11523e-06	-0.803713	-2.62286e-10
127224823	chr9:127224823:G:C	3.19144e-06	-1.34355e-10	0.247698
127225521	chr9:127225521:G:C	9.6426e-07	-1.34355e-10	-0.949168
127226197	chr9:127226197:G:A	1.29363e-06	-0.0538591	-0.601462
127226292	chr9:127226292:G:A	1.17732e-06	-1.34355e-10	-0.749537
127226655	chr9:127226655:C:T	2.70344e-07	-1.65721	-0.563625
127227366	chr9:127227366:C:T	1.03945e-06	-1.34355e-10	-0.874086
127227579	chr9:127227579:C:T	1.68983e-06	-0.388149	-2.62286e-10
127228144	chr9:127228144:C:A	2.65401e-07	-1.65739	-0.581903
127229020	chr9:127229020:C:T	5.60758e-07	-1.49124	-2.62286e-10
127229063	chr9:127229063:A:T	1.20249e-06	-1.34355e-10	-0.728378
127229511	chr9:127229511:T:G	1.92714e-07	-1.44752	-1.1118
127229532	chr9:127229532:A:G	8.10828e-07	-1.34355e-10	-1.12247
127230730	chr9:127230730:G:A	8.59733e-07	-1.34355e-10	-1.06391
127231766	chr9:127231766:G:A	1.16933e-06	-1.34355e-10	-0.756342
127233357	chr9:127233357:C:T	7.35547e-07	-1.34355e-10	-1.21992
127234084	chr9:127234084:C:T	2.76778e-07	-1.65598	-0.541333
127234990	chr9:127234990:T:G	2.75642e-07	-1.65676	-0.54466
127235152	chr9:127235152:A:G	1.51513e-06	-1.34355e-10	-0.497274
127235163	chr9:127235163:T:A	5.91914e-07	-0.448035	-0.989133
127236441	chr9:127236441:T:C	9.53383e-07	-1.34355e-10	-0.960513
127236538	chr9:127236538:C:T	2.94489e-07	-1.65388	-0.481409
127238001	chr9:127238001:A:G	8.66032e-07	-1.34355e-10	-1.05661
127238059	chr9:127238059:A:T	2.76186e-07	-1.65605	-0.543406
127238268	chr9:127238268:C:T	2.7782e-07	-1.65622	-0.537336
127238304	chr9:127238304:C:T	8.60914e-07	-1.34355e-10	-1.06253
127238326	chr9:127238326:G:A	7.93893e-07	-1.34355e-10	-1.14358
127238478	chr9:127238478:C:T	6.79508e-07	-1.29916	-2.62286e-10
127238687	chr9:127238687:C:G	2.71213e-07	-1.65625	-0.56138
127238769	chr9:127238769:GA:G	2.72445e-07	-1.6561	-0.556997
127239335	chr9:127239335:G:A	2.77365e-07	-1.65609	-0.539104
127239347	chr9:127239347:A:C	2.83935e-07	-1.65594	-0.51585
127239455	chr9:127239455:A:G	5.49073e-07	-1.5123	-2.62286e-10
127239905	chr9:127239905:C:T	9.57942e-07	-1.34355e-10	-0.955742
127239940	chr9:127239940:G:A	3.05956e-06	0.597473	-0.391975
127240879	chr9:127240879:TCCTGGGTGGCAGAGTGAGAC:T	2.09579e-06	-0.172842	-2.62286e-10
127241583	chr9:127241583:C:T	8.90612e-07	-1.34355e-10	-1.02862
127241798	chr9:127241798:T:C	2.87094e-07	-1.6519	-0.508817
127241987	chr9:127241987:C:T	1.02306e-06	-1.34355e-10	-0.889979
127242195	chr9:127242195:T:G	4.42289e-07	-1.53561	-0.192954
127243002	chr9:127243002:G:A	9.76015e-07	-1.34355e-10	-0.937051
127243852	chr9:127243852:C:T	4.98498e-07	-1.60893	-2.62286e-10
127244551	chr9:127244551:C:T	8.45481e-07	-1.34355e-10	-1.08062
127244639	chr9:127244639:T:C	1.53519e-06	-1.34355e-10	-0.484119
127245370	chr9:127245370:G:T	4.79329e-07	-1.64814	-2.62286e-10
127245402	chr9:127245402:C:T	4.76312e-07	-1.55251	-0.101943
127245954	chr9:127245954:G:A	3.33109e-06	-1.34355e-10	0.290525
127247697	chr9:127247697:A:G	8.64599e-07	-1.34355e-10	-1.05826
127247784	chr9:127247784:A:G	1.59468e-06	-1.34355e-10	-0.446103
127247913	chr9:127247913:C:T	1.25195e-06	-1.34355e-10	-0.688071
127248059	chr9:127248059:C:T	2.80499e-07	-1.65435	-0.529608
127248153	chr9:127248153:G:A	1.33323e-06	-1.34355e-10	-0.625171
127248422	chr9:127248422:T:C	2.6838e-07	-1.65462	-0.573509
127248818	chr9:127248818:C:T	4.99788e-07	-1.60635	-2.62286e-10
127249773	chr9:127249773:C:T	2.01451e-07	-1.59294	-0.922038
127249818	chr9:127249818:G:A	2.47194e-06	-1.34355e-10	-0.00777153
127249844	chr9:127249844:C:T	2.47719e-06	-1.34355e-10	-0.00565101
127249881	chr9:127249881:C:T	6.53261e-07	-1.33855	-2.62286e-10
127250335	chr9:127250335:A:G	9.48976e-07	-1.34355e-10	-0.965146
127250466	chr9:127250466:C:T	8.6652e-07	-1.34355e-10	-1.05604
127251022	chr9:127251022:T:G	1.92858e-07	-1.4796	-1.07898
127251254	chr9:127251254:G:A	1.41483e-06	-1.34355e-10	-0.565764
127251348	chr9:127251348:TC:T	1.25593e-06	-1.34355e-10	-0.684895
127251512	chr9:127251512:T:C	1.61227e-07	-1.59499	-1.14273
127251523	chr9:127251523:C:G	7.35546e-07	-1.34355e-10	-1.21992
127251619	chr9:127251619:C:T	1.78588e-06	-0.332865	-2.62286e-10
127251682	chr9:127251682:A:G	8.60996e-07	-1.34355e-10	-1.06244
127252111	chr9:127252111:G:A	1.34367e-06	-1.34355e-10	-0.617372
127252619	chr9:127252619:C:T	8.18571e-07	-1.34355e-10	-1.11297
127253602	chr9:127253602:C:T	8.72642e-07	-1.34355e-10	-1.049
127254449	chr9:127254449:T:C	6.2982e-07	-1.3751	-2.62286e-10
127254535	chr9:127254535:G:A	3.12074e-06	0.809887	-0.584592
127254832	chr9:127254832:A:G	7.36838e-07	-1.34355e-10	-1.21816
127255219	chr9:127255219:G:A	2.85758e-06	0.760649	-0.623449
127256944	chr9:127256944:T:C	1.06213e-06	-1.34355e-10	-0.852495
127257561	chr9:127257561:T:G	1.4783e-06	-1.34355e-10	-0.521879
127258285	chr9:127258285:T:C	6.25711e-07	-0.16247	-1.21917
127258605	chr9:127258605:C:T	5.00116e-06	-1.34355e-10	0.696896
127258691	chr9:127258691:C:T	1.97468e-06	-0.232369	-2.62286e-10
127259088	chr9:127259088:G:A	1.33236e-06	-1.34355e-10	-0.625822
127259108	chr9:127259108:G:A	2.81246e-07	-1.15221	-1.02909
127259322	chr9:127259322:C:T	8.35871e-07	-1.34355e-10	-1.09205
127259359	chr9:127259359:G:A	9.68774e-07	-0.944498	-2.62286e-10
127259390	chr9:127259390:C:T	8.88082e-07	-1.03147	-2.62286e-10
127259814	chr9:127259814:T:C	8.49235e-07	-1.34355e-10	-1.07619
127260261	chr9:127260261:T:C	2.90775e-06	0.738976	-0.584369
127260427	chr9:127260427:A:G	4.60574e-06	-1.34355e-10	0.61453
127260488	chr9:127260488:A:G	8.4e-07	-1.34355e-10	-1.08713
127261313	chr9:127261313:T:C	8.93848e-07	-1.34355e-10	-1.02499
127261615	chr9:127261615:G:T	8.47228e-07	-1.34355e-10	-1.07856
127261643	chr9:127261643:C:T	8.6542e-07	-1.34355e-10	-1.05731
127262600	chr9:127262600:A:G	1.65076e-07	-1.65521	-1.05891
127262802	chr9:127262802:G:A	1.10903e-06	-1.34355e-10	-0.809287
127263077	chr9:127263077:A:G	1.18553e-06	-1.34355e-10	-0.742584
127263293	chr9:127263293:C:T	1.08548e-06	-1.34355e-10	-0.830747
127263309	chr9:127263309:G:A	1.29321e-06	-1.34355e-10	-0.655645
127263486	chr9:127263486:G:A	1.34686e-06	-1.34355e-10	-0.615
127263657	chr9:127263657:A:G	1.35116e-06	-1.34355e-10	-0.611807
127263729	chr9:127263729:C:T	1.07099e-06	-1.34355e-10	-0.844189
127264031	chr9:127264031:TC:T	1.2419e-06	-1.34355e-10	-0.696132
127264090	chr9:127264090:A:T	1.45607e-06	-1.34355e-10	-0.537032
127264541	chr9:127264541:A:AG	1.32473e-06	-1.34355e-10	-0.631567
127265346	chr9:127265346:TA:T	7.75913e-07	-1.16649	-2.62286e-10
127266128	chr9:127266128:C:T	2.74338e-06	0.70442	-0.608001
127266598	chr9:127266598:G:A	7.6238e-07	-1.18408	-2.62286e-10
127267155	chr9:127267155:A:T	1.02766e-06	-0.885493	-2.62286e-10
127267233	chr9:127267233:G:A	8.30915e-07	-1.34355e-10	-1.098
127267721	chr9:127267721:T:C	1.16183e-06	-1.34355e-10	-0.762774
127267948	chr9:127267948:T:C	1.12252e-06	-1.34355e-10	-0.797196
127268384	chr9:127268384:G:A	1.38199e-06	-1.34355e-10	-0.589249
127269570	chr9:127269570:A:C	1.26384e-06	-1.34355e-10	-0.678621
127270402	chr9:127270402:C:T	8.7529e-07	-1.34355e-10	-1.04597
127270678	chr9:127270678:C:T	3.19276e-06	-1.34355e-10	0.248112
127271268	chr9:127271268:A:G	4.81005e-07	-1.64465	-2.62286e-10
127272143	chr9:127272143:ATT:A	1.36391e-06	-1.34355e-10	-0.602418
127272499	chr9:127272499:T:G	7.53984e-07	-1.19516	-2.62286e-10
127272500	chr9:127272500:T:A	7.63941e-07	-1.18204	-2.62286e-10
127272608	chr9:127272608:T:C	7.74345e-07	-1.34355e-10	-1.16851
127272684	chr9:127272684:G:A	1.09416e-06	-1.34355e-10	-0.822787
127272768	chr9:127272768:A:C	1.56391e-06	0.750238	-1.21582
127273131	chr9:127273131:C:T	8.66299e-07	-1.34355e-10	-1.0563
127273642	chr9:127273642:TG:T	1.58304e-06	-0.453426	-2.62286e-10
127273771	chr9:127273771:C:G	7.1433e-07	-1.24918	-2.62286e-10
127273826	chr9:127273826:G:C	7.43772e-07	-1.34355e-10	-1.20879
127273883	chr9:127273883:C:T	2.01884e-06	0.129796	-0.340047
127274090	chr9:127274090:A:G	1.15051e-06	-1.34355e-10	-0.772565
127275126	chr9:127275126:A:G	1.13711e-06	-1.34355e-10	-0.784285
127275169	chr9:127275169:T:C	9.01898e-07	-1.34355e-10	-1.01603
127275457	chr9:127275457:T:A	4.48192e-06	-1.34355e-10	0.587277
127275662	chr9:127275662:C:CA	8.84726e-07	-1.34355e-10	-1.03525
127275834	chr9:127275834:G:A	8.50235e-07	-1.34355e-10	-1.07502
127276292	chr9:127276292:A:G	1.49684e-05	-1.34355e-10	1.79317
127277049	chr9:127277049:A:G	8.45628e-07	0.0802476	-1.1607
127277127	chr9:127277127:T:C	5.39165e-07	-0.499164	-1.03134
127277792	chr9:127277792:A:G	5.41153e-07	-1.52683	-2.62286e-10
127277949	chr9:127277949:G:C	1.23815e-06	-1.34355e-10	-0.699157
127278772	chr9:127278772:C:T	9.75051e-06	-1.34355e-10	1.36455
127278885	chr9:127278885:A:T	1.25164e-06	-1.34355e-10	-0.68832
127279483	chr9:127279483:A:G	9.10182e-07	-1.34355e-10	-1.00688
127279568	chr9:127279568:T:C	1.41649e-06	-1.34355e-10	-0.564591
127280338	chr9:127280338:C:T	1.17853e-06	-1.34355e-10	-0.748503
127280567	chr9:127280567:C:T	8.64554e-07	-1.34355e-10	-1.05832
127281157	chr9:127281157:C:G	9.6853e-07	-0.94475	-2.62286e-10
127282141	chr9:127282141:A:C	9.1193e-07	-1.34355e-10	-1.00497
127282733	chr9:127282733:G:A	7.3674e-07	-1.34355e-10	-1.21829
127283581	chr9:127283581:G:T	1.81395e-06	-1.34355e-10	-0.317269
127283772	chr9:127283772:T:A	1.16756e-06	-1.34355e-10	-0.757856
127283993	chr9:127283993:A:T	7.11956e-07	-1.25251	-2.62286e-10
127284029	chr9:127284029:A:G	1.63097e-06	-1.34355e-10	-0.423596
127284100	chr9:127284100:C:T	3.22095e-06	0.528056	-0.271152
127284374	chr9:127284374:A:G	2.1364e-06	-0.153651	-2.62286e-10
127284437	chr9:127284437:T:G	1.09308e-06	-1.34355e-10	-0.82377
127285400	chr9:127285400:G:A	6.03282e-07	-0.198444	-1.2197
127285437	chr9:127285437:A:G	1.13889e-06	-1.34355e-10	-0.782722
127285631	chr9:127285631:T:C	1.9256e-06	0.125735	-0.38327
127286017	chr9:127286017:CT:C	6.21921e-07	-0.477157	-0.910559
127286531	chr9:127286531:G:A	1.09987e-06	0.337719	-1.1553
127286598	chr9:127286598:C:A	1.16515e-06	-1.34355e-10	-0.759926
127286600	chr9:127286600:T:G	1.16606e-06	-1.34355e-10	-0.759139
127286829	chr9:127286829:T:C	1.50267e-06	-1.34355e-10	-0.50553
127286855	chr9:127286855:G:A	1.72401e-06	-1.34355e-10	-0.368121
127287847	chr9:127287847:A:G	1.31998e-06	-0.635159	-2.62286e-10
127288121	chr9:127288121:T:C	7.6941e-07	-1.34355e-10	-1.17491
127288192	chr9:127288192:G:A	2.55225e-06	0.429808	-0.405607
127288916	chr9:127288916:T:C	1.82594e-07	-1.64689	-0.96637
127290177	chr9:127290177:G:A	8.42197e-07	-1.34355e-10	-1.08452
127290677	chr9:127290677:C:T	3.14821e-06	-1.34355e-10	0.23406
127290820	chr9:127290820:T:C	7.907e-07	-1.34355e-10	-1.14761
127290944	chr9:127290944:GT:G	1.49887e-07	-1.62324	-1.18741
127291714	chr9:127291714:G:A	1.72165e-06	-1.34355e-10	-0.369489
127292667	chr9:127292667:C:T	7.73769e-07	-0.204585	-0.964671
127293286	chr9:127293286:C:T	8.31429e-06	-1.34355e-10	1.2052
127293506	chr9:127293506:G:T	7.25668e-07	-0.255037	-0.9784
127294139	chr9:127294139:G:A	1.39618e-06	-1.34355e-10	-0.579037
127294390	chr9:127294390:G:A	8.87804e-07	-1.34355e-10	-1.03178
127294564	chr9:127294564:C:T	1.38603e-06	-0.231283	-0.355047
127294995	chr9:127294995:T:C	9.20655e-07	-0.995444	-2.62286e-10
127295587	chr9:127295587:A:G	1.98562e-07	-1.6531	-0.876327
127295716	chr9:127295716:A:C	5.92519e-07	-0.364601	-1.07155
127295821	chr9:127295821:C:T	7.41036e-07	-1.34355e-10	-1.21248
127295847	chr9:127295847:A:G	1.20543e-06	-1.34355e-10	-0.725936
127296016	chr9:127296016:A:T	9.46715e-07	-1.34355e-10	-0.967531
127296300	chr9:127296300:G:T	8.26095e-07	-0.272541	-0.831279
127297045	chr9:127297045:C:A	6.98585e-07	-0.433981	-0.837492
127297160	chr9:127297160:G:A	1.06624e-06	0.367801	-1.21643
127297261	chr9:127297261:T:C	6.71556e-07	-0.384298	-0.926634
127297675	chr9:127297675:A:T	7.05526e-07	-0.387812	-0.873774
127298047	chr9:127298047:C:T	2.64823e-07	-1.18594	-1.05553
127298187	chr9:127298187:G:T	6.46956e-07	-0.462991	-0.88526
127298423	chr9:127298423:T:C	7.04722e-07	-0.349744	-0.912982
127298496	chr9:127298496:A:G	6.83768e-07	-0.39902	-0.89389
127298534	chr9:127298534:C:G	9.82987e-06	-1.34355e-10	1.37265
127298597	chr9:127298597:T:C	2.25684e-07	-1.18157	-1.21982
127298616	chr9:127298616:T:G	7.99331e-07	-0.284211	-0.852544
127298775	chr9:127298775:A:G	1.59362e-07	-1.61607	-1.13328
127299102	chr9:127299102:G:A	1.42763e-06	-1.34355e-10	-0.556761
127300100	chr9:127300100:A:G	6.34041e-07	-0.409621	-0.958795
127300265	chr9:127300265:T:A	8.63433e-07	-1.34355e-10	-1.05961
127300318	chr9:127300318:G:C	2.08099e-06	-0.00741892	-0.172511
127301603	chr9:127301603:A:T	7.56236e-07	-0.260478	-0.931698
127302141	chr9:127302141:C:A	7.21155e-07	-0.294486	-0.945189
127302189	chr9:127302189:G:A	7.53411e-07	-0.275858	-0.92006
127302693	chr9:127302693:G:T	7.16554e-07	-0.355183	-0.890893
127303015	chr9:127303015:G:A	7.39021e-07	-1.34355e-10	-1.2152
127303058	chr9:127303058:G:A	7.753e-07	-1.34355e-10	-1.16728
127303525	chr9:127303525:TTTTTTAAAAGTTTTAGTTTG:T	1.04161e-06	-1.34355e-10	-0.872004
127304925	chr9:127304925:A:G	2.39195e-06	0.569423	-0.610088
127305443	chr9:127305443:G:A	1.3396e-06	-1.34355e-10	-0.620404
127306010	chr9:127306010:C:T	1.298e-06	-1.34355e-10	-0.651949
127306196	chr9:127306196:C:CA	1.46015e-06	0.679177	-1.21341
127306227	chr9:127306227:A:G	1.45448e-06	0.676673	-1.2148
127306366	chr9:127306366:C:T	1.01597e-06	-1.34355e-10	-0.896935
127307169	chr9:127307169:A:G	7.3667e-07	-1.34355e-10	-1.21839
127307407	chr9:127307407:G:A	1.16284e-06	0.446682	-1.20859
127308142	chr9:127308142:A:G	7.82959e-07	-1.34355e-10	-1.15745
127308293	chr9:127308293:T:C	2.04258e-06	0.578347	-0.776905
127309151	chr9:127309151:G:A	7.56905e-07	-1.34355e-10	-1.19129
127309280	chr9:127309280:T:C	8.0462e-07	-1.13016	-2.62286e-10
127309467	chr9:127309467:C:T	1.03478e-06	0.341246	-1.21983
127309965	chr9:127309965:C:T	3.89923e-07	-1.06244	-0.792141
127310173	chr9:127310173:G:A	1.06109e-06	0.364054	-1.21753
127311151	chr9:127311151:T:C	1.24528e-06	-1.34355e-10	-0.693416
127311467	chr9:127311467:C:T	1.07599e-06	0.378738	-1.21827
127311543	chr9:127311543:G:A	1.05916e-06	-1.34355e-10	-0.855294
127311584	chr9:127311584:A:T	7.60678e-07	-1.34355e-10	-1.18632
127311813	chr9:127311813:T:C	1.37127e-06	-1.34355e-10	-0.597038
127311876	chr9:127311876:A:G	5.55342e-07	-1.50094	-2.62286e-10
127312531	chr9:127312531:GA:G	1.41234e-06	-1.34355e-10	-0.567528
127312981	chr9:127312981:G:A	1.08254e-06	-1.34355e-10	-0.833461
127313393	chr9:127313393:C:T	1.42188e-07	-1.65652	-1.20686
127313600	chr9:127313600:A:G	1.01857e-06	-1.34355e-10	-0.894372
127313692	chr9:127313692:T:C	1.46608e-06	-1.34355e-10	-0.530184
127313880	chr9:127313880:T:C	1.05579e-06	0.359447	-1.21793
127314620	chr9:127314620:G:A	6.41358e-07	-1.35694	-2.62286e-10
127314694	chr9:127314694:T:C	7.5053e-07	-1.34355e-10	-1.19975
127314733	chr9:127314733:C:G	1.04833e-06	0.330046	-1.19562
127314922	chr9:127314922:G:A	7.61019e-07	-1.34355e-10	-1.18587
127314934	chr9:127314934:A:C	5.06856e-07	-1.5923	-2.62286e-10
127316323	chr9:127316323:C:T	1.16388e-06	-1.34355e-10	-0.761012
127316794	chr9:127316794:A:C	7.67788e-07	-1.34355e-10	-1.17702
127317000	chr9:127317000:G:C	7.52393e-06	-1.34355e-10	1.10531
127317463	chr9:127317463:G:A	9.96547e-07	0.294855	-1.21109
127317827	chr9:127317827:C:G	1.01357e-06	-1.34355e-10	-0.899293
127318139	chr9:127318139:T:A	1.50213e-06	-1.34355e-10	-0.505892
127318178	chr9:127318178:C:T	3.04026e-06	-1.34355e-10	0.199168
127318271	chr9:127318271:G:A	3.0555e-06	-1.34355e-10	0.204168
127318282	chr9:127318282:C:T	9.75499e-07	0.282183	-1.21976
127319175	chr9:127319175:C:T	9.59722e-07	0.234912	-1.1888
127319223	chr9:127319223:G:A	2.03992e-06	-0.767873	0.568012
127320451	chr9:127320451:T:G	1.04929e-06	-0.0753731	-0.789288
127321039	chr9:127321039:A:G	8.20276e-06	-1.34355e-10	1.1917
127321197	chr9:127321197:G:A	1.11213e-06	0.40161	-1.20811
127322283	chr9:127322283:C:G	1.02925e-06	-1.34355e-10	-0.883939
127322668	chr9:127322668:G:C	4.38747e-06	0.723938	-0.157959
127322676	chr9:127322676:C:T	1.07608e-06	-1.34355e-10	-0.839448
127323456	chr9:127323456:G:A	9.80749e-07	0.284463	-1.21668
127323598	chr9:127323598:T:C	2.15958e-06	0.826342	-0.969202
127323635	chr9:127323635:A:G	1.075e-06	0.357834	-1.19829
127323912	chr9:127323912:C:T	7.74738e-07	-1.34355e-10	-1.168
127324407	chr9:127324407:T:C	1.05458e-06	0.328968	-1.1886
127324491	chr9:127324491:A:T	1.11732e-06	0.361809	-1.16365
127325018	chr9:127325018:G:T	1.02838e-06	-1.34355e-10	-0.884785
127325916	chr9:127325916:A:G	1.01591e-06	-1.34355e-10	-0.896984
127326309	chr9:127326309:T:G	1.08108e-06	-1.34355e-10	-0.834817
127326327	chr9:127326327:C:G	1.03941e-06	-1.34355e-10	-0.874122
127327000	chr9:127327000:T:C	1.11662e-06	-1.34355e-10	-0.80247
127327044	chr9:127327044:C:T	1.29221e-06	-1.34355e-10	-0.656422
127327213	chr9:127327213:G:A	1.0262e-06	-1.34355e-10	-0.886908
127327363	chr9:127327363:G:A	1.64563e-06	-1.34355e-10	-0.414649
127327368	chr9:127327368:G:A	2.10414e-06	1.04787	-1.21674
127327504	chr9:127327504:C:T	1.88522e-06	0.936054	-1.21478
127327809	chr9:127327809:T:C	9.97405e-07	-0.915372	-2.62286e-10
127327925	chr9:127327925:G:A	1.10234e-06	-1.34355e-10	-0.815341
127327997	chr9:127327997:A:C	3.76759e-06	-1.34355e-10	0.413661
127328502	chr9:127328502:A:G	8.04795e-07	-1.34355e-10	-1.12994
127328770	chr9:127328770:A:G	7.37566e-07	-0.0231124	-1.19406
127328807	chr9:127328807:T:C	9.05027e-07	0.206107	-1.21867
127329042	chr9:127329042:C:T	2.79357e-05	2.58727	-0.170142
127329459	chr9:127329459:A:G	1.83289e-07	-1.43579	-1.17368
127329598	chr9:127329598:G:A	1.83885e-06	-1.34355e-10	-0.303632
127330706	chr9:127330706:G:A	1.26684e-06	-1.34355e-10	-0.676249
127330730	chr9:127330730:GAAA:G	8.27204e-07	0.105556	-1.20803
127331206	chr9:127331206:T:C	1.77096e-07	-1.5879	-1.05594
127331269	chr9:127331269:G:C	8.10065e-07	0.0687371	-1.19215
127331431	chr9:127331431:T:G	1.01025e-06	-1.34355e-10	-0.902574
127331627	chr9:127331627:A:G	7.85992e-07	-1.34355e-10	-1.15358
127332247	chr9:127332247:T:G	9.31043e-07	-0.456766	-0.527458
127332917	chr9:127332917:A:G	1.28778e-06	-0.659856	-2.62286e-10
127333336	chr9:127333336:C:G	6.60152e-07	-1.32806	-2.62286e-10
127333432	chr9:127333432:G:A	8.44578e-07	-1.34355e-10	-1.08169
127333498	chr9:127333498:A:G	1.13232e-06	-1.34355e-10	-0.788508
127333969	chr9:127333969:A:G	1.44815e-07	-1.63532	-1.20975
127333974	chr9:127333974:C:T	1.56484e-07	-1.62669	-1.14089
127334065	chr9:127334065:T:A	8.17023e-07	-0.498539	-0.616323
127334375	chr9:127334375:G:A	1.47838e-06	-1.34355e-10	-0.521825
127335412	chr9:127335412:C:T	9.60878e-07	-1.34355e-10	-0.952682
127335441	chr9:127335441:T:C	9.64805e-07	-1.34355e-10	-0.948603
127335528	chr9:127335528:C:G	8.13264e-07	-1.34355e-10	-1.11947
127335864	chr9:127335864:A:C	9.66748e-07	-1.34355e-10	-0.946591
127336130	chr9:127336130:G:A	9.49966e-07	-1.34355e-10	-0.964103
127336800	chr9:127336800:G:A	1.00168e-06	-1.34355e-10	-0.911099
127337002	chr9:127337002:G:T	6.77422e-07	-0.662304	-0.639931
127337918	chr9:127337918:T:C	8.09552e-07	-1.34355e-10	-1.12405
127338173	chr9:127338173:CTT:C	1.66329e-06	-1.34355e-10	-0.403975
127339124	chr9:127339124:C:T	6.45056e-07	-0.473155	-0.878038
127339144	chr9:127339144:A:G	4.77421e-07	-0.432213	-1.21992
127339489	chr9:127339489:G:A	5.04876e-07	-1.59622	-2.62286e-10
127340183	chr9:127340183:C:T	9.68774e-07	-1.34355e-10	-0.944498
127340347	chr9:127340347:G:A	7.55993e-07	-1.34355e-10	-1.1925
127340660	chr9:127340660:T:G	1.08121e-06	-0.258267	-0.576423
127340725	chr9:127340725:G:A	7.36471e-07	-1.34355e-10	-1.21866
127341524	chr9:127341524:A:G	8.16359e-07	-1.34355e-10	-1.11567
127342008	chr9:127342008:G:A	8.03869e-07	-1.34355e-10	-1.13109
127342843	chr9:127342843:G:A	6.74987e-07	-0.357371	-0.948465
127342897	chr9:127342897:T:C	3.5902e-07	-1.5301	-0.407055
127343218	chr9:127343218:G:C	8.65963e-07	-1.34355e-10	-1.05669
127343296	chr9:127343296:G:A	7.82747e-07	-1.15772	-2.62286e-10
127343339	chr9:127343339:G:A	5.88492e-07	-0.513962	-0.929003
127343553	chr9:127343553:G:T	1.04351e-06	-1.34355e-10	-0.870185
127343787	chr9:127343787:A:G	6.12984e-07	-0.49321	-0.90898
127345894	chr9:127345894:A:G	9.23718e-07	-0.31596	-0.676163
127346159	chr9:127346159:A:G	2.07247e-07	-1.39592	-1.0907
127347467	chr9:127347467:T:C	1.01547e-06	0.094773	-0.992194
127347640	chr9:127347640:T:C	8.76695e-07	-1.34355e-10	-1.04437
127347731	chr9:127347731:A:G	9.77003e-07	-1.34355e-10	-0.93604
127348132	chr9:127348132:C:T	2.21434e-07	-1.65325	-0.767157
127348293	chr9:127348293:C:G	2.08269e-06	1.03813	-1.21724
127349418	chr9:127349418:A:T	1.73202e-07	-1.6052	-1.06087
127349799	chr9:127349799:T:C	1.03424e-06	-1.34355e-10	-0.879112
127349952	chr9:127349952:T:C	9.05106e-07	-0.000655874	-1.01182
127350639	chr9:127350639:G:C	8.74786e-07	-1.34355e-10	-1.04655
127350921	chr9:127350921:A:G	1.03729e-06	-1.34355e-10	-0.876163
127350958	chr9:127350958:G:A	1.06332e-06	-1.34355e-10	-0.851377
127351277	chr9:127351277:G:A	4.75844e-07	-1.65544	-2.62286e-10
127351329	chr9:127351329:G:A	7.24165e-07	-0.311826	-0.923683
127351492	chr9:127351492:G:T	7.62685e-07	-1.34355e-10	-1.18368
127351916	chr9:127351916:A:G	1.0409e-06	-1.34355e-10	-0.872691
127353101	chr9:127353101:CAGTA:C	7.35555e-07	-1.34355e-10	-1.2199
127354001	chr9:127354001:G:A	1.12707e-06	-1.34355e-10	-0.793154
127354079	chr9:127354079:A:G	1.88362e-06	0.92514	-1.20472
127354379	chr9:127354379:C:G	8.65048e-07	-1.05774	-2.62286e-10
127354547	chr9:127354547:G:A	1.41289e-07	-1.65737	-1.21235
127354724	chr9:127354724:G:A	1.13026e-06	-1.34355e-10	-0.790328
127355582	chr9:127355582:C:A	9.74597e-06	2.53364	-1.16956
127356032	chr9:127356032:A:G	5.65577e-06	1.4794	-0.659502
127356337	chr9:127356337:G:A	7.58987e-07	-1.34355e-10	-1.18854
127356814	chr9:127356814:A:G	1.216e-06	-1.34355e-10	-0.717203
127357047	chr9:127357047:C:T	1.56518e-07	-1.56619	-1.20116
127357077	chr9:127357077:C:G	7.89337e-07	-1.34355e-10	-1.14934
127357147	chr9:127357147:G:A	4.80699e-07	-1.64529	-2.62286e-10
127357946	chr9:127357946:T:C	1.57019e-05	2.36619	-0.525178
127358010	chr9:127358010:G:C	2.31488e-06	1.06537	-1.13878
127358011	chr9:127358011:G:A	2.37396e-06	1.09432	-1.14254
127358436	chr9:127358436:G:A	1.02931e-06	-1.34355e-10	-0.883889
127358522	chr9:127358522:GCT:G	8.21082e-07	-1.34355e-10	-1.10991
127359362	chr9:127359362:C:T	7.35549e-07	-1.34355e-10	-1.21991
127359958	chr9:127359958:C:G	1.25628e-06	-1.34355e-10	-0.684623
127360410	chr9:127360410:T:C	9.1867e-07	-1.34355e-10	-0.997602
127360419	chr9:127360419:C:T	1.34698e-06	0.47893	-1.09384
127360438	chr9:127360438:G:A	4.86359e-07	-1.65301	0.0194239
127360444	chr9:127360444:G:C	4.51661e-06	1.74699	-1.152
127361146	chr9:127361146:A:G	2.19364e-07	-1.64996	-0.779836
127361386	chr9:127361386:C:T	2.98541e-06	-1.34355e-10	0.180963
127361465	chr9:127361465:A:C	2.42055e-07	-1.64855	-0.682816
127361885	chr9:127361885:C:T	1.03642e-06	-1.34355e-10	-0.876998
127362072	chr9:127362072:T:TC	8.00618e-07	-1.34355e-10	-1.13515
127362287	chr9:127362287:C:T	9.08624e-07	-1.34355e-10	-1.0086
127362348	chr9:127362348:A:G	7.71729e-07	-1.34355e-10	-1.1719
127362672	chr9:127362672:T:C	2.92659e-07	-1.60829	-0.533231
127362905	chr9:127362905:G:A	5.85043e-06	2.01432	-1.16058
127363000	chr9:127363000:C:T	5.13916e-07	-1.57847	-2.62286e-10
127363366	chr9:127363366:T:G	2.74363e-07	-1.44335	-0.762722
127363684	chr9:127363684:T:C	3.2726e-07	-1.58178	-0.447994
127363838	chr9:127363838:G:A	7.82012e-07	-1.34355e-10	-1.15866
127363967	chr9:127363967:G:T	3.47319e-07	-1.53666	-0.433631
127364209	chr9:127364209:G:T	8.09282e-07	-1.34355e-10	-1.12438
127364805	chr9:127364805:C:G	6.43326e-07	-1.35388	-2.62286e-10
127365172	chr9:127365172:G:A	7.97385e-07	-1.34355e-10	-1.13919
127366023	chr9:127366023:T:C	1.60868e-05	3.06082	-1.19559
127366945	chr9:127366945:C:CT	4.66436e-06	1.32195	-0.694772
127367042	chr9:127367042:T:G	8.91052e-07	-1.34355e-10	-1.02813
127367164	chr9:127367164:C:T	5.15627e-06	1.46764	-0.740196
127367204	chr9:127367204:C:T	1.05695e-06	-1.34355e-10	-0.857387
127367322	chr9:127367322:T:C	3.51735e-07	-1.4851	-0.47255
127367398	chr9:127367398:C:T	3.59341e-07	-1.48749	-0.44877
127367477	chr9:127367477:T:A	1.77303e-07	-1.50772	-1.13495
127367528	chr9:127367528:A:T	1.9066e-06	0.916303	-1.18375
127367728	chr9:127367728:C:T	5.25535e-06	1.36082	-0.614347
127368323	chr9:127368323:T:G	1.03604e-06	-1.34355e-10	-0.877367
127368363	chr9:127368363:C:T	8.74283e-07	-1.34355e-10	-1.04713
127368774	chr9:127368774:A:G	7.48602e-07	-1.34355e-10	-1.20232
127368910	chr9:127368910:G:T	3.36103e-06	1.19503	-0.895556
127368941	chr9:127368941:A:G	8.55478e-07	-1.34355e-10	-1.06887
127369243	chr9:127369243:T:C	8.50525e-07	-1.34355e-10	-1.07468
127369258	chr9:127369258:G:A	7.72423e-07	-1.34355e-10	-1.171
127369338	chr9:127369338:G:A	3.42411e-06	1.05198	-0.733915
127369394	chr9:127369394:G:T	9.63293e-06	-1.34355e-10	1.35241
127369678	chr9:127369678:G:A	8.65693e-07	-1.34355e-10	-1.057
127369945	chr9:127369945:A:G	8.58143e-07	-1.34355e-10	-1.06576
127370057	chr9:127370057:CTG:C	7.8888e-07	-1.34355e-10	-1.14992
127370068	chr9:127370068:T:A	1.03248e-06	-1.34355e-10	-0.880809
127370113	chr9:127370113:A:G	8.3131e-06	1.82954	-0.624485
127370267	chr9:127370267:A:G	3.08533e-06	-0.711662	0.925545
127370591	chr9:127370591:C:A	3.95923e-07	-0.768525	-1.07078
127370823	chr9:127370823:G:A	1.20055e-06	-1.34355e-10	-0.729998
127371006	chr9:127371006:C:T	1.08265e-06	-0.833366	-2.62286e-10
127371018	chr9:127371018:C:T	9.02219e-06	1.95042	-0.663505
127371044	chr9:127371044:G:A	4.01687e-07	-0.701818	-1.12304
127371340	chr9:127371340:T:C	7.88722e-07	-1.34355e-10	-1.15012
127371794	chr9:127371794:A:G	4.94197e-07	-1.61759	-2.62286e-10
127372772	chr9:127372772:C:A	6.65073e-07	-1.30564	-0.0149874
127373492	chr9:127373492:C:T	7.73138e-07	-1.34355e-10	-1.17007
127373612	chr9:127373612:C:T	1.60283e-06	-0.441001	-2.62286e-10
127373856	chr9:127373856:A:G	1.46249e-05	2.35792	-0.587976
127374158	chr9:127374158:A:G	7.56483e-07	-1.34355e-10	-1.19185
127374216	chr9:127374216:A:C	1.1424e-06	-0.779639	-2.62286e-10
127374233	chr9:127374233:G:A	9.90172e-06	2.55175	-1.17181
127374476	chr9:127374476:T:C	6.12456e-07	-1.41547	0.0124205
127374902	chr9:127374902:A:G	9.35395e-07	-1.34355e-10	-0.979561
127374926	chr9:127374926:C:A	8.44469e-07	-1.34355e-10	-1.08182
127374952	chr9:127374952:C:T	8.53658e-07	-1.34355e-10	-1.071
127374954	chr9:127374954:A:G	1.02939e-06	-1.34355e-10	-0.883805
127375420	chr9:127375420:C:T	9.79238e-07	-1.34355e-10	-0.933755
127375625	chr9:127375625:C:T	2.81427e-06	-0.822667	0.944596
127375736	chr9:127375736:A:G	1.12774e-06	-0.792556	-2.62286e-10
127376311	chr9:127376311:C:T	8.15918e-07	-1.34355e-10	-1.11622
127376312	chr9:127376312:G:A	8.67106e-07	-1.34355e-10	-1.05537
127376344	chr9:127376344:G:A	7.356e-07	-1.34355e-10	-1.21984
127376479	chr9:127376479:G:A	1.2328e-06	-1.21292	0.509438
127376784	chr9:127376784:C:T	1.08271e-06	-1.39196	0.558656
127376855	chr9:127376855:C:T	1.16146e-06	-1.34355e-10	-0.763098
127377398	chr9:127377398:A:C	1.0483e-06	-1.34355e-10	-0.865606
127377486	chr9:127377486:T:C	7.68056e-07	-1.34355e-10	-1.17667
127377750	chr9:127377750:T:C	1.54183e-06	-1.34355e-10	-0.479805
127377899	chr9:127377899:G:C	8.1052e-07	-1.34355e-10	-1.12285
127378113	chr9:127378113:T:C	4.76361e-07	-1.21322	-0.441133
127378376	chr9:127378376:C:T	2.4653e-06	-1.34355e-10	-0.0104606
127378901	chr9:127378901:G:A	8.20694e-07	-1.34355e-10	-1.11038
127378967	chr9:127378967:G:A	2.05947e-06	-1.34355e-10	-0.190323
127379074	chr9:127379074:G:A	8.24552e-06	2.26955	-1.07265
127379932	chr9:127379932:C:T	1.93189e-06	-1.34355e-10	-0.254276
127380475	chr9:127380475:C:T	7.53739e-07	-1.19548	-2.62286e-10
127381798	chr9:127381798:A:G	8.04417e-07	-1.34355e-10	-1.13041
127381903	chr9:127381903:C:A	1.92243e-06	0.821432	-1.08062
127382154	chr9:127382154:G:C	4.86134e-06	-1.34355e-10	0.668539
127383345	chr9:127383345:G:A	1.18784e-06	0.35216	-1.0928
127383530	chr9:127383530:G:T	7.42831e-07	-1.34355e-10	-1.21006
127383937	chr9:127383937:A:C	9.14325e-07	-1.34355e-10	-1.00234
127384690	chr9:127384690:G:A	2.34978e-06	-1.34355e-10	-0.0584527
127385327	chr9:127385327:G:A	1.31232e-05	2.83123	-1.16962
127385419	chr9:127385419:G:A	1.88287e-07	-1.37924	-1.20333
127385700	chr9:127385700:A:G	3.56117e-06	0.951406	-0.594092
127386085	chr9:127386085:A:G	1.20604e-06	-0.725432	-2.62286e-10
127386335	chr9:127386335:C:T	5.62501e-06	1.22393	-0.409484
127386461	chr9:127386461:G:A	1.60624e-05	2.49474	-0.631036
127386683	chr9:127386683:G:T	7.47151e-07	-1.34355e-10	-1.20426
127387124	chr9:127387124:G:A	4.89474e-07	-0.971843	-0.655354
127387371	chr9:127387371:T:C	3.11021e-06	-1.34355e-10	0.221915
127387392	chr9:127387392:G:A	8.19535e-07	-1.34355e-10	-1.11179
127387999	chr9:127387999:A:G	9.30248e-07	-1.34355e-10	-0.985078
127389305	chr9:127389305:T:C	1.1056e-05	2.66722	-1.17702
127389667	chr9:127389667:T:C	2.96705e-06	-1.34355e-10	0.174796
127390147	chr9:127390147:A:T	1.32642e-05	2.82382	-1.15153
127390243	chr9:127390243:T:C	5.30509e-06	-0.351427	1.10732
127391058	chr9:127391058:G:A	7.70676e-06	-1.34355e-10	1.12932
127391141	chr9:127391141:C:T	4.844e-07	-1.63762	-2.62286e-10
127391291	chr9:127391291:T:A	1.61713e-06	-1.34355e-10	-0.432122
127391470	chr9:127391470:C:T	9.25789e-07	-1.34355e-10	-0.989883
127392418	chr9:127392418:G:A	7.38652e-07	-1.34355e-10	-1.2157
127392825	chr9:127392825:C:T	2.6911e-06	-1.34355e-10	0.0771767
127392978	chr9:127392978:T:G	1.85579e-06	-1.15597	0.861508
127393052	chr9:127393052:A:G	1.73256e-06	-1.16931	0.806139
127393824	chr9:127393824:A:T	8.86831e-07	0.101259	-1.13413
127394610	chr9:127394610:A:G	8.55108e-07	-1.0693	-2.62286e-10
127395251	chr9:127395251:T:C	1.27046e-06	-1.34355e-10	-0.673393
127395270	chr9:127395270:C:T	4.89507e-06	-1.34355e-10	0.675455
127395498	chr9:127395498:G:C	9.51667e-06	2.54946	-1.20919
127395655	chr9:127395655:A:G	6.95507e-06	1.21706	-0.190363
127396278	chr9:127396278:G:T	7.97879e-07	-1.34355e-10	-1.13857
127396413	chr9:127396413:G:T	7.47255e-06	-1.34355e-10	1.09846
127396536	chr9:127396536:G:A	1.19239e-05	2.72648	-1.16071
127396606	chr9:127396606:CT:C	7.39701e-07	-1.34355e-10	-1.21428
127396780	chr9:127396780:C:G	1.43295e-06	0.454114	-1.00715
127397627	chr9:127397627:C:T	1.92504e-06	-1.34355e-10	-0.257825
127397656	chr9:127397656:A:T	7.36269e-07	-1.34355e-10	-1.21893
127397695	chr9:127397695:C:T	1.34147e-06	-1.34355e-10	-0.619011
127397745	chr9:127397745:T:A	1.16358e-06	-1.34355e-10	-0.761274
127398191	chr9:127398191:G:A	5.15551e-06	-1.34355e-10	0.727291
127398490	chr9:127398490:G:A	1.1659e-05	2.76322	-1.21991
127398593	chr9:127398593:C:T	5.81378e-07	-1.45513	-2.62286e-10
127399355	chr9:127399355:A:G	8.16814e-07	-1.34355e-10	-1.11512
127399371	chr9:127399371:G:A	2.39045e-05	2.55471	-0.293417
127399624	chr9:127399624:C:T	4.36249e-06	-1.34355e-10	0.56027
127400292	chr9:127400292:G:A	7.44165e-07	-1.34355e-10	-1.20827
127400696	chr9:127400696:C:T	8.54763e-07	-1.34355e-10	-1.06971
127401163	chr9:127401163:C:T	8.16451e-07	-1.34355e-10	-1.11556
127401674	chr9:127401674:A:T	2.83452e-07	-1.44509	-0.728398
127402257	chr9:127402257:C:T	3.56893e-06	0.359493	-2.62286e-10
127402529	chr9:127402529:G:A	7.61545e-07	-1.34355e-10	-1.18518
127402539	chr9:127402539:T:C	5.45881e-06	0.655496	0.128962
127402714	chr9:127402714:C:T	1.81001e-07	-1.4879	-1.13413
127403355	chr9:127403355:G:T	8.20968e-07	-1.34355e-10	-1.11004
127403451	chr9:127403451:G:A	1.71113e-06	-1.34355e-10	-0.375618
127403567	chr9:127403567:C:T	9.25148e-07	-1.34355e-10	-0.990576
127403716	chr9:127403716:C:T	1.43694e-07	-1.63315	-1.2197
127404123	chr9:127404123:G:A	8.24451e-07	-1.34355e-10	-1.10581
127404507	chr9:127404507:C:T	2.27691e-06	-1.34355e-10	-0.0899549
127404578	chr9:127404578:T:C	0.0029054	4.59904	2.46251
127404678	chr9:127404678:T:C	0.0032878	4.4384	2.74679
127404782	chr9:127404782:C:T	9.46181e-07	-1.34355e-10	-0.968095
127405111	chr9:127405111:C:T	1.62113e-05	2.95878	-1.08585
127406588	chr9:127406588:G:A	9.87792e-06	1.15229	0.225237
127406594	chr9:127406594:C:T	1.93036e-05	3.1099	-1.06238
127407368	chr9:127407368:C:T	1.46106e-05	-1.34355e-10	1.76897
127407595	chr9:127407595:A:G	2.07891e-05	3.17204	-1.05038
127407721	chr9:127407721:A:T	1.82519e-05	3.04296	-1.05147
127407899	chr9:127407899:C:T	8.20544e-07	-1.34355e-10	-1.11056
127408032	chr9:127408032:T:G	1.6824e-05	2.96506	-1.05503
127408428	chr9:127408428:G:A	7.65489e-06	-1.34355e-10	1.12257
127408527	chr9:127408527:G:A	1.9805e-05	3.1579	-1.08474
127408552	chr9:127408552:G:A	1.92759e-05	3.08503	-1.03894
127408671	chr9:127408671:T:C	2.11169e-05	3.19846	-1.06117
127408741	chr9:127408741:A:G	1.71493e-07	-1.46345	-1.21254
127408828	chr9:127408828:G:A	7.42219e-07	-1.34355e-10	-1.21088
127409776	chr9:127409776:T:C	2.02591e-05	3.14512	-1.04929
127410040	chr9:127410040:A:T	8.39e-05	4.67554	-1.15869
127410126	chr9:127410126:TA:T	2.02279e-05	3.16909	-1.0748
127410206	chr9:127410206:G:A	1.83636e-07	-1.42037	-1.18721
127410208	chr9:127410208:T:A	5.62971e-05	-1.34355e-10	3.11787
127410317	chr9:127410317:C:T	2.11981e-06	-1.34355e-10	-0.161447
127410576	chr9:127410576:C:T	1.17111e-05	-1.34355e-10	1.54777
127410707	chr9:127410707:T:A	1.26415e-06	0.531433	-1.2098
127410945	chr9:127410945:T:C	1.73648e-07	-1.44959	-1.21391
127411041	chr9:127411041:T:C	1.75018e-07	-1.43859	-1.21705
127411083	chr9:127411083:A:G	0.00107354	4.1789	1.88704
127411172	chr9:127411172:G:A	1.7542e-05	3.04771	-1.09589
127412165	chr9:127412165:G:C	1.79262e-07	-1.44052	-1.19116
127412817	chr9:127412817:G:A	0.000132675	2.77571	1.19942
127412984	chr9:127412984:G:A	1.76644e-07	-1.46384	-1.18255
127413191	chr9:127413191:G:A	0.00119084	4.19963	1.97001
127413654	chr9:127413654:C:T	1.60897e-05	2.95948	-1.09408
127414096	chr9:127414096:G:A	1.00344e-06	-1.34355e-10	-0.90934
127414147	chr9:127414147:C:T	7.0345e-05	-1.34355e-10	3.34064
127414289	chr9:127414289:C:T	8.39909e-07	-1.34355e-10	-1.08724
127414376	chr9:127414376:T:TAG	1.10531e-06	-1.34355e-10	-0.812646
127414623	chr9:127414623:T:C	2.00353e-06	-1.34355e-10	-0.217863
127415956	chr9:127415956:C:T	8.69244e-07	-1.34355e-10	-1.05291
127416633	chr9:127416633:T:C	0.00164791	5.03407	1.46041
127417033	chr9:127417033:G:A	8.27223e-07	-1.34355e-10	-1.10246
127417721	chr9:127417721:G:GGC	3.68069e-06	-1.34355e-10	0.390326
127418099	chr9:127418099:C:T	1.15411e-06	-1.34355e-10	-0.769444
127418125	chr9:127418125:A:G	0.000295304	5.57164	-0.796415
127418474	chr9:127418474:C:T	8.34943e-07	-1.34355e-10	-1.09317
127418477	chr9:127418477:A:AT	3.63676e-06	-1.34355e-10	0.37832
127418790	chr9:127418790:C:T	7.53974e-07	-1.34355e-10	-1.19517
127418944	chr9:127418944:C:G	0.000518606	3.66091	1.67746
127419109	chr9:127419109:G:A	3.90036e-06	-1.34355e-10	0.448296
127420814	chr9:127420814:C:T	7.78305e-07	-1.34355e-10	-1.16341
127420835	chr9:127420835:T:C	1.07244e-05	-1.34355e-10	1.45975
127421198	chr9:127421198:G:A	7.77636e-07	-1.34355e-10	-1.16427
127421207	chr9:127421207:G:C	1.05578e-06	-1.34355e-10	-0.85849
127421511	chr9:127421511:T:C	1.7529e-05	-1.34355e-10	1.95109
127421904	chr9:127421904:G:C	9.06618e-07	-1.34355e-10	-1.01081
127422938	chr9:127422938:G:C	1.04198e-06	-1.34355e-10	-0.871653
127423106	chr9:127423106:C:A	1.29693e-05	-1.34355e-10	1.64981
127423429	chr9:127423429:A:T	1.01137e-06	-1.34355e-10	-0.901472
127423786	chr9:127423786:C:T	7.46946e-07	-1.34355e-10	-1.20454
127424421	chr9:127424421:C:T	7.4813e-07	-1.34355e-10	-1.20295
127424560	chr9:127424560:T:C	1.01742e-06	-1.34355e-10	-0.895499
127425194	chr9:127425194:G:C	0.000264234	3.92708	0.736978
127425750	chr9:127425750:G:C	4.75772e-07	-1.65559	-2.62286e-10
127425831	chr9:127425831:G:T	9.40574e-07	-1.34355e-10	-0.974039
127425844	chr9:127425844:C:T	7.59083e-07	-1.34355e-10	-1.18842
127426066	chr9:127426066:A:G	7.55522e-07	-1.34355e-10	-1.19312
127426397	chr9:127426397:G:A	0.000711698	4.11738	1.5375
127426517	chr9:127426517:G:A	0.000391931	5.93777	-0.879453
127427064	chr9:127427064:G:A	8.43185e-07	-1.34355e-10	-1.08334
127427529	chr9:127427529:C:G	2.23015e-05	-1.34355e-10	2.19188
127427698	chr9:127427698:C:T	6.97047e-07	-1.27368	-2.62286e-10
127427881	chr9:127427881:T:G	1.3592e-05	-1.34355e-10	1.69671
127428516	chr9:127428516:T:TA	9.19882e-07	-1.34355e-10	-0.996284
127428531	chr9:127428531:T:A	0.00123298	4.04014	2.16427
127428907	chr9:127428907:C:T	0.00129466	4.1114	2.14183
127429328	chr9:127429328:T:A	5.48952e-06	-1.34355e-10	0.790066
127429467	chr9:127429467:C:T	3.21497e-06	-1.34355e-10	0.255044
127429687	chr9:127429687:T:C	8.40059e-07	-1.34355e-10	-1.08706
127429876	chr9:127429876:T:A	8.39638e-07	-1.34355e-10	-1.08756
127430486	chr9:127430486:A:G	0.000880682	4.21543	1.65249
127432208	chr9:127432208:C:T	0.000563611	4.12793	1.29366
127432257	chr9:127432257:G:C	0.000881003	4.20409	1.6642
127433461	chr9:127433461:A:G	4.82681e-07	-1.64117	-2.62286e-10
127433954	chr9:127433954:G:T	0.00103307	4.11486	1.91265
127434258	chr9:127434258:C:T	0.00100833	4.17646	1.82681
127434395	chr9:127434395:C:A	7.532e-07	-1.34355e-10	-1.1962
127434528	chr9:127434528:G:A	0.00105323	4.23932	1.80752
127434906	chr9:127434906:T:C	0.00142081	4.13535	2.21086
127434946	chr9:127434946:G:A	0.000360024	5.82546	-0.852061
127435135	chr9:127435135:A:G	0.00102088	4.20044	1.81521
127435499	chr9:127435499:T:C	5.02051e-07	-1.60183	-2.62286e-10
127435658	chr9:127435658:C:T	2.68144e-06	-1.34355e-10	0.0735781
127435802	chr9:127435802:T:C	1.49939e-05	-1.34355e-10	1.79487
127435821	chr9:127435821:A:G	0.00102169	4.05382	1.96261
127436063	chr9:127436063:G:A	0.00100191	4.05664	1.94025
127436587	chr9:127436587:C:T	0.000481021	3.84461	1.41853
127437157	chr9:127437157:A:G	1.66135e-06	-1.34355e-10	-0.405146
127437267	chr9:127437267:G:T	3.87981e-06	-1.34355e-10	0.443013
127437268	chr9:127437268:C:T	3.99237e-06	-1.34355e-10	0.471611
127437397	chr9:127437397:T:C	5.89954e-07	-1.44048	-2.62286e-10
127437579	chr9:127437579:G:A	7.55273e-07	-1.34355e-10	-1.19345
127438090	chr9:127438090:G:A	7.55003e-07	-1.34355e-10	-1.19381
127438154	chr9:127438154:C:A	0.00105413	4.06767	1.98003
127438262	chr9:127438262:C:T	7.63124e-07	-1.34355e-10	-1.18311
127438298	chr9:127438298:C:T	0.00032705	5.74608	-0.868739
127438492	chr9:127438492:C:T	1.53803e-05	-1.34355e-10	1.82031
127438518	chr9:127438518:T:C	6.33059e-06	-1.34355e-10	0.932619
127438629	chr9:127438629:G:A	7.56532e-07	-1.34355e-10	-1.19178
127438828	chr9:127438828:T:C	0.0004134	6.10515	-0.993507
127438927	chr9:127438927:C:T	0.00040756	6.07967	-0.982253
127438938	chr9:127438938:T:C	1.47818e-06	-1.34355e-10	-0.521959
127438986	chr9:127438986:T:C	0.00111663	4.12946	1.97583
127439246	chr9:127439246:G:A	0.00107451	4.11437	1.95248
127439352	chr9:127439352:A:G	7.63168e-07	-1.34355e-10	-1.18305
127439662	chr9:127439662:C:T	0.000359412	5.77318	-0.801481
127439810	chr9:127439810:G:A	0.000944411	4.03817	1.89961
127439985	chr9:127439985:C:T	2.67633e-06	-1.34355e-10	0.0716719
127440023	chr9:127440023:C:T	0.000392469	6.03774	-0.978053
127440628	chr9:127440628:G:A	0.00101135	4.02264	1.98363
127440696	chr9:127440696:C:T	6.97103e-07	-0.647629	-0.625967
127440870	chr9:127440870:C:T	5.96583e-06	-1.34355e-10	0.873274
127441024	chr9:127441024:C:T	6.68898e-07	-1.3149	-2.62286e-10
127441495	chr9:127441495:C:A	9.52232e-07	-1.34355e-10	-0.96172
127441561	chr9:127441561:G:C	0.00126058	4.20488	2.02168
127442115	chr9:127442115:A:G	0.000837095	6.85531	-1.03814
127442598	chr9:127442598:A:C	7.43876e-07	-1.34355e-10	-1.20865
127442778	chr9:127442778:A:G	2.63136e-05	-1.34355e-10	2.35731
127443417	chr9:127443417:A:G	6.00134e-06	-1.34355e-10	0.879209
127443627	chr9:127443627:C:T	2.29593e-06	-1.34355e-10	-0.0816374
127444237	chr9:127444237:C:T	1.06381e-05	-1.34355e-10	1.45167
127444390	chr9:127444390:C:T	7.41784e-07	-1.34355e-10	-1.21147
127444483	chr9:127444483:C:T	0.000320182	5.67335	-0.817231
127444793	chr9:127444793:G:A	5.5286e-07	-1.50543	-2.62286e-10
127447358	chr9:127447358:T:C	0.000339123	5.71973	-0.806147
127447361	chr9:127447361:CTT:C	7.41808e-07	-1.34355e-10	-1.21144
127447421	chr9:127447421:A:C	0.000334015	5.73075	-0.832335
127447832	chr9:127447832:T:C	0.00300714	5.35574	1.74023
127447993	chr9:127447993:TAAGTA:T	7.35577e-07	-1.34355e-10	-1.21987
127448667	chr9:127448667:A:G	0.000649097	3.99908	1.56373
127448930	chr9:127448930:C:T	1.26362e-06	-1.34355e-10	-0.678797
127450158	chr9:127450158:A:G	7.69329e-07	-1.34355e-10	-1.17501
127450524	chr9:127450524:C:A	7.38904e-07	-1.34355e-10	-1.21536
127450597	chr9:127450597:T:A	0.000936636	3.98554	1.94398
127450696	chr9:127450696:T:C	8.23922e-07	-1.34355e-10	-1.10645
127451143	chr9:127451143:T:C	3.12219e-06	-1.34355e-10	0.22576
127451229	chr9:127451229:A:G	0.000835238	4.02145	1.79349
127451542	chr9:127451542:C:T	8.33426e-07	-1.34355e-10	-1.09498
127452529	chr9:127452529:G:T	8.38953e-07	-1.34355e-10	-1.08837
127452970	chr9:127452970:C:T	0.000527469	6.39695	-1.04164
127453000	chr9:127453000:G:A	0.00110789	4.09019	2.00725
127453975	chr9:127453975:C:T	2.04472e-06	-0.197516	-2.62286e-10
127454771	chr9:127454771:C:G	0.000517901	6.38304	-1.04603
127454968	chr9:127454968:A:C	5.89308e-06	-1.34355e-10	0.861004
127455182	chr9:127455182:C:T	8.32926e-07	-1.34355e-10	-1.09558
127455247	chr9:127455247:C:CA	8.27832e-07	-1.34355e-10	-1.10172
127456412	chr9:127456412:T:TTAG	0.00081498	4.21095	1.57944
127456448	chr9:127456448:C:G	7.54212e-07	-1.34355e-10	-1.19486
127456670	chr9:127456670:C:T	4.8759e-07	-1.63106	-2.62286e-10
127456798	chr9:127456798:G:A	7.60632e-07	-1.34355e-10	-1.18638
127456878	chr9:127456878:A:T	1.47371e-05	-1.34355e-10	1.7776
127457130	chr9:127457130:G:T	7.45156e-07	-1.34355e-10	-1.20694
127457444	chr9:127457444:G:A	8.58834e-07	-1.34355e-10	-1.06495
127457464	chr9:127457464:T:C	0.000556053	3.69191	1.71618
127457527	chr9:127457527:T:C	7.27084e-07	-1.23149	-2.62286e-10
127457932	chr9:127457932:A:G	3.41275e-07	-0.770258	-1.21758
127458382	chr9:127458382:T:C	1.57734e-06	-1.34355e-10	-0.457036
127458394	chr9:127458394:C:A	0.000549612	3.69375	1.70268
127458404	chr9:127458404:C:A	4.33516e-06	-1.34355e-10	0.553985
127458439	chr9:127458439:G:A	1.64978e-07	-1.50239	-1.21233
127458905	chr9:127458905:G:A	1.60943e-06	-1.34355e-10	-0.436891
127459109	chr9:127459109:T:C	0.000991348	3.93632	2.04997
127459253	chr9:127459253:G:A	5.74003e-06	-1.34355e-10	0.834691
127459684	chr9:127459684:G:C	2.55971e-06	-1.34355e-10	0.0271187
127460773	chr9:127460773:G:A	2.0993e-06	-1.34355e-10	-0.171168
127461122	chr9:127461122:G:A	7.56802e-07	-1.34355e-10	-1.19143
127461543	chr9:127461543:G:A	7.64616e-07	-1.34355e-10	-1.18116
127462506	chr9:127462506:G:C	1.30683e-05	-1.34355e-10	1.65742
127462883	chr9:127462883:G:C	7.41312e-07	-1.34355e-10	-1.21211
127462892	chr9:127462892:T:C	7.939e-07	-1.34355e-10	-1.14357
127462949	chr9:127462949:A:G	9.99279e-07	-1.34355e-10	-0.913495
127463148	chr9:127463148:G:A	7.38643e-07	-1.34355e-10	-1.21571
127464234	chr9:127464234:G:A	1.73644e-06	-1.34355e-10	-0.360938
127464630	chr9:127464630:T:C	0.000587146	4.00874	1.45376
127465077	chr9:127465077:C:CA	8.4893e-07	-1.34355e-10	-1.07655
127465275	chr9:127465275:T:C	7.7694e-07	-1.34355e-10	-1.16517
127466005	chr9:127466005:T:C	9.64628e-06	-1.34355e-10	1.3538
127466216	chr9:127466216:A:G	0.000312397	5.66745	-0.83595
127466232	chr9:127466232:T:C	0.000556934	3.79484	1.61484
127466290	chr9:127466290:C:G	0.000536033	3.76686	1.60456
127466707	chr9:127466707:T:C	1.20417e-06	-1.34355e-10	-0.726987
127466983	chr9:127466983:A:G	0.00041422	6.00432	-0.890696
127467127	chr9:127467127:T:C	5.63079e-06	-1.34355e-10	0.815476
127467285	chr9:127467285:C:A	0.000476723	6.23912	-0.984962
127467494	chr9:127467494:C:T	9.19244e-07	-1.34355e-10	-0.996977
127467759	chr9:127467759:C:T	9.90334e-07	-1.34355e-10	-0.922487
127468235	chr9:127468235:A:G	0.00114744	3.97707	2.15544
127468432	chr9:127468432:G:A	7.40718e-07	-1.34355e-10	-1.21291
127469138	chr9:127469138:A:G	0.000707018	3.87486	1.77342
127469435	chr9:127469435:A:G	7.64498e-07	-1.34355e-10	-1.18131
127469593	chr9:127469593:C:T	1.60441e-07	-1.55132	-1.19129
127469734	chr9:127469734:T:C	7.81929e-07	-1.34355e-10	-1.15876
127469790	chr9:127469790:T:C	7.74148e-07	-1.34355e-10	-1.16877
127470144	chr9:127470144:T:C	5.85294e-06	-1.34355e-10	0.85417
127470459	chr9:127470459:A:G	8.28497e-07	-1.34355e-10	-1.10092
127470630	chr9:127470630:G:C	1.07162e-06	-1.34355e-10	-0.843601
127470738	chr9:127470738:T:C	1.29929e-06	-0.650958	-2.62286e-10
127470963	chr9:127470963:C:G	4.70332e-06	-1.34355e-10	0.635494
127471019	chr9:127471019:C:T	7.66316e-07	-1.34355e-10	-1.17893
127471629	chr9:127471629:A:C	9.99063e-07	-0.913711	-2.62286e-10
127471677	chr9:127471677:C:T	1.27193e-06	-1.34355e-10	-0.672236
127471714	chr9:127471714:G:T	7.38121e-07	-1.34355e-10	-1.21642
127471875	chr9:127471875:G:C	0.00200354	5.7089	0.980999
127472317	chr9:127472317:G:A	0.000250733	5.46489	-0.853281
127472355	chr9:127472355:A:G	0.000308851	5.71068	-0.890601
127472442	chr9:127472442:G:A	1.43667e-06	-0.550445	-2.62286e-10
127472632	chr9:127472632:C:G	1.06432e-06	-1.34355e-10	-0.850441
127472759	chr9:127472759:C:T	1.48201e-06	-1.34355e-10	-0.519377
127472774	chr9:127472774:G:A	5.74705e-07	-1.64014	0.173472
127473006	chr9:127473006:AC:A	1.16658e-06	-1.34355e-10	-0.7587
127473173	chr9:127473173:T:C	7.35679e-07	-1.34355e-10	-1.21974
127473505	chr9:127473505:C:T	6.08702e-07	-1.4092	-2.62286e-10
127473618	chr9:127473618:G:A	7.35693e-07	-1.34355e-10	-1.21972
127474244	chr9:127474244:G:A	7.56204e-07	-1.34355e-10	-1.19222
127474771	chr9:127474771:C:T	2.48703e-06	-0.00168653	-2.62286e-10
127474789	chr9:127474789:G:A	5.79444e-07	-1.45846	-2.62286e-10
127475073	chr9:127475073:T:TA	1.48513e-07	-1.6003	-1.21956
127475448	chr9:127475448:G:A	9.13492e-07	-1.34355e-10	-1.00326
127475745	chr9:127475745:T:A	0.00273408	5.52073	1.48004
127475843	chr9:127475843:T:C	0.000286355	5.78305	-1.03859
127475881	chr9:127475881:C:T	0.000457783	6.21149	-0.997866
127475912	chr9:127475912:G:A	5.29769e-06	1.47739	-0.722891
127476297	chr9:127476297:A:G	1.01252e-06	-1.34355e-10	-0.900336
127476425	chr9:127476425:G:A	5.98788e-07	-1.63659	0.210966
127476550	chr9:127476550:A:G	1.31222e-06	-1.34355e-10	-0.641053
127476680	chr9:127476680:T:C	4.88771e-06	-1.34355e-10	0.673949
127477063	chr9:127477063:G:A	7.36863e-07	-1.34355e-10	-1.21813
127477408	chr9:127477408:A:G	1.61052e-06	-1.34355e-10	-0.436214
127477621	chr9:127477621:G:A	0.000376726	5.88482	-0.866071
127477692	chr9:127477692:G:A	8.54698e-07	-1.34355e-10	-1.06978
127477697	chr9:127477697:C:T	9.92105e-07	-1.34355e-10	-0.9207
127477755	chr9:127477755:A:C	1.28155e-06	-1.34355e-10	-0.664703
127477770	chr9:127477770:G:A	2.68972e-06	-1.34355e-10	0.0766649
127477906	chr9:127477906:G:A	1.6405e-07	-1.54447	-1.17589
127478040	chr9:127478040:A:G	2.50739e-05	0.120332	2.18872
127478460	chr9:127478460:G:A	1.36988e-06	-1.34355e-10	-0.598053
127478701	chr9:127478701:A:G	3.90343e-05	0.133063	2.6186
127479598	chr9:127479598:A:G	1.62179e-06	-0.429245	-2.62286e-10
127479772	chr9:127479772:C:T	4.80434e-07	-1.64584	-2.62286e-10
127479830	chr9:127479830:C:T	0.000395579	5.94658	-0.879005
127479887	chr9:127479887:A:G	2.72973e-05	-0.00514456	2.39916
127480870	chr9:127480870:G:A	7.57568e-07	-1.34355e-10	-1.19042
127481174	chr9:127481174:T:C	8.85913e-07	-1.34355e-10	-1.03391
127481341	chr9:127481341:C:T	7.35689e-07	-1.34355e-10	-1.21972
127481567	chr9:127481567:G:A	0.00034309	5.94809	-1.02287
127481927	chr9:127481927:C:T	1.65116e-06	-1.34355e-10	-0.411296
127482166	chr9:127482166:G:A	5.60583e-07	-1.49155	-2.62286e-10
127482523	chr9:127482523:T:G	8.57086e-07	-1.34355e-10	-1.06699
127483266	chr9:127483266:G:C	0.000319042	5.87825	-1.0257
127483508	chr9:127483508:G:T	0.000383096	5.92367	-0.888154
127483913	chr9:127483913:CAACCTCCTG:C	7.41067e-07	-1.34355e-10	-1.21244
127484222	chr9:127484222:C:T	7.8814e-07	-1.62166	0.47081
127484381	chr9:127484381:T:C	5.19714e-05	0.119203	2.91872
127484808	chr9:127484808:T:TC	0.00016607	5.2215	-1.02187
127484885	chr9:127484885:G:A	2.60567e-05	-1.34355e-10	2.3475
127484901	chr9:127484901:G:A	9.43841e-07	-1.34355e-10	-0.970572
127485076	chr9:127485076:G:T	0.000437016	6.13966	-0.972464
127485611	chr9:127485611:G:T	8.96789e-07	-1.34355e-10	-1.02171
127486087	chr9:127486087:T:A	0.000326566	5.97107	-1.09521
127486366	chr9:127486366:G:A	8.39084e-07	-1.34355e-10	-1.08822
127486372	chr9:127486372:C:T	9.7984e-07	-1.34355e-10	-0.93314
127486865	chr9:127486865:C:T	0.00284518	5.44792	1.59269
127488758	chr9:127488758:T:G	2.13898e-06	0.896119	-1.04856
127489336	chr9:127489336:C:A	6.47647e-07	-1.62614	0.278956
127489410	chr9:127489410:G:A	1.72629e-07	-1.45604	-1.21334
127489464	chr9:127489464:G:A	9.44095e-07	-1.34355e-10	-0.970303
127489647	chr9:127489647:C:T	1.12974e-05	-1.34355e-10	1.5118
127490028	chr9:127490028:T:A	0.000429442	6.36637	-1.21666
127490584	chr9:127490584:G:A	5.07508e-07	-1.59102	-2.62286e-10
127491511	chr9:127491511:C:T	7.37124e-07	-1.34355e-10	-1.21777
127491652	chr9:127491652:A:G	0.000374945	6.07601	-1.062
127491759	chr9:127491759:C:T	7.36901e-07	-1.34355e-10	-1.21808
127492108	chr9:127492108:G:A	5.27129e-06	-1.34355e-10	0.749501
127492169	chr9:127492169:A:G	5.66739e-07	-1.48063	-2.62286e-10
127492401	chr9:127492401:G:A	7.45678e-07	-1.34355e-10	-1.20624
127493227	chr9:127493227:A:G	2.30944e-06	0.851598	-0.927365
127493289	chr9:127493289:C:T	0.000191082	5.42775	-1.08782
127493948	chr9:127493948:G:A	1.87658e-07	-1.40687	-1.17904
127494912	chr9:127494912:G:A	0.000328621	5.78838	-0.906244
127494926	chr9:127494926:G:A	0.00193679	5.42241	1.2336
127495168	chr9:127495168:G:A	1.57526e-06	-1.34355e-10	-0.458355
127495881	chr9:127495881:A:T	0.000336977	5.97876	-1.07152
127496101	chr9:127496101:C:T	5.01261e-07	-1.6034	-2.62286e-10
127496515	chr9:127496515:C:T	7.42217e-07	-1.34355e-10	-1.21089
127496818	chr9:127496818:A:T	4.44155e-06	-1.34355e-10	0.578229
127496869	chr9:127496869:T:C	9.7984e-07	-1.34355e-10	-0.93314
127497187	chr9:127497187:C:T	9.36617e-07	-1.34355e-10	-0.978255
127497195	chr9:127497195:A:G	4.37989e-06	-1.34355e-10	0.56425
127497377	chr9:127497377:G:A	7.43009e-07	-1.34355e-10	-1.20982
127497551	chr9:127497551:C:A	1.73487e-07	-1.45347	-1.21095
127498185	chr9:127498185:C:T	8.71518e-07	-1.34355e-10	-1.05029
127498509	chr9:127498509:C:T	0.000289644	5.94026	-1.18438
127498650	chr9:127498650:T:C	2.84925e-05	-1.34355e-10	2.43687
127498806	chr9:127498806:C:T	0.000393878	6.03552	-0.972252
127498834	chr9:127498834:G:A	2.14139e-07	-1.41417	-1.03973
127499543	chr9:127499543:T:A	7.41089e-07	-1.34355e-10	-1.21241
127499797	chr9:127499797:A:G	0.00169408	5.65927	0.862852
127499925	chr9:127499925:A:G	8.83793e-07	-1.34355e-10	-1.03631
127499933	chr9:127499933:A:G	7.55169e-07	-1.34355e-10	-1.19359
127500150	chr9:127500150:CA:C	0.000247587	5.61913	-1.02014
127500155	chr9:127500155:G:T	0.000241247	5.58716	-1.01411
127500318	chr9:127500318:G:A	0.00132561	5.12237	1.15449
127500351	chr9:127500351:A:ACT	0.00123035	5.46677	0.735508
127500761	chr9:127500761:C:T	7.36229e-07	-1.34355e-10	-1.21899
127500821	chr9:127500821:G:A	7.47209e-07	-1.34355e-10	-1.20418
127501175	chr9:127501175:C:T	7.38524e-07	-1.34355e-10	-1.21588
127501774	chr9:127501774:A:T	7.45142e-07	-1.34355e-10	-1.20695
127502061	chr9:127502061:G:A	7.35585e-07	-1.34355e-10	-1.21986
127502735	chr9:127502735:C:T	7.37027e-07	-1.34355e-10	-1.2179
127502884	chr9:127502884:C:T	8.77893e-07	-1.34355e-10	-1.043
127504003	chr9:127504003:C:T	6.40279e-07	-1.35863	-2.62286e-10
127504115	chr9:127504115:A:G	7.71608e-07	-1.17205	-2.62286e-10
127504120	chr9:127504120:G:A	0.000418883	6.20253	-1.07771
127504287	chr9:127504287:A:G	0.00590895	6.41268	1.35877
127505052	chr9:127505052:G:A	7.37625e-07	-1.34355e-10	-1.21709
127505284	chr9:127505284:T:C	0.000882718	6.95265	-1.08242
127505670	chr9:127505670:G:A	3.02641e-06	0.194603	-2.62286e-10
127506076	chr9:127506076:G:A	8.82529e-07	-1.34355e-10	-1.03774
127506077	chr9:127506077:G:C	5.05987e-07	-1.59402	-2.62286e-10
127506813	chr9:127506813:G:A	8.32086e-07	-1.34355e-10	-1.09659
127507507	chr9:127507507:A:G	0.0101254	7.313	0.997026
127507910	chr9:127507910:G:A	9.77276e-07	-1.34355e-10	-0.93576
127508407	chr9:127508407:C:T	7.97706e-07	-1.34355e-10	-1.13879
127508555	chr9:127508555:G:A	7.3775e-07	-1.34355e-10	-1.21692
127508772	chr9:127508772:G:A	0.000118695	4.89145	-1.02767
127508781	chr9:127508781:A:G	1.46469e-06	-1.34355e-10	-0.531132
127509387	chr9:127509387:A:G	0.00146458	6.38315	-0.00660534
127509494	chr9:127509494:G:T	8.91189e-07	-1.34355e-10	-1.02797
127509727	chr9:127509727:T:G	0.000293168	4.41362	0.354352
127510138	chr9:127510138:G:A	2.11193e-07	-1.26263	-1.20512
127511179	chr9:127511179:G:A	3.99518e-07	-0.825873	-1.0044
127511186	chr9:127511186:AGGTGTGCACCACCATGCCC:A	7.96498e-07	-1.1403	-2.62286e-10
127511263	chr9:127511263:G:A	1.86538e-06	-1.34355e-10	-0.289309
127511604	chr9:127511604:T:C	1.13878e-06	-1.34355e-10	-0.78282
127511932	chr9:127511932:A:G	0.000998848	7.05913	-1.0653
127511934	chr9:127511934:A:C	0.00095461	6.99794	-1.04941
127511980	chr9:127511980:C:T	1.71731e-06	-1.34355e-10	-0.372013
127512011	chr9:127512011:T:G	0.000328904	5.78763	-0.904633
127512109	chr9:127512109:T:G	1.4964e-06	-1.34355e-10	-0.509711
127512364	chr9:127512364:C:T	8.75327e-05	-1.34355e-10	3.55924
127512843	chr9:127512843:C:T	1.00539e-06	-1.34355e-10	-0.907402
127512920	chr9:127512920:G:A	4.00607e-06	-1.34355e-10	0.475037
127513503	chr9:127513503:T:C	1.98949e-07	-1.46616	-1.06133
127514129	chr9:127514129:C:T	1.20176e-06	-1.34355e-10	-0.728985
127514401	chr9:127514401:C:T	1.05658e-05	-1.34355e-10	1.44484
127515207	chr9:127515207:C:T	1.03495e-06	-1.34355e-10	-0.878418
127515286	chr9:127515286:C:T	0.00405452	5.70289	1.69192
127515380	chr9:127515380:G:A	1.45833e-06	-1.34355e-10	-0.53548
127515390	chr9:127515390:G:A	9.25056e-07	-1.34355e-10	-0.990675
127515484	chr9:127515484:G:A	0.00278445	5.20072	1.81831
127515485	chr9:127515485:C:T	7.38767e-07	-1.34355e-10	-1.21555
127515543	chr9:127515543:AC:A	0.00717973	6.19781	1.76844
127516260	chr9:127516260:G:A	0.000241035	5.49791	-0.925746
127516355	chr9:127516355:G:A	0.00410126	5.83937	1.5669
127516388	chr9:127516388:C:T	0.00679225	6.45903	1.45173
127518310	chr9:127518310:G:A	0.00328683	6.13982	1.04509
127518911	chr9:127518911:T:C	0.00293517	5.79891	1.27284
127518935	chr9:127518935:A:T	2.90189e-05	-1.34355e-10	2.45517
127519302	chr9:127519302:CCT:C	1.2811e-06	-1.34355e-10	-0.665053
127519654	chr9:127519654:T:C	9.91601e-07	-1.34355e-10	-0.921209
127519818	chr9:127519818:G:A	0.000544257	6.24372	-0.857072
127519983	chr9:127519983:A:G	7.47775e-07	-1.34355e-10	-1.20343
127520031	chr9:127520031:A:G	0.00583509	6.54589	1.21298
127520075	chr9:127520075:C:T	6.7082e-07	-1.31203	-2.62286e-10
127520560	chr9:127520560:T:G	8.63468e-05	3.91453	-0.368935
127520845	chr9:127520845:C:T	2.20671e-07	-1.5206	-0.903259
127520861	chr9:127520861:G:C	2.49842e-05	2.97747	-0.672001
127521422	chr9:127521422:G:A	7.38203e-07	-1.34355e-10	-1.21631
127522373	chr9:127522373:C:G	0.00415551	5.67535	1.74407
127522768	chr9:127522768:G:C	7.44342e-07	-1.34355e-10	-1.20803
127523560	chr9:127523560:T:C	7.49604e-07	-1.34355e-10	-1.20098
127523561	chr9:127523561:T:G	7.63831e-07	-1.34355e-10	-1.18218
127523871	chr9:127523871:A:G	0.0256006	7.56984	1.66776
127524266	chr9:127524266:G:A	7.65341e-07	-1.34355e-10	-1.18021
127524602	chr9:127524602:G:A	7.359e-07	-1.34355e-10	-1.21943
127524742	chr9:127524742:A:G	8.14515e-07	-1.11794	-2.62286e-10
127525008	chr9:127525008:C:A	1.32484e-06	-0.659062	0.0275757
127526438	chr9:127526438:C:A	0.0105707	6.65467	1.69839
127526593	chr9:127526593:G:A	7.54147e-07	-1.34355e-10	-1.19494
127526864	chr9:127526864:G:A	7.41265e-07	-1.34355e-10	-1.21217
127526885	chr9:127526885:C:T	0.0291087	8.25735	1.10867
127526952	chr9:127526952:GT:G	0.0317003	8.06429	1.38702
127527174	chr9:127527174:C:T	1.00166e-06	-1.34355e-10	-0.911119
127527206	chr9:127527206:G:A	5.08039e-07	-1.58997	-2.62286e-10
127527454	chr9:127527454:C:T	9.18124e-07	-1.34355e-10	-0.998197
127527613	chr9:127527613:C:A	9.70279e-07	-1.34355e-10	-0.942946
127527672	chr9:127527672:G:A	1.4888e-07	-1.63791	-1.17947
127528703	chr9:127528703:A:C	8.08186e-07	-1.34355e-10	-1.12574
127529115	chr9:127529115:A:G	7.51285e-07	-1.34355e-10	-1.19874
127529706	chr9:127529706:CATT:C	2.89136e-07	-1.53486	-0.618768
127529827	chr9:127529827:T:G	1.01941e-06	-1.34355e-10	-0.893552
127530304	chr9:127530304:G:A	1.08747e-06	-1.34355e-10	-0.828916
127530868	chr9:127530868:G:T	1.02781e-06	-1.34355e-10	-0.885347
127530888	chr9:127530888:T:C	1.59028e-07	-1.53218	-1.21927
127531144	chr9:127531144:C:T	0.000217018	5.67516	-1.20796
127531190	chr9:127531190:T:A	0.000853541	6.37458	-0.537963
127531207	chr9:127531207:A:G	1.04021e-06	-1.34355e-10	-0.873349
127531249	chr9:127531249:A:G	9.9686e-07	-1.34355e-10	-0.915919
127531312	chr9:127531312:A:G	0.00116183	6.67296	-0.52798
127532760	chr9:127532760:C:T	1.13476e-06	-1.34355e-10	-0.786353
127532886	chr9:127532886:C:T	0.0008962	6.27276	-0.387371
127533260	chr9:127533260:C:T	0.00101517	6.56771	-0.557676
127534205	chr9:127534205:T:G	0.000497262	5.64582	-0.349475
127534967	chr9:127534967:C:T	0.000728599	6.26249	-0.584142
127535130	chr9:127535130:C:T	0.000689502	6.05128	-0.428084
127535270	chr9:127535270:GC:G	1.00163e-06	-1.34355e-10	-0.911148
127535686	chr9:127535686:T:C	1.73087e-07	-1.4752	-1.19154
127535817	chr9:127535817:G:A	7.73609e-07	0.0435017	-1.21296
127535937	chr9:127535937:C:A	1.71838e-07	-1.5408	-1.13317
127536007	chr9:127536007:G:A	0.000152807	5.32062	-1.20422
127536150	chr9:127536150:G:A	1.59913e-06	-1.34355e-10	-0.443311
127536887	chr9:127536887:G:A	1.14499e-06	-1.34355e-10	-0.777379
127536966	chr9:127536966:G:A	1.75815e-07	-1.45703	-1.19407
127537293	chr9:127537293:G:A	8.88914e-07	-1.03053	-2.62286e-10
127537818	chr9:127537818:CTG:C	1.72079e-07	-1.45429	-1.21829
127538128	chr9:127538128:C:T	1.68285e-07	-1.54683	-1.14804
127538498	chr9:127538498:G:A	2.20585e-07	-1.45394	-0.970305
127538711	chr9:127538711:G:A	1.60842e-07	-1.52356	-1.21655
127538761	chr9:127538761:A:G	1.69229e-07	-1.4725	-1.21678
127539352	chr9:127539352:G:T	3.3049e-05	3.51831	-0.933093
127539380	chr9:127539380:C:T	7.35566e-07	-1.34355e-10	-1.21989
127539608	chr9:127539608:G:C	7.35598e-07	-1.34355e-10	-1.21985
127539761	chr9:127539761:G:C	8.78994e-07	-1.34355e-10	-1.04175
127539970	chr9:127539970:T:C	5.14642e-07	-1.57706	-2.62286e-10
127540086	chr9:127540086:C:T	9.67556e-07	-1.34355e-10	-0.945756
127540340	chr9:127540340:G:A	9.35004e-07	-1.34355e-10	-0.979978
127540490	chr9:127540490:T:A	7.35549e-07	-1.34355e-10	-1.21991
127540518	chr9:127540518:G:A	9.63277e-06	-1.34355e-10	1.3524
127540549	chr9:127540549:C:T	7.48681e-07	-1.34355e-10	-1.20222
127540961	chr9:127540961:A:G	0.00155218	7.30495	-0.870314
127540996	chr9:127540996:A:G	8.01032e-07	-1.34355e-10	-1.13463
127541297	chr9:127541297:A:G	3.78094e-06	-1.34355e-10	0.417199
127541361	chr9:127541361:A:G	0.000275305	5.92221	-1.21711
127541388	chr9:127541388:C:A	2.76324e-07	-1.26849	-0.930463
127541471	chr9:127541471:G:C	0.00411825	8.62178	-1.21137
127541544	chr9:127541544:C:T	1.59135e-06	-1.34355e-10	-0.448194
127541978	chr9:127541978:T:C	2.32222e-06	-1.34355e-10	-0.0702524
127542096	chr9:127542096:G:A	2.11069e-06	-1.34355e-10	-0.16576
127542110	chr9:127542110:G:A	8.89852e-07	-1.34355e-10	-1.02947
127542340	chr9:127542340:G:A	7.35616e-07	-1.34355e-10	-1.21982
127543550	chr9:127543550:T:C	7.72231e-07	-1.34355e-10	-1.17125
127544318	chr9:127544318:G:A	9.95707e-07	-1.34355e-10	-0.917076
127544387	chr9:127544387:A:G	7.43147e-07	-1.34355e-10	-1.20964
127544458	chr9:127544458:G:A	5.06042e-07	-1.59391	-2.62286e-10
127544589	chr9:127544589:C:T	1.17301e-06	-1.34355e-10	-0.753204
127544793	chr9:127544793:C:T	1.29192e-06	-1.34355e-10	-0.656648
127545279	chr9:127545279:TCCCTGGCCTCCACTCCCACAGC:T	8.83734e-07	-1.34355e-10	-1.03637
127545578	chr9:127545578:T:A	1.00836e-06	-1.34355e-10	-0.904452
127546077	chr9:127546077:A:G	0.179161	10.9609	0.222394
127546160	chr9:127546160:T:C	0.183357	11.1196	0.0868004
127546178	chr9:127546178:T:A	0.160859	10.9423	0.133255
127546564	chr9:127546564:T:C	0.00041486	5.98146	-0.866288
127546701	chr9:127546701:C:T	1.7455e-06	-0.355735	-2.62286e-10
127546745	chr9:127546745:T:C	0.0309917	9.48711	-0.0584145
127546749	chr9:127546749:T:C	0.000242774	5.61892	-1.03957
127546917	chr9:127546917:G:A	0.0697035	10.5805	-0.341269
127547013	chr9:127547013:C:T	8.81976e-07	-1.34355e-10	-1.03836
127547560	chr9:127547560:G:A	0.00312199	7.85463	-0.721174
127547564	chr9:127547564:A:G	9.06162e-05	4.39856	-0.804701
127547599	chr9:127547599:AG:A	7.58805e-07	-1.34355e-10	-1.18879
127547654	chr9:127547654:A:G	4.02627e-07	-1.56501	-0.257512
127547667	chr9:127547667:G:A	7.52032e-07	-1.34355e-10	-1.19775
127547795	chr9:127547795:C:A	0.0426782	9.75254	-0.00386542
127547824	chr9:127547824:C:T	7.55512e-07	-1.34355e-10	-1.19313
127547894	chr9:127547894:A:G	0.000960083	6.86522	-0.91097
127548047	chr9:127548047:A:G	8.25475e-07	-1.34355e-10	-1.10457
127548053	chr9:127548053:C:T	0.0385708	10.5596	-0.912095
127548056	chr9:127548056:C:T	0.0371617	10.5316	-0.921292
127548396	chr9:127548396:G:A	8.54478e-07	-1.34355e-10	-1.07004
127548555	chr9:127548555:A:G	3.13774e-07	-1.28966	-0.7822
127549169	chr9:127549169:A:G	1.2524e-05	-1.34355e-10	1.61487
127549328	chr9:127549328:G:A	5.06436e-07	-1.59313	-2.62286e-10
127549397	chr9:127549397:ACACT:A	1.30229e-06	-1.34355e-10	-0.648651
127549449	chr9:127549449:G:A	2.35117e-07	-1.25435	-1.1061
127549747	chr9:127549747:T:C	1.10733e-06	-1.34355e-10	-0.810822
127549801	chr9:127549801:C:T	4.75666e-07	-1.65581	-2.62286e-10
127551094	chr9:127551094:A:G	5.09065e-06	-1.34355e-10	0.714631
127551132	chr9:127551132:T:C	5.4911e-07	-1.51223	-2.62286e-10
127551352	chr9:127551352:G:A	9.93121e-07	-1.34355e-10	-0.919677
127551470	chr9:127551470:T:C	6.23532e-07	-1.38513	-2.62286e-10
127551544	chr9:127551544:T:A	1.4469e-07	-1.65689	-1.18905
127551950	chr9:127551950:C:T	1.68215e-06	-1.34355e-10	-0.392699
127552527	chr9:127552527:T:C	9.87613e-07	-1.34355e-10	-0.925238
127553433	chr9:127553433:C:T	7.80002e-07	-1.34355e-10	-1.16123
127554073	chr9:127554073:G:A	3.64451e-06	-1.34355e-10	0.380447
127554185	chr9:127554185:C:G	8.57616e-07	-1.34355e-10	-1.06637
127554750	chr9:127554750:G:A	2.42828e-07	-1.34504	-0.983138
127555300	chr9:127555300:G:A	8.32162e-07	-1.34355e-10	-1.0965
127555839	chr9:127555839:G:A	2.80342e-07	-1.20025	-0.98427
127555929	chr9:127555929:G:T	9.85571e-07	-1.34355e-10	-0.927309
127556305	chr9:127556305:T:A	2.5092e-06	1.03976	-1.03257
127556399	chr9:127556399:C:T	2.24012e-06	-1.34355e-10	-0.106246
127556543	chr9:127556543:T:C	1.95425e-06	-1.34355e-10	-0.24277
127556576	chr9:127556576:A:G	1.6976e-06	-1.34355e-10	-0.383559
127557281	chr9:127557281:G:A	2.94714e-07	-1.32653	-0.807998
127557658	chr9:127557658:A:G	3.33695e-06	-1.34355e-10	0.292284
127557840	chr9:127557840:T:C	2.64967e-07	-1.33856	-0.902364
127557931	chr9:127557931:C:T	1.4328e-06	-1.34355e-10	-0.553146
127558004	chr9:127558004:T:C	2.64044e-07	-1.45612	-0.78829
127558171	chr9:127558171:C:G	7.97719e-07	-1.34355e-10	-1.13877
127558278	chr9:127558278:C:T	2.0695e-07	-1.45585	-1.0322
127558426	chr9:127558426:T:C	5.70866e-07	-1.47337	-2.62286e-10
127558838	chr9:127558838:T:C	1.43745e-07	-1.65685	-1.19563
127558843	chr9:127558843:C:T	1.78534e-07	-1.61615	-1.0196
127559021	chr9:127559021:T:C	9.42109e-07	-1.34355e-10	-0.972408
127559375	chr9:127559375:G:A	2.68774e-06	-1.34355e-10	0.0759268
127559862	chr9:127559862:C:T	1.46623e-06	-1.34355e-10	-0.530082
127559883	chr9:127559883:G:A	2.15252e-07	-1.45117	-0.99755
127559896	chr9:127559896:C:T	2.08687e-07	-1.47168	-1.00801
127560439	chr9:127560439:GC:G	2.07536e-07	-1.46728	-1.01795
127560513	chr9:127560513:T:G	1.43516e-07	-1.64923	-1.20486
127560569	chr9:127560569:C:A	8.01983e-07	-1.34355e-10	-1.13344
127560972	chr9:127560972:T:G	8.13381e-07	-1.34355e-10	-1.11933
127561139	chr9:127561139:G:A	9.52932e-07	-1.34355e-10	-0.960986
127561176	chr9:127561176:G:A	5.13638e-07	-1.57901	-2.62286e-10
127561206	chr9:127561206:G:T	1.10739e-05	2.62881	-1.13699
127561681	chr9:127561681:C:T	7.83673e-07	-1.34355e-10	-1.15654
127561808	chr9:127561808:A:G	7.88134e-07	-1.34355e-10	-1.15086
127561875	chr9:127561875:A:G	1.52985e-07	-1.65737	-1.13282
127562251	chr9:127562251:C:A	1.52438e-07	-1.65679	-1.13699
127562985	chr9:127562985:T:C	1.4786e-05	3.0008	-1.21989
127563055	chr9:127563055:C:G	2.30339e-07	-1.54386	-0.837118
127563134	chr9:127563134:G:T	1.52199e-07	-1.65619	-1.13914
127563333	chr9:127563333:A:C	7.8813e-07	-1.34355e-10	-1.15087
127563528	chr9:127563528:T:C	5.36966e-07	-1.53459	-2.62286e-10
127563961	chr9:127563961:G:A	8.24109e-07	-1.34355e-10	-1.10623
127564242	chr9:127564242:G:A	1.51617e-07	-1.60443	-1.19475
127564278	chr9:127564278:A:G	1.48691e-07	-1.64313	-1.17552
127564569	chr9:127564569:T:C	1.0261e-06	-1.34355e-10	-0.887011
127564593	chr9:127564593:T:C	7.5829e-07	-1.18946	-2.62286e-10
127564608	chr9:127564608:C:T	2.58714e-07	-1.62104	-0.643769
127564758	chr9:127564758:A:G	1.52624e-07	-1.65535	-1.1372
127564805	chr9:127564805:G:A	1.52596e-06	-1.34355e-10	-0.490151
127565005	chr9:127565005:T:C	1.5148e-07	-1.61566	-1.18441
127565074	chr9:127565074:A:C	1.51019e-07	-1.61402	-1.18911
127565121	chr9:127565121:C:T	1.53077e-07	-1.60627	-1.18331
127565378	chr9:127565378:T:C	7.3563e-07	-1.34355e-10	-1.2198
127565400	chr9:127565400:G:A	2.0113e-06	-1.34355e-10	-0.213995
127565852	chr9:127565852:G:A	1.91079e-07	-1.55227	-1.01557
127565988	chr9:127565988:A:C	7.36041e-07	-1.34355e-10	-1.21924
127566200	chr9:127566200:G:A	7.8875e-07	-1.34355e-10	-1.15008
127566220	chr9:127566220:T:C	1.57101e-07	-1.64166	-1.12198
127566327	chr9:127566327:A:G	1.49697e-07	-1.62076	-1.19115
127566376	chr9:127566376:A:C	1.43518e-07	-1.65541	-1.19866
127566503	chr9:127566503:C:G	1.2201e-06	-1.34355e-10	-0.71384
127566520	chr9:127566520:C:T	1.41213e-06	-1.34355e-10	-0.567672
127566796	chr9:127566796:A:C	1.50579e-07	-1.61313	-1.19291
127566808	chr9:127566808:G:A	1.13779e-05	1.5189	-2.62286e-10
127567376	chr9:127567376:T:C	1.52273e-05	3.03021	-1.2199
127567507	chr9:127567507:T:C	1.79459e-07	-1.4534	-1.17718
127567757	chr9:127567757:A:G	1.57846e-07	-1.63529	-1.12361
127567852	chr9:127567852:C:T	5.61108e-05	4.27079	-1.15623
127567949	chr9:127567949:G:T	5.46454e-05	4.24841	-1.16032
127568010	chr9:127568010:C:T	1.04523e-06	-1.34355e-10	-0.86854
127568269	chr9:127568269:G:A	1.46075e-07	-1.6545	-1.18191
127568762	chr9:127568762:G:T	1.05416e-06	-0.860033	-2.62286e-10
127569605	chr9:127569605:A:T	1.43738e-07	-1.65352	-1.19902
127569755	chr9:127569755:G:A	1.5339e-07	-1.64216	-1.14539
127569944	chr9:127569944:G:A	2.63676e-07	-1.62493	-0.620881
127570302	chr9:127570302:T:C	1.04677e-06	-1.34355e-10	-0.867065
127570481	chr9:127570481:A:G	1.63184e-05	3.09881	-1.21929
127570776	chr9:127570776:G:A	1.08827e-06	-1.34355e-10	-0.828184
127571041	chr9:127571041:T:C	1.4535e-07	-1.65441	-1.18697
127571092	chr9:127571092:G:A	1.14707e-06	-1.34355e-10	-0.775567
127571479	chr9:127571479:C:T	8.03817e-07	-1.34355e-10	-1.13116
127571497	chr9:127571497:A:G	5.27545e-07	-1.3703	-0.181996
127571566	chr9:127571566:C:T	9.55031e-07	-1.34355e-10	-0.958786
127571780	chr9:127571780:C:T	1.03076e-06	-1.34355e-10	-0.882479
127571899	chr9:127571899:C:T	1.51645e-07	-1.64571	-1.15328
127572291	chr9:127572291:G:C	7.84827e-07	-1.34355e-10	-1.15507
127572298	chr9:127572298:G:A	7.67127e-07	-1.34355e-10	-1.17788
127572407	chr9:127572407:G:A	8.86563e-07	-1.03318	-2.62286e-10
127572464	chr9:127572464:A:G	4.83133e-07	-1.64024	-2.62286e-10
127572787	chr9:127572787:A:G	2.85615e-07	-1.59967	-0.566216
127572801	chr9:127572801:C:T	2.8465e-07	-1.61014	-0.559133
127572831	chr9:127572831:G:A	0.00019304	5.29958	-0.949451
127572892	chr9:127572892:A:T	1.71145e-07	-1.65345	-1.02457
127573085	chr9:127573085:T:C	1.56975e-07	-1.55036	-1.21408
127573141	chr9:127573141:G:A	8.35382e-07	-1.34355e-10	-1.09264
127573232	chr9:127573232:G:T	1.57473e-07	-1.62186	-1.13942
127573313	chr9:127573313:T:G	2.71505e-07	-1.61929	-0.597252
127574042	chr9:127574042:T:C	2.90891e-07	-1.58827	-0.559306
127574208	chr9:127574208:A:G	2.88007e-07	-1.59403	-0.563519
127574415	chr9:127574415:C:T	1.20065e-06	-1.34355e-10	-0.729914
127574592	chr9:127574592:C:T	3.81229e-07	-1.61284	-0.264292
127574621	chr9:127574621:G:C	1.07379e-06	-1.34355e-10	-0.841576
127574805	chr9:127574805:G:A	1.58642e-07	-1.63197	-1.12191
127574842	chr9:127574842:GGTCCGTAGCTTACAGCCT:G	7.38587e-07	-1.34355e-10	-1.21579
127575252	chr9:127575252:G:A	1.15194e-06	-1.34355e-10	-0.771325
127575311	chr9:127575311:C:A	3.81433e-07	-1.60355	-0.273047
127575314	chr9:127575314:A:G	1.93589e-07	-1.56575	-0.989045
127575370	chr9:127575370:G:A	8.4302e-07	-1.34355e-10	-1.08354
127575699	chr9:127575699:C:T	1.93457e-07	-1.56978	-0.985693
127575790	chr9:127575790:C:A	1.52757e-07	-1.58069	-1.21099
127575852	chr9:127575852:C:T	1.08617e-06	-0.830114	-2.62286e-10
127575931	chr9:127575931:T:C	8.55678e-07	-1.34355e-10	-1.06863
127575998	chr9:127575998:A:G	5.51424e-05	4.28684	-1.18969
127576000	chr9:127576000:G:A	1.21086e-06	-1.34355e-10	-0.721441
127576316	chr9:127576316:A:C	3.27741e-07	-1.60518	-0.423121
127576386	chr9:127576386:G:A	7.96364e-07	-1.34355e-10	-1.14047
127576509	chr9:127576509:C:T	7.37957e-07	-1.34355e-10	-1.21664
127576626	chr9:127576626:G:A	8.12996e-07	-1.34355e-10	-1.1198
127576926	chr9:127576926:T:C	1.47472e-07	-1.61652	-1.21037
127576957	chr9:127576957:C:G	8.11933e-07	-1.34355e-10	-1.12111
127577257	chr9:127577257:G:A	1.87182e-06	-0.285863	-2.62286e-10
127577436	chr9:127577436:C:G	1.03646e-06	-1.34355e-10	-0.876965
127578116	chr9:127578116:G:C	9.43706e-07	-1.34355e-10	-0.970714
127578117	chr9:127578117:G:C	9.43645e-07	-1.34355e-10	-0.970779
127578148	chr9:127578148:G:A	1.25207e-06	-1.34355e-10	-0.687977
127578341	chr9:127578341:T:C	1.49423e-07	-1.59434	-1.21941
127578534	chr9:127578534:G:A	9.3e-07	-1.34355e-10	-0.985344
127578577	chr9:127578577:G:A	1.13229e-06	-1.34355e-10	-0.788531
127578624	chr9:127578624:C:T	1.34077e-06	-1.34355e-10	-0.619527
127578634	chr9:127578634:G:C	1.51974e-07	-1.58114	-1.21568
127578974	chr9:127578974:A:G	1.63485e-07	-1.58637	-1.13743
127578987	chr9:127578987:C:T	1.06914e-06	-1.34355e-10	-0.845924
127579080	chr9:127579080:A:G	1.48325e-07	-1.60187	-1.21926
127579105	chr9:127579105:C:T	1.2695e-06	-1.34355e-10	-0.674152
127579231	chr9:127579231:C:T	1.47369e-07	-1.6077	-1.21989
127579390	chr9:127579390:G:A	1.03503e-06	-1.34355e-10	-0.878344
127579832	chr9:127579832:T:A	7.83273e-07	-1.34355e-10	-1.15705
127580087	chr9:127580087:GT:G	1.2817e-06	-1.34355e-10	-0.664585
127580191	chr9:127580191:G:A	1.85932e-06	-1.34355e-10	-0.292566
127580688	chr9:127580688:G:A	8.60311e-07	-1.34355e-10	-1.06324
127580711	chr9:127580711:G:A	2.25833e-07	-1.50341	-0.897325
127581295	chr9:127581295:G:A	8.60595e-07	-1.34355e-10	-1.0629
127581424	chr9:127581424:C:T	8.71435e-07	-1.34355e-10	-1.05039
127582339	chr9:127582339:C:T	1.05622e-06	-1.34355e-10	-0.858075
127582444	chr9:127582444:C:T	1.88362e-07	-1.41179	-1.17038
127582460	chr9:127582460:C:T	2.35764e-07	-1.5136	-0.8441
127582492	chr9:127582492:G:A	7.64892e-07	-1.34355e-10	-1.1808
127583406	chr9:127583406:A:G	8.78059e-07	-1.34355e-10	-1.04282
127584212	chr9:127584212:G:A	1.07216e-06	-1.34355e-10	-0.843099
127584239	chr9:127584239:T:C	1.85698e-07	-1.48844	-1.10796
127584320	chr9:127584320:A:ACTCC	2.1753e-06	-1.34355e-10	-0.135609
127584839	chr9:127584839:C:T	2.47733e-07	-1.4803	-0.827882
127586473	chr9:127586473:A:ATT	1.06734e-06	-1.34355e-10	-0.847602
127586591	chr9:127586591:G:A	5.51464e-07	-0.33113	-1.17682
127586735	chr9:127586735:A:G	1.50273e-07	-1.58829	-1.21978
127586790	chr9:127586790:C:T	2.36636e-07	-1.49429	-0.859716
127587421	chr9:127587421:C:T	8.94526e-07	-1.34355e-10	-1.02424
127587569	chr9:127587569:T:G	8.52315e-07	-1.34355e-10	-1.07257
127589634	chr9:127589634:G:A	2.65911e-06	-1.34355e-10	0.0652182
127590176	chr9:127590176:G:C	1.59133e-06	-1.34355e-10	-0.448201
127591471	chr9:127591471:C:T	4.1679e-05	-1.34355e-10	2.81722
127592000	chr9:127592000:G:C	5.06504e-06	-1.34355e-10	0.709589
127592068	chr9:127592068:G:A	1.06306e-06	-1.34355e-10	-0.851624
127592361	chr9:127592361:C:T	2.68762e-06	-1.34355e-10	0.0758819
127593088	chr9:127593088:G:A	1.73966e-06	-1.34355e-10	-0.359082
127593337	chr9:127593337:C:T	7.67294e-07	-1.34355e-10	-1.17766
127593660	chr9:127593660:C:T	2.25264e-06	-1.34355e-10	-0.100671
127594009	chr9:127594009:A:G	1.20461e-06	-0.72662	-2.62286e-10
127594185	chr9:127594185:A:C	2.15599e-06	-1.34355e-10	-0.144526
127595245	chr9:127595245:G:A	5.7224e-07	-1.47097	-2.62286e-10
127595410	chr9:127595410:G:C	2.17364e-06	-1.34355e-10	-0.136372
127595555	chr9:127595555:G:A	1.30757e-06	-1.34355e-10	-0.644605
127595957	chr9:127595957:C:A	9.33799e-06	2.40785	-1.08653
127596494	chr9:127596494:A:G	1.17636e-05	2.59532	-1.04308
127597600	chr9:127597600:C:T	1.95053e-06	-1.34355e-10	-0.244673
127597913	chr9:127597913:CAG:C	8.1379e-07	-1.34355e-10	-1.11883
127598358	chr9:127598358:G:A	8.89398e-07	-1.34355e-10	-1.02998
127598381	chr9:127598381:C:T	7.99154e-07	-1.34355e-10	-1.13698
127598667	chr9:127598667:C:T	2.58004e-07	-1.05144	-1.21611
127598684	chr9:127598684:C:T	8.88516e-07	-1.34355e-10	-1.03098
127598882	chr9:127598882:T:A	2.30572e-05	3.23881	-1.01361
127598900	chr9:127598900:C:T	9.35386e-07	-1.34355e-10	-0.97957
127598921	chr9:127598921:G:GC	2.01968e-07	-1.54668	-0.965739
127599293	chr9:127599293:G:A	1.70046e-06	-1.34355e-10	-0.381875
127599532	chr9:127599532:A:G	9.26753e-07	-1.34355e-10	-0.988842
127599612	chr9:127599612:ATG:A	2.33906e-05	3.3145	-1.07494
127599779	chr9:127599779:G:A	3.86041e-06	-1.34355e-10	0.438
127600066	chr9:127600066:G:A	2.32255e-07	-1.29445	-1.07825
127600197	chr9:127600197:C:T	1.63463e-06	-1.34355e-10	-0.421356
127600305	chr9:127600305:C:T	8.8863e-06	2.35542	-1.08368
127600458	chr9:127600458:C:T	1.6628e-06	-1.34355e-10	-0.40427
127600509	chr9:127600509:C:T	7.43939e-07	-1.34355e-10	-1.20857
127600522	chr9:127600522:T:C	2.61342e-07	-1.0348	-1.2199
127600525	chr9:127600525:C:T	7.84492e-07	-1.34355e-10	-1.15549
127600904	chr9:127600904:G:A	2.49976e-05	3.41465	-1.10864
127600923	chr9:127600923:C:T	1.53718e-06	-1.34355e-10	-0.482823
127600950	chr9:127600950:A:T	2.58659e-07	-1.05873	-1.20629
127601109	chr9:127601109:T:C	1.04892e-06	-1.34355e-10	-0.865011
127601340	chr9:127601340:T:A	1.91436e-07	-1.35968	-1.2063
127601826	chr9:127601826:C:G	6.61413e-07	-1.32615	-2.62286e-10
127601832	chr9:127601832:C:A	1.42777e-06	-1.34355e-10	-0.55666
127602303	chr9:127602303:T:A	4.08684e-06	1.21057	-0.715573
127602340	chr9:127602340:TTTA:T	6.57208e-07	-1.33253	-2.62286e-10
127603506	chr9:127603506:T:C	7.49151e-07	-1.34355e-10	-1.20159
127603647	chr9:127603647:T:A	3.18268e-07	-0.93172	-1.12591
127604446	chr9:127604446:T:C	9.04544e-07	-1.34355e-10	-1.0131
127604542	chr9:127604542:T:A	9.24784e-07	-0.990969	-2.62286e-10
127605802	chr9:127605802:G:A	7.36982e-07	-1.34355e-10	-1.21797
127606438	chr9:127606438:G:A	1.37447e-06	-1.34355e-10	-0.594707
127607125	chr9:127607125:C:T	1.7502e-07	-1.51445	-1.14118
127607133	chr9:127607133:G:A	7.71667e-07	-1.34355e-10	-1.17198
127607376	chr9:127607376:G:A	2.1868e-06	-1.34355e-10	-0.130334
127607447	chr9:127607447:T:C	1.39349e-06	-1.34355e-10	-0.580964
127607583	chr9:127607583:C:T	9.31617e-07	-1.34355e-10	-0.983608
127608145	chr9:127608145:C:T	9.40596e-07	-1.34355e-10	-0.974015
127608760	chr9:127608760:C:T	9.25625e-06	-1.34355e-10	1.31252
127608774	chr9:127608774:C:T	2.72549e-06	0.827339	-0.737466
127610208	chr9:127610208:T:C	2.06002e-07	-1.62446	-0.868189
127610251	chr9:127610251:G:A	5.77223e-07	-1.4623	-2.62286e-10
127610432	chr9:127610432:C:T	7.71972e-07	-1.34355e-10	-1.17158
127611317	chr9:127611317:T:C	1.61434e-07	-1.64374	-1.09269
127612242	chr9:127612242:G:GCTCGCGCCGCGCC	8.04153e-07	-1.34355e-10	-1.13074
127613364	chr9:127613364:G:C	1.44596e-07	-1.64122	-1.20536
127613968	chr9:127613968:T:G	5.17972e-07	-1.57061	-2.62286e-10
127613969	chr9:127613969:G:A	5.55915e-07	-0.284593	-1.21532
127614860	chr9:127614860:C:T	7.35628e-07	-1.34355e-10	-1.2198
127614973	chr9:127614973:A:G	4.44443e-07	-0.523083	-1.20062
127615068	chr9:127615068:A:G	7.3591e-07	-1.34355e-10	-1.21942
127615203	chr9:127615203:A:AT	9.33828e-07	-1.34355e-10	-0.981237
127615622	chr9:127615622:T:G	1.81482e-06	-1.34355e-10	-0.316787
127615776	chr9:127615776:C:A	7.88212e-07	-1.34355e-10	-1.15076
127616161	chr9:127616161:A:G	9.64005e-07	-1.34355e-10	-0.949433
127616544	chr9:127616544:T:C	7.35715e-07	-1.34355e-10	-1.21969
127616677	chr9:127616677:C:T	7.78086e-07	-1.34355e-10	-1.16369
127616725	chr9:127616725:G:A	7.39806e-07	-1.34355e-10	-1.21414
127617520	chr9:127617520:T:C	6.26091e-07	-0.234694	-1.14634
127617822	chr9:127617822:A:G	5.42349e-07	-0.309271	-1.21535
127620206	chr9:127620206:G:A	7.56139e-07	-1.34355e-10	-1.1923
127620240	chr9:127620240:G:A	7.35702e-07	-1.34355e-10	-1.2197
127620325	chr9:127620325:G:A	1.19518e-06	-1.34355e-10	-0.734474
127620745	chr9:127620745:G:A	1.26991e-06	-1.34355e-10	-0.673828
127621153	chr9:127621153:C:T	9.76707e-07	-1.34355e-10	-0.936342
127621154	chr9:127621154:A:G	7.54935e-07	-1.34355e-10	-1.1939
127622184	chr9:127622184:G:A	8.4702e-07	-1.34355e-10	-1.07881
127622419	chr9:127622419:G:A	1.03855e-06	-1.34355e-10	-0.874951
127622424	chr9:127622424:A:C	1.57665e-07	-1.59587	-1.16418
127622891	chr9:127622891:A:C	4.76322e-07	-1.65444	-2.62286e-10
127622906	chr9:127622906:C:A	7.49355e-07	-1.34355e-10	-1.20132
127623104	chr9:127623104:A:G	1.41661e-06	-1.34355e-10	-0.564507
127623319	chr9:127623319:G:A	8.09335e-07	-1.34355e-10	-1.12432
127624648	chr9:127624648:A:G	7.46241e-07	-1.34355e-10	-1.20548
127624798	chr9:127624798:G:T	1.27091e-06	-1.34355e-10	-0.673042
127624930	chr9:127624930:G:A	9.2269e-07	-1.34355e-10	-0.993236
127625172	chr9:127625172:C:T	7.79479e-07	-1.34355e-10	-1.1619
127625317	chr9:127625317:G:A	1.10588e-06	-0.812136	-2.62286e-10
127625513	chr9:127625513:A:G	7.46047e-07	-1.34355e-10	-1.20574
127625946	chr9:127625946:T:C	8.98592e-07	-1.34355e-10	-1.0197
127627757	chr9:127627757:G:A	7.40959e-07	-1.34355e-10	-1.21258
127627795	chr9:127627795:G:T	9.33497e-07	-1.34355e-10	-0.981592
127628358	chr9:127628358:A:G	1.01185e-06	-1.34355e-10	-0.900989
127628438	chr9:127628438:C:T	8.70729e-07	-1.34355e-10	-1.0512
127628439	chr9:127628439:G:A	1.78997e-06	0.676114	-1.00669
127628486	chr9:127628486:C:T	8.98059e-07	-1.34355e-10	-1.02029
127628551	chr9:127628551:C:T	1.07846e-06	-1.34355e-10	-0.837239
127628927	chr9:127628927:A:G	7.46548e-07	-1.34355e-10	-1.20507
127629632	chr9:127629632:T:C	7.55094e-07	-1.34355e-10	-1.19369
127630086	chr9:127630086:G:C	1.28018e-06	-1.34355e-10	-0.66577
127630328	chr9:127630328:C:T	7.35546e-07	-1.34355e-10	-1.21992
127630348	chr9:127630348:T:A	7.37231e-07	-1.34355e-10	-1.21763
127630349	chr9:127630349:AAAT:A	8.94917e-07	-1.34355e-10	-1.0238
127630384	chr9:127630384:G:T	2.28411e-07	-1.64987	-0.739511
127630429	chr9:127630429:A:G	7.40978e-07	-1.34355e-10	-1.21256
127630675	chr9:127630675:G:A	1.51517e-07	-1.6184	-1.18143
127631017	chr9:127631017:T:A	9.41675e-07	-1.34355e-10	-0.972869
127631230	chr9:127631230:G:C	1.22144e-06	-1.34355e-10	-0.712742
127631520	chr9:127631520:T:G	7.52536e-07	-1.34355e-10	-1.19708
127631694	chr9:127631694:TA:T	2.29448e-06	-1.34355e-10	-0.0822699
127632327	chr9:127632327:C:T	8.57928e-07	-1.34355e-10	-1.06601
127632328	chr9:127632328:A:G	9.12752e-07	-1.34355e-10	-1.00406
127632333	chr9:127632333:A:G	7.97526e-07	-1.34355e-10	-1.13901
127632337	chr9:127632337:T:G	7.64379e-07	-1.34355e-10	-1.18147
127632436	chr9:127632436:A:G	5.36703e-06	1.96541	-1.19791
127632885	chr9:127632885:C:T	9.4137e-07	-1.34355e-10	-0.973193
127633349	chr9:127633349:T:TA	7.49484e-07	-1.34355e-10	-1.20114
127633519	chr9:127633519:T:C	7.39969e-07	-1.34355e-10	-1.21392
127633930	chr9:127633930:C:G	9.63155e-06	2.56222	-1.20995
127634627	chr9:127634627:A:G	7.37889e-07	-1.34355e-10	-1.21674
127635011	chr9:127635011:G:A	1.77929e-06	-0.336558	-2.62286e-10
127635130	chr9:127635130:T:C	8.78871e-07	-1.34355e-10	-1.04189
127636257	chr9:127636257:A:G	7.69868e-07	-1.34355e-10	-1.17431
127636576	chr9:127636576:G:A	9.13812e-07	-1.34355e-10	-1.0029
127637160	chr9:127637160:C:T	2.24435e-07	-1.59501	-0.811929
127638658	chr9:127638658:A:G	7.42227e-07	-1.34355e-10	-1.21087
127639901	chr9:127639901:C:T	2.24525e-07	-1.19296	-1.21358
127640075	chr9:127640075:G:A	8.90403e-07	-1.34355e-10	-1.02886
127640087	chr9:127640087:G:A	5.01902e-07	-1.13615	-0.465977
127640587	chr9:127640587:G:C	9.10874e-07	-1.34355e-10	-1.00612
127640699	chr9:127640699:G:A	9.19848e-07	-1.34355e-10	-0.99632
127640962	chr9:127640962:T:G	2.87338e-06	1.3532	-1.21049
127641343	chr9:127641343:C:T	2.4756e-07	-1.24708	-1.0618
127641784	chr9:127641784:A:G	5.9428e-07	-1.43318	-2.62286e-10
127641924	chr9:127641924:G:A	4.74986e-07	-1.65724	-2.62286e-10
127642169	chr9:127642169:C:T	2.05872e-06	-1.34355e-10	-0.190688
127642656	chr9:127642656:T:C	4.44259e-07	-0.504634	-1.21949
127643702	chr9:127643702:A:G	7.3684e-07	-1.34355e-10	-1.21816
127644885	chr9:127644885:T:C	3.86572e-07	-1.17024	-0.692973
127645380	chr9:127645380:T:C	2.33373e-06	-0.0653044	-2.62286e-10
127645990	chr9:127645990:A:C	8.94211e-07	-1.34355e-10	-1.02459
127646011	chr9:127646011:C:T	8.78957e-07	-1.34355e-10	-1.04179
127646059	chr9:127646059:A:G	6.17148e-05	3.20975	-2.62286e-10
127646159	chr9:127646159:T:C	7.49377e-07	-1.34355e-10	-1.20129
127646749	chr9:127646749:G:A	9.83236e-07	-1.34355e-10	-0.92968
127646802	chr9:127646802:C:T	7.24019e-07	-0.0159042	-1.21981
127646832	chr9:127646832:T:G	8.13671e-07	-1.34355e-10	-1.11897
127647198	chr9:127647198:G:A	4.86873e-07	-1.63253	-2.62286e-10
127647426	chr9:127647426:T:TCTC	8.39131e-06	2.4321	-1.21768
127648506	chr9:127648506:G:C	8.75414e-07	-1.34355e-10	-1.04583
127648601	chr9:127648601:A:G	7.5172e-07	-1.34355e-10	-1.19817
127649089	chr9:127649089:C:T	1.07063e-06	-1.34355e-10	-0.844526
127649215	chr9:127649215:T:A	7.35841e-07	-1.34355e-10	-1.21952
127649234	chr9:127649234:T:TA	8.17897e-07	-1.34355e-10	-1.11379
127649272	chr9:127649272:C:T	1.94952e-07	-1.65236	-0.895414
127649875	chr9:127649875:T:G	7.3675e-07	-1.34355e-10	-1.21828
127649998	chr9:127649998:G:A	7.38133e-07	-1.34355e-10	-1.21641
127651073	chr9:127651073:G:A	7.38748e-07	-1.34355e-10	-1.21557
127651251	chr9:127651251:C:A	7.36938e-07	-1.34355e-10	-1.21803
127651254	chr9:127651254:G:A	7.36785e-07	-1.34355e-10	-1.21823
127651353	chr9:127651353:C:T	7.92811e-07	-1.34355e-10	-1.14494
127651600	chr9:127651600:T:C	2.41022e-06	-0.0330541	-2.62286e-10
127651811	chr9:127651811:T:C	6.57838e-07	-1.33157	-2.62286e-10
127652304	chr9:127652304:A:G	7.43539e-07	-1.34355e-10	-1.20911
127652402	chr9:127652402:G:A	1.03562e-06	-0.87777	-2.62286e-10
127653023	chr9:127653023:A:T	7.46466e-07	-1.34355e-10	-1.20518
127653546	chr9:127653546:T:C	8.26833e-07	-1.34355e-10	-1.10293
127655091	chr9:127655091:C:T	3.93716e-07	-1.24789	-0.597006
127656181	chr9:127656181:C:T	8.96325e-07	-1.34355e-10	-1.02223
127656232	chr9:127656232:G:A	7.14391e-07	-1.2491	-2.62286e-10
127656261	chr9:127656261:T:C	7.37345e-07	-1.34355e-10	-1.21747
127656621	chr9:127656621:C:T	8.27307e-07	-1.34355e-10	-1.10235
127657747	chr9:127657747:G:T	7.39423e-07	-1.34355e-10	-1.21466
127658173	chr9:127658173:T:A	8.39048e-07	-1.34355e-10	-1.08826
127658484	chr9:127658484:A:G	8.79961e-07	-1.34355e-10	-1.04065
127658825	chr9:127658825:C:T	2.36307e-06	-0.0528138	-2.62286e-10
127659235	chr9:127659235:C:G	4.76373e-07	-1.65433	-2.62286e-10
127659260	chr9:127659260:T:G	7.42256e-07	-1.34355e-10	-1.21084
127659570	chr9:127659570:T:G	7.35554e-07	-1.34355e-10	-1.21991
127659849	chr9:127659849:G:A	7.42154e-07	-1.34355e-10	-1.21097
127660460	chr9:127660460:C:T	7.41638e-07	-1.34355e-10	-1.21167
127660797	chr9:127660797:A:G	2.63692e-06	1.10825	-1.05141
127661534	chr9:127661534:G:A	1.0424e-06	-1.34355e-10	-0.871249
127661637	chr9:127661637:G:A	2.40676e-07	-1.27617	-1.0609
127662287	chr9:127662287:C:T	1.90087e-06	-1.34355e-10	-0.270461
127662519	chr9:127662519:C:T	7.37895e-07	-1.34355e-10	-1.21673
127662604	chr9:127662604:G:A	8.30487e-07	-1.34355e-10	-1.09852
127663066	chr9:127663066:T:A	4.8996e-07	-1.62621	-2.62286e-10
127663067	chr9:127663067:G:A	5.63204e-07	-1.48689	-2.62286e-10
127663498	chr9:127663498:C:T	5.34138e-07	-1.53987	-2.62286e-10
127663737	chr9:127663737:G:A	1.01632e-05	-1.34355e-10	1.406
127663959	chr9:127663959:G:A	4.84837e-07	-1.63672	-2.62286e-10
127664300	chr9:127664300:C:T	8.30224e-07	-1.34355e-10	-1.09883
127664550	chr9:127664550:A:G	7.35551e-07	-1.34355e-10	-1.21991
127664732	chr9:127664732:G:A	2.39939e-06	1.16633	-1.20389
127665210	chr9:127665210:C:G	1.75656e-06	-1.34355e-10	-0.349419
127665348	chr9:127665348:C:T	8.91463e-07	-1.02767	-2.62286e-10
127665840	chr9:127665840:C:T	9.2727e-07	-1.34355e-10	-0.988284
127665966	chr9:127665966:C:T	1.37023e-06	-1.34355e-10	-0.597795
127666984	chr9:127666984:G:A	7.52697e-07	-1.34355e-10	-1.19687
127667135	chr9:127667135:C:A	7.7943e-07	-1.34355e-10	-1.16197
127667424	chr9:127667424:A:G	8.30224e-07	-1.34355e-10	-1.09883
127667837	chr9:127667837:A:G	4.08194e-07	-0.589205	-1.21958
127668131	chr9:127668131:C:T	7.35881e-07	-1.34355e-10	-1.21946
127668325	chr9:127668325:C:T	7.76474e-07	-1.34355e-10	-1.16577
127668973	chr9:127668973:AATACAAAAATTAGCTGAGTGTGGTGGCGTGCGCCTATAGT:A	1.25981e-06	-1.34355e-10	-0.68181
127669018	chr9:127669018:GC:G	1.48831e-06	-1.34355e-10	-0.515136
127669020	chr9:127669020:TA:T	1.31294e-06	-1.34355e-10	-0.640504
127669396	chr9:127669396:T:G	7.37037e-07	-1.34355e-10	-1.21789
127669721	chr9:127669721:T:A	8.56937e-07	-1.34355e-10	-1.06716
127670052	chr9:127670052:G:A	2.34539e-06	-0.0603231	-2.62286e-10
127670292	chr9:127670292:T:G	2.17753e-07	-1.65717	-0.78
127670413	chr9:127670413:G:A	8.30607e-07	-1.34355e-10	-1.09837
127670586	chr9:127670586:G:A	8.0997e-07	-1.34355e-10	-1.12353
127670746	chr9:127670746:A:C	5.01287e-07	-1.60335	-2.62286e-10
127671533	chr9:127671533:G:A	9.21578e-07	-1.34355e-10	-0.994441
127671554	chr9:127671554:T:A	3.52236e-06	1.56243	-1.21607
127672553	chr9:127672553:G:T	7.36215e-07	-1.34355e-10	-1.21901
127672680	chr9:127672680:G:A	8.22478e-07	-1.34355e-10	-1.10821
127672849	chr9:127672849:C:T	7.46352e-07	-1.34355e-10	-1.20533
127673116	chr9:127673116:C:G	8.30221e-07	-1.34355e-10	-1.09884
127674172	chr9:127674172:C:T	8.31476e-07	-1.34355e-10	-1.09733
127674799	chr9:127674799:A:C	4.66844e-06	-1.34355e-10	0.628051
127674901	chr9:127674901:C:T	1.68019e-06	-1.34355e-10	-0.393866
127676164	chr9:127676164:G:A	3.6767e-07	-1.65738	-0.255962
127677073	chr9:127677073:T:C	7.48592e-07	-1.34355e-10	-1.20233
127677263	chr9:127677263:C:A	7.29619e-06	2.28926	-1.21468
127677472	chr9:127677472:A:G	9.62529e-07	-1.34355e-10	-0.950965
127677713	chr9:127677713:A:G	7.40618e-07	-1.34355e-10	-1.21304
127678140	chr9:127678140:C:T	8.19103e-07	-1.34355e-10	-1.11232
127678379	chr9:127678379:G:A	8.09671e-07	-1.34355e-10	-1.1239
127678683	chr9:127678683:C:T	4.78182e-06	-1.34355e-10	0.652048
127678696	chr9:127678696:G:GC	9.11038e-07	-1.34355e-10	-1.00594
127680411	chr9:127680411:C:G	7.40108e-07	-1.34355e-10	-1.21373
127680493	chr9:127680493:A:G	8.1782e-07	-1.34355e-10	-1.11389
127680512	chr9:127680512:TTACGTC:T	1.33962e-06	-1.34355e-10	-0.620391
127680714	chr9:127680714:C:T	4.14912e-07	-0.589791	-1.20267
127680800	chr9:127680800:C:T	7.37434e-07	-1.34355e-10	-1.21735
127680824	chr9:127680824:G:A	8.04822e-07	-1.34355e-10	-1.12991
127681032	chr9:127681032:C:T	1.8449e-06	-1.34355e-10	-0.300348
127681373	chr9:127681373:A:G	8.75757e-07	-1.34355e-10	-1.04544
127681587	chr9:127681587:C:T	1.22841e-06	-1.34355e-10	-0.707056
127681657	chr9:127681657:G:A	7.47353e-07	-1.34355e-10	-1.20399
127681974	chr9:127681974:A:G	7.99163e-06	2.38183	-1.21621
127682762	chr9:127682762:G:T	8.09748e-07	-1.34355e-10	-1.12381
127682863	chr9:127682863:A:G	3.20241e-06	1.45452	-1.20339
127683313	chr9:127683313:T:G	8.79312e-07	-1.34355e-10	-1.04139
127683431	chr9:127683431:C:T	8.30224e-07	-1.34355e-10	-1.09883
127683667	chr9:127683667:T:C	7.47412e-07	-1.34355e-10	-1.20391
127683707	chr9:127683707:C:T	7.56348e-07	-1.34355e-10	-1.19203
127684112	chr9:127684112:GC:G	8.56061e-07	-1.34355e-10	-1.06819
127684147	chr9:127684147:A:G	8.36117e-07	-1.34355e-10	-1.09176
127684557	chr9:127684557:G:A	5.1147e-07	-1.58324	-2.62286e-10
127685087	chr9:127685087:G:C	8.75902e-07	-1.34355e-10	-1.04527
127685526	chr9:127685526:C:T	1.24784e-06	-1.34355e-10	-0.691364
127685560	chr9:127685560:C:T	4.77217e-07	-1.65256	-2.62286e-10
127685941	chr9:127685941:G:A	3.1329e-06	1.43215	-1.20296
127687741	chr9:127687741:G:A	1.86633e-07	-1.38521	-1.20617
127688254	chr9:127688254:G:C	7.47582e-07	-1.34355e-10	-1.20369
127688381	chr9:127688381:T:C	2.05171e-07	-1.2883	-1.20839
127688464	chr9:127688464:C:T	7.47353e-07	-1.34355e-10	-1.20399
127688597	chr9:127688597:G:A	8.09748e-07	-1.34355e-10	-1.12381
127688878	chr9:127688878:A:G	8.39338e-07	-1.34355e-10	-1.08792
127688987	chr9:127688987:C:T	8.93529e-07	-1.34355e-10	-1.02535
127689139	chr9:127689139:TAAG:T	2.35703e-06	-0.0553734	-2.62286e-10
127689223	chr9:127689223:C:T	7.48154e-07	-1.34355e-10	-1.20292
127689346	chr9:127689346:C:T	1.635e-06	-1.34355e-10	-0.421133
127689613	chr9:127689613:G:C	3.57826e-06	1.55769	-1.19558
127689676	chr9:127689676:C:A	2.65823e-07	-1.29708	-0.940616
127689837	chr9:127689837:G:A	7.35606e-07	-1.34355e-10	-1.21983
127689846	chr9:127689846:C:T	7.72705e-07	-1.34355e-10	-1.17063
127690513	chr9:127690513:G:A	1.93901e-07	-1.34717	-1.20601
127690612	chr9:127690612:C:T	8.36073e-07	-1.34355e-10	-1.09181
127690670	chr9:127690670:G:A	8.39906e-07	-1.34355e-10	-1.08724
127690698	chr9:127690698:T:C	7.35607e-07	-1.34355e-10	-1.21983
127691637	chr9:127691637:G:A	7.35545e-07	-1.34355e-10	-1.21992
127692274	chr9:127692274:T:C	7.46667e-07	-1.34355e-10	-1.20491
127693222	chr9:127693222:C:T	2.92701e-07	-1.26014	-0.881236
127693403	chr9:127693403:T:C	2.32891e-06	-1.34355e-10	-0.0673735
127693412	chr9:127693412:C:T	3.05325e-06	1.29831	-1.09487
127694387	chr9:127694387:T:G	7.41147e-07	-1.34355e-10	-1.21233
127695717	chr9:127695717:AC:A	7.39612e-07	-1.34355e-10	-1.2144
127695995	chr9:127695995:T:C	8.18734e-07	-1.34355e-10	-1.11277
127696009	chr9:127696009:A:C	7.40381e-07	-1.34355e-10	-1.21336
127696327	chr9:127696327:C:T	1.02098e-06	-1.34355e-10	-0.892012
127697238	chr9:127697238:T:TTCTA	2.49342e-06	-1.34355e-10	0.000882191
127697425	chr9:127697425:C:T	3.22284e-06	0.257489	-2.62286e-10
127697439	chr9:127697439:C:T	1.33705e-06	-1.34355e-10	-0.622309
127697956	chr9:127697956:T:C	9.17083e-07	-1.34355e-10	-0.999331
127698087	chr9:127698087:CA:C	9.41625e-07	-1.34355e-10	-0.972923
127698171	chr9:127698171:G:C	7.35738e-07	-1.34355e-10	-1.21966
127698719	chr9:127698719:T:C	7.5887e-07	-1.34355e-10	-1.1887
127698830	chr9:127698830:G:A	7.61089e-07	-1.34355e-10	-1.18578
127699766	chr9:127699766:G:C	7.36253e-07	-1.34355e-10	-1.21896
127700005	chr9:127700005:A:AC	9.15904e-07	-1.34355e-10	-1.00062
127700272	chr9:127700272:T:C	9.17479e-07	-1.34355e-10	-0.9989
127700904	chr9:127700904:T:G	4.89336e-05	2.97769	-2.62286e-10
127700917	chr9:127700917:C:T	7.39217e-07	-1.34355e-10	-1.21494
127701321	chr9:127701321:A:C	7.49043e-07	-1.34355e-10	-1.20173
127701445	chr9:127701445:T:C	8.6339e-07	-1.34355e-10	-1.05966
127701731	chr9:127701731:G:A	9.97497e-07	-1.34355e-10	-0.91528
127701950	chr9:127701950:G:A	9.04985e-07	-1.34355e-10	-1.01261
127702246	chr9:127702246:G:A	1.55052e-06	-1.34355e-10	-0.474184
127702616	chr9:127702616:C:T	7.50284e-07	-1.34355e-10	-1.20008
127704253	chr9:127704253:C:A	7.48886e-07	-1.34355e-10	-1.20194
127704553	chr9:127704553:C:T	7.38155e-07	-1.34355e-10	-1.21638
127704799	chr9:127704799:GAC:G	9.00413e-07	-1.34355e-10	-1.01768
127705037	chr9:127705037:T:A	7.48622e-07	-1.34355e-10	-1.20229
127705208	chr9:127705208:A:C	7.64167e-07	-1.34355e-10	-1.18174
127705414	chr9:127705414:G:A	7.3959e-07	-1.34355e-10	-1.21443
127705523	chr9:127705523:C:A	1.62048e-06	-1.34355e-10	-0.430049
127706059	chr9:127706059:G:A	1.02408e-06	-1.34355e-10	-0.888975
127706262	chr9:127706262:G:A	7.39545e-07	-1.34355e-10	-1.21449
127706294	chr9:127706294:T:C	2.20119e-07	-1.2392	-1.18716
127706443	chr9:127706443:A:C	7.63213e-07	-1.34355e-10	-1.18299
127706507	chr9:127706507:C:G	1.20945e-06	-1.34355e-10	-0.722612
127706779	chr9:127706779:T:G	2.30298e-07	-1.23903	-1.14213
127707105	chr9:127707105:C:T	9.05441e-06	-1.34355e-10	1.29048
127707621	chr9:127707621:T:G	1.05997e-06	-1.34355e-10	-0.854529
127707656	chr9:127707656:G:A	1.04415e-06	-1.34355e-10	-0.869572
127707755	chr9:127707755:G:C	1.0991e-06	-1.34355e-10	-0.81828
127707896	chr9:127707896:G:A	7.46036e-07	-1.34355e-10	-1.20576
127707921	chr9:127707921:G:A	1.79316e-06	-1.34355e-10	-0.328795
127707924	chr9:127707924:G:A	7.37999e-07	-1.34355e-10	-1.21659
127708496	chr9:127708496:T:A	1.07901e-06	-1.34355e-10	-0.836728
127709088	chr9:127709088:T:G	7.81232e-07	-1.34355e-10	-1.15966
127709222	chr9:127709222:T:C	9.0705e-07	-1.34355e-10	-1.01033
127709323	chr9:127709323:C:A	1.40618e-06	-1.34355e-10	-0.571895
127709485	chr9:127709485:G:T	1.09854e-06	-1.34355e-10	-0.818796
127709566	chr9:127709566:C:T	7.55062e-07	-1.34355e-10	-1.19373
127709730	chr9:127709730:C:T	9.17586e-07	-1.34355e-10	-0.998783
127709900	chr9:127709900:A:C	1.0636e-06	-1.34355e-10	-0.851117
127709981	chr9:127709981:C:G	1.15104e-06	-1.34355e-10	-0.772112
127710765	chr9:127710765:G:A	7.70673e-07	-1.34355e-10	-1.17327
127711030	chr9:127711030:G:A	7.4972e-07	-1.34355e-10	-1.20083
127711256	chr9:127711256:G:A	7.76348e-07	-1.34355e-10	-1.16593
127711518	chr9:127711518:C:T	1.06553e-06	-1.34355e-10	-0.849305
127712618	chr9:127712618:C:T	1.11143e-06	-1.34355e-10	-0.807123
127713033	chr9:127713033:C:T	7.37155e-07	-1.34355e-10	-1.21773
127713369	chr9:127713369:A:G	7.54134e-07	-1.34355e-10	-1.19496
127713635	chr9:127713635:T:G	1.43017e-06	-1.34355e-10	-0.554978
127713786	chr9:127713786:T:C	9.81937e-07	-1.34355e-10	-0.931002
127714388	chr9:127714388:G:C	4.74929e-07	-1.65736	-2.62286e-10
127714540	chr9:127714540:C:G	7.99312e-07	-1.13678	-2.62286e-10
127714573	chr9:127714573:A:C	7.37531e-07	-1.34355e-10	-1.21722
127714881	chr9:127714881:G:A	1.57657e-07	-1.58881	-1.1713
127715489	chr9:127715489:G:A	1.61703e-07	-1.57999	-1.15478
127715834	chr9:127715834:A:G	8.742e-07	-1.34355e-10	-1.04722
127716911	chr9:127716911:A:G	8.53812e-07	-1.34355e-10	-1.07082
127717602	chr9:127717602:T:C	8.87385e-07	-1.34355e-10	-1.03225
127718043	chr9:127718043:A:C	5.25394e-07	-0.376599	-1.17978
127718739	chr9:127718739:G:A	7.46697e-07	-1.20487	-2.62286e-10
127719082	chr9:127719082:G:A	7.77693e-07	-1.34355e-10	-1.1642
127719083	chr9:127719083:T:C	1.78848e-07	-1.65574	-0.978254
127719467	chr9:127719467:T:A	7.89777e-07	-1.34355e-10	-1.14878
127719586	chr9:127719586:A:G	8.59909e-07	-1.34355e-10	-1.0637
127720687	chr9:127720687:C:G	2.40272e-07	-1.65617	-0.682584
127721263	chr9:127721263:G:C	7.46419e-07	-1.34355e-10	-1.20524
127721342	chr9:127721342:C:T	8.97731e-07	-1.34355e-10	-1.02066
127721791	chr9:127721791:C:T	8.30935e-07	-1.34355e-10	-1.09798
127722272	chr9:127722272:C:T	6.14985e-07	-1.39893	-2.62286e-10
127722499	chr9:127722499:T:C	8.05207e-07	-1.34355e-10	-1.12943
127723084	chr9:127723084:T:C	8.28398e-07	-1.34355e-10	-1.10104
127723197	chr9:127723197:A:C	7.52057e-07	-1.34355e-10	-1.19772
127723339	chr9:127723339:G:A	1.59812e-07	-1.64169	-1.10484
127723838	chr9:127723838:T:G	7.37117e-07	-1.34355e-10	-1.21778
127723842	chr9:127723842:G:C	7.39417e-07	-1.34355e-10	-1.21467
127724105	chr9:127724105:C:T	1.70921e-07	-1.63436	-1.04497
127724196	chr9:127724196:G:A	7.46543e-07	-1.34355e-10	-1.20508
127724854	chr9:127724854:G:A	8.86286e-07	-1.34355e-10	-1.03349
127724878	chr9:127724878:T:G	7.36194e-07	-1.34355e-10	-1.21904
127725437	chr9:127725437:G:A	7.73855e-07	-1.34355e-10	-1.16915
127726215	chr9:127726215:C:T	1.48119e-07	-1.60283	-1.21969
127726328	chr9:127726328:G:A	5.24628e-07	-1.55784	-2.62286e-10
127726652	chr9:127726652:G:A	3.81834e-06	1.6456	-1.21856
127726910	chr9:127726910:C:T	1.41867e-07	-1.64742	-1.21822
127727464	chr9:127727464:A:G	1.01121e-06	0.29783	-1.19946
127727797	chr9:127727797:CA:C	1.4199e-07	-1.64646	-1.21831
127727933	chr9:127727933:G:A	7.38027e-07	-1.34355e-10	-1.21655
127728113	chr9:127728113:C:A	7.78538e-07	-1.34355e-10	-1.16311
127728346	chr9:127728346:G:A	3.82482e-06	-1.34355e-10	0.428737
127728350	chr9:127728350:T:C	3.35369e-06	-1.34355e-10	0.297286
127728414	chr9:127728414:TCTA:T	1.00669e-06	-1.34355e-10	-0.90611
127728639	chr9:127728639:A:G	2.23468e-06	-0.108678	-2.62286e-10
127728813	chr9:127728813:A:G	6.75271e-06	-1.34355e-10	0.99717
127729204	chr9:127729204:G:A	1.424e-07	-1.64207	-1.21982
127729354	chr9:127729354:T:C	1.48987e-07	-1.63375	-1.18292
127729447	chr9:127729447:T:C	1.41541e-07	-1.6495	-1.21844
127729719	chr9:127729719:A:G	1.41878e-07	-1.64685	-1.21871
127729760	chr9:127729760:G:A	1.56435e-07	-1.656	-1.11189
127730299	chr9:127730299:G:A	9.10103e-07	-1.34355e-10	-1.00697
127730518	chr9:127730518:T:C	2.26489e-06	-1.34355e-10	-0.0952476
127731209	chr9:127731209:A:G	2.26035e-06	-0.0972545	-2.62286e-10
127731234	chr9:127731234:A:G	1.43298e-07	-1.63575	-1.21986
127731681	chr9:127731681:G:A	8.08047e-07	-1.34355e-10	-1.12591
127731694	chr9:127731694:C:T	1.45937e-06	-1.34355e-10	-0.534772
127731917	chr9:127731917:G:A	7.42203e-07	-1.34355e-10	-1.21091
127732388	chr9:127732388:G:A	1.40389e-07	-1.65715	-1.21896
127732512	chr9:127732512:C:T	2.78341e-06	1.25275	-1.14185
127732532	chr9:127732532:T:C	1.53756e-07	-1.63918	-1.14598
127733611	chr9:127733611:A:C	1.43143e-07	-1.63677	-1.21991
127733797	chr9:127733797:A:G	1.40578e-07	-1.6558	-1.21897
127734136	chr9:127734136:G:A	2.26851e-07	-1.51339	-0.882842
127734901	chr9:127734901:A:G	2.50446e-07	-1.17542	-1.12186
127735312	chr9:127735312:C:T	2.47435e-07	-1.49542	-0.813965
127735841	chr9:127735841:T:G	4.46902e-07	-0.916378	-0.801813
127735951	chr9:127735951:G:C	7.55254e-07	-1.34355e-10	-1.19347
127736030	chr9:127736030:C:T	1.19897e-06	-0.731311	-2.62286e-10
127736824	chr9:127736824:A:C	1.08168e-06	-0.749022	-0.0852335
127736902	chr9:127736902:C:T	9.51958e-07	-1.34355e-10	-0.962008
127737470	chr9:127737470:G:A	4.84408e-07	-1.6376	-2.62286e-10
127737647	chr9:127737647:T:C	7.35552e-07	-1.34355e-10	-1.21991
127738184	chr9:127738184:G:A	1.39063e-06	-1.34355e-10	-0.58302
127738666	chr9:127738666:C:T	1.42357e-06	-0.559607	-2.62286e-10
127739438	chr9:127739438:A:G	3.53441e-07	-0.737117	-1.21569
127739959	chr9:127739959:T:C	1.94932e-07	-1.54906	-0.998817
127740187	chr9:127740187:G:A	1.15914e-05	-1.34355e-10	1.53749
127740788	chr9:127740788:C:A	1.07603e-06	-1.34355e-10	-0.839499
127740831	chr9:127740831:T:C	3.58304e-07	-0.725363	-1.21378
127741301	chr9:127741301:C:T	1.11764e-06	-1.34355e-10	-0.801556
127741333	chr9:127741333:C:G	2.61267e-07	-1.12019	-1.1348
127741440	chr9:127741440:TATTG:T	7.7251e-07	-1.34355e-10	-1.17088
127741479	chr9:127741479:C:T	6.57923e-07	-0.418877	-0.912565
127741529	chr9:127741529:A:G	3.4407e-07	-0.75977	-1.21991
127741791	chr9:127741791:G:A	2.76428e-07	-1.11758	-1.081
127742048	chr9:127742048:G:A	3.90552e-07	-1.03258	-0.820385
127742123	chr9:127742123:C:G	1.16159e-05	-1.34355e-10	1.5396
127743183	chr9:127743183:T:C	2.40822e-07	-1.11692	-1.21955
127743858	chr9:127743858:A:C	8.10511e-07	-0.793141	-0.329723
127743899	chr9:127743899:A:G	2.99207e-07	-1.03848	-1.08091
127744627	chr9:127744627:C:T	1.3342e-06	-0.624441	-2.62286e-10
127744846	chr9:127744846:T:C	4.89247e-07	-1.62766	-2.62286e-10
127745903	chr9:127745903:C:T	2.43527e-07	-1.10565	-1.21965
127746305	chr9:127746305:T:A	2.20797e-07	-1.59586	-0.827427
127746547	chr9:127746547:A:G	1.03612e-06	-1.34355e-10	-0.877292
127747160	chr9:127747160:A:G	2.5048e-07	-1.09292	-1.20423
127747830	chr9:127747830:A:G	3.34594e-07	-0.792394	-1.21522
127748293	chr9:127748293:A:G	2.64918e-07	-1.03317	-1.20794
127748296	chr9:127748296:TTTA:T	2.68258e-07	-1.01733	-1.21125
127748301	chr9:127748301:T:A	2.61727e-07	-1.04251	-1.21072
127748305	chr9:127748305:T:A	2.64949e-07	-1.03	-1.21099
127748340	chr9:127748340:G:A	8.89881e-07	-1.34355e-10	-1.02944
127748393	chr9:127748393:C:T	3.55813e-07	-0.745921	-1.2002
127748394	chr9:127748394:A:G	2.82059e-07	-1.03212	-1.14629
127748499	chr9:127748499:G:A	1.01993e-05	-1.34355e-10	1.40955
127748994	chr9:127748994:G:A	1.01471e-06	-0.718216	-0.17995
127749018	chr9:127749018:C:T	1.41747e-07	-1.64692	-1.21957
127749084	chr9:127749084:A:T	1.07343e-05	-1.34355e-10	1.46067
127749702	chr9:127749702:C:T	2.45934e-07	-1.30981	-1.00566
127749773	chr9:127749773:C:T	1.49546e-06	-1.34355e-10	-0.510343
127749792	chr9:127749792:A:G	1.42542e-07	-1.6448	-1.2161
127750196	chr9:127750196:C:T	1.07235e-05	-1.34355e-10	1.45967
127750741	chr9:127750741:T:G	6.16873e-07	-0.44026	-0.955607
127751190	chr9:127751190:A:G	5.65568e-07	-0.555485	-0.927214
127751418	chr9:127751418:C:T	7.38016e-07	-1.34355e-10	-1.21656
127751498	chr9:127751498:A:T	5.70416e-07	-0.531685	-0.942479
127751597	chr9:127751597:C:T	7.21983e-07	-0.394708	-0.843819
127751633	chr9:127751633:C:T	7.50062e-07	-1.20037	-2.62286e-10
127751636	chr9:127751636:T:C	5.75252e-07	-1.46572	-2.62286e-10
127751689	chr9:127751689:C:A	1.99455e-07	-1.61607	-0.908874
127752637	chr9:127752637:T:C	1.95852e-07	-1.61519	-0.927978
127753092	chr9:127753092:G:A	2.58058e-06	0.90424	-0.868999
127753275	chr9:127753275:T:C	2.46062e-06	0.883846	-0.896206
127753323	chr9:127753323:G:C	8.4259e-07	-1.34355e-10	-1.08405
127753391	chr9:127753391:A:C	8.98539e-07	-1.34355e-10	-1.01976
127753549	chr9:127753549:T:C	2.45858e-06	0.89359	-0.906781
127753651	chr9:127753651:TCTCTCC:T	1.32335e-06	-0.63261	-2.62286e-10
127753684	chr9:127753684:G:C	1.03018e-06	0.0411538	-0.924192
127754699	chr9:127754699:C:T	9.32065e-07	-1.34355e-10	-0.983127
127755446	chr9:127755446:G:A	7.41608e-07	-1.34355e-10	-1.21171
127755694	chr9:127755694:A:G	2.97686e-07	-0.947971	-1.17652
127756437	chr9:127756437:G:T	1.05683e-06	0.00911775	-0.866621
127756526	chr9:127756526:T:C	7.3656e-07	-1.34355e-10	-1.21854
127756608	chr9:127756608:C:CTCAAAGAT	7.4049e-07	-1.34355e-10	-1.21322
127756730	chr9:127756730:C:T	9.96226e-07	-0.151415	-0.76514
127756776	chr9:127756776:G:A	1.08174e-06	-0.0444731	-0.789731
127756957	chr9:127756957:T:A	7.35588e-07	-1.34355e-10	-1.21986
127757257	chr9:127757257:T:C	7.50599e-07	-1.34355e-10	-1.19966
127757644	chr9:127757644:TG:T	4.38162e-05	2.86723	-2.62286e-10
127757678	chr9:127757678:G:A	1.31469e-06	-0.639173	-2.62286e-10
127757685	chr9:127757685:G:A	4.84898e-07	-1.63659	-2.62286e-10
127759034	chr9:127759034:C:T	7.36423e-07	-1.34355e-10	-1.21872
127759285	chr9:127759285:C:A	4.61176e-07	-0.622852	-1.0639
127759710	chr9:127759710:G:A	1.29075e-06	-0.657551	-2.62286e-10
127759793	chr9:127759793:C:T	8.50245e-07	-1.34355e-10	-1.075
127760024	chr9:127760024:C:T	3.20587e-07	-1.0409	-1.00948
127760226	chr9:127760226:G:A	1.49179e-06	-1.34355e-10	-0.512801
127760712	chr9:127760712:T:C	1.30262e-05	1.65419	-2.62286e-10
127761259	chr9:127761259:G:A	9.5805e-07	-1.34355e-10	-0.955629
127761625	chr9:127761625:T:C	6.56153e-07	-0.204887	-1.12925
127761942	chr9:127761942:C:T	1.47061e-06	-1.34355e-10	-0.527095
127762096	chr9:127762096:A:G	8.36422e-07	-1.0914	-2.62286e-10
127762313	chr9:127762313:C:T	1.0224e-06	-1.34355e-10	-0.890619
127762500	chr9:127762500:T:C	7.36581e-07	-1.34355e-10	-1.21851
127763015	chr9:127763015:G:A	2.34691e-07	-1.65707	-0.705191
127763123	chr9:127763123:C:T	5.31589e-07	-1.54466	-2.62286e-10
127763276	chr9:127763276:T:C	1.15574e-06	-1.34355e-10	-0.768033
127763443	chr9:127763443:C:T	1.27233e-06	-1.34355e-10	-0.671926
127763765	chr9:127763765:G:A	2.67607e-07	-1.04074	-1.19027
127763875	chr9:127763875:A:T	1.59141e-06	-1.34355e-10	-0.448153
127764264	chr9:127764264:A:G	2.66228e-07	-1.04018	-1.196
127764284	chr9:127764284:G:T	7.66382e-07	-1.34355e-10	-1.17885
127764326	chr9:127764326:A:G	1.92445e-07	-1.36598	-1.19474
127764793	chr9:127764793:C:T	7.46914e-07	-1.34355e-10	-1.20458
127764967	chr9:127764967:C:A	7.54932e-07	-1.34355e-10	-1.1939
127765070	chr9:127765070:G:A	4.93889e-07	-1.61822	-2.62286e-10
127765398	chr9:127765398:A:G	3.46843e-07	-1.64991	-0.321743
127765507	chr9:127765507:C:A	2.37158e-07	-1.16688	-1.18492
127766265	chr9:127766265:CA:C	1.2298e-06	-1.34355e-10	-0.705925
127766536	chr9:127766536:G:T	3.51887e-06	-1.34355e-10	0.345366
127766989	chr9:127766989:G:A	2.4565e-06	-1.34355e-10	-0.0140354
127767876	chr9:127767876:G:A	2.73648e-06	1.20159	-1.10769
127768660	chr9:127768660:T:C	9.57674e-07	-1.34355e-10	-0.956022
127769320	chr9:127769320:A:G	2.76359e-07	-1.0165	-1.18233
127769959	chr9:127769959:G:A	4.16044e-06	-1.34355e-10	0.512848
127770033	chr9:127770033:A:G	7.44969e-07	-1.34355e-10	-1.20719
127770072	chr9:127770072:G:A	1.698e-06	0.743649	-1.12697
127770157	chr9:127770157:A:G	2.63724e-07	-1.04714	-1.19849
127770320	chr9:127770320:G:C	3.65121e-07	-0.700395	-1.21991
127770649	chr9:127770649:G:A	4.7521e-07	-1.65677	-2.62286e-10
127770665	chr9:127770665:TGGA:T	2.16607e-06	0.992765	-1.13262
127771082	chr9:127771082:T:C	1.89319e-06	0.880309	-1.15482
127771215	chr9:127771215:G:A	9.64845e-06	1.35402	-2.62286e-10
127771280	chr9:127771280:G:T	7.512e-07	-1.34355e-10	-1.19886
127772175	chr9:127772175:A:G	3.99167e-06	1.55457	-1.08314
127772557	chr9:127772557:G:A	2.7931e-06	-1.34355e-10	0.114377
127773524	chr9:127773524:A:G	1.10157e-06	-1.34355e-10	-0.816041
127774350	chr9:127774350:G:T	7.38378e-07	-1.34355e-10	-1.21607
127774438	chr9:127774438:G:A	1.50909e-07	-1.60588	-1.19797
127774650	chr9:127774650:G:A	1.06896e-06	-1.34355e-10	-0.846092
127775032	chr9:127775032:G:A	2.82873e-06	-1.34355e-10	0.127054
127776103	chr9:127776103:A:G	8.76052e-07	-1.34355e-10	-1.0451
127776305	chr9:127776305:G:T	2.60372e-06	1.12636	-1.08219
127776395	chr9:127776395:T:C	2.868e-06	1.24316	-1.10232
127776499	chr9:127776499:C:T	1.08276e-06	-1.34355e-10	-0.833257
127776656	chr9:127776656:C:T	8.58719e-07	-1.34355e-10	-1.06509
127777591	chr9:127777591:A:G	2.99109e-06	1.29296	-1.1101
127777955	chr9:127777955:A:C	7.89598e-06	1.15358	-2.62286e-10
127777956	chr9:127777956:A:C	9.01108e-07	-1.34355e-10	-1.0169
127777999	chr9:127777999:AT:A	7.3763e-07	-1.34355e-10	-1.21709
127778661	chr9:127778661:G:A	7.44305e-07	-1.34355e-10	-1.20808
127778846	chr9:127778846:G:A	7.38865e-07	-1.34355e-10	-1.21541
127779005	chr9:127779005:G:A	7.94519e-07	-1.34355e-10	-1.14279
127779205	chr9:127779205:G:A	7.36091e-07	-1.34355e-10	-1.21918
127779834	chr9:127779834:T:C	4.06062e-06	1.54058	-1.05202
127780114	chr9:127780114:C:T	7.40034e-07	-1.34355e-10	-1.21383
127781024	chr9:127781024:G:A	1.14149e-06	-1.34355e-10	-0.780439
127781085	chr9:127781085:CTT:C	1.23053e-06	-0.705332	-2.62286e-10
127781159	chr9:127781159:G:A	4.4469e-06	-1.34355e-10	0.579433
127781347	chr9:127781347:C:A	7.36045e-07	-1.34355e-10	-1.21924
127781479	chr9:127781479:C:T	1.11257e-06	-1.34355e-10	-0.806102
127782082	chr9:127782082:CAG:C	2.87194e-07	-1.06215	-1.09822
127782969	chr9:127782969:G:A	7.57785e-07	-1.34355e-10	-1.19013
127782998	chr9:127782998:A:G	1.62676e-06	-1.34355e-10	-0.426187
127783232	chr9:127783232:G:A	1.58547e-06	-1.34355e-10	-0.451891
127783671	chr9:127783671:G:A	1.88955e-07	-1.38148	-1.19754
127783771	chr9:127783771:T:C	1.38542e-06	-1.34355e-10	-0.586773
127783925	chr9:127783925:C:T	7.37172e-07	-1.34355e-10	-1.21771
127784244	chr9:127784244:G:A	1.38333e-06	-1.34355e-10	-0.588279
127784322	chr9:127784322:G:C	7.67063e-07	-1.34355e-10	-1.17796
127786547	chr9:127786547:G:C	6.87953e-07	-1.28681	-2.62286e-10
127786954	chr9:127786954:G:A	7.79121e-07	-1.34355e-10	-1.16236
127787188	chr9:127787188:C:T	2.81574e-06	0.122451	-2.62286e-10
127787201	chr9:127787201:A:G	1.51087e-06	-1.34355e-10	-0.500087
127787276	chr9:127787276:A:ATGGGC	8.17293e-07	-1.34355e-10	-1.11453
127787292	chr9:127787292:G:A	2.04971e-07	-1.65464	-0.84302
127787484	chr9:127787484:C:T	2.19997e-06	-0.124329	-2.62286e-10
127787765	chr9:127787765:C:T	1.82759e-07	-1.44278	-1.16959
127787855	chr9:127787855:C:T	2.54533e-07	-1.0747	-1.20639
127788540	chr9:127788540:C:T	2.17873e-06	-0.134031	-2.62286e-10
127788827	chr9:127788827:AGT:A	7.98477e-07	-1.34355e-10	-1.13782
127789432	chr9:127789432:C:T	8.24239e-07	-1.34355e-10	-1.10607
127789718	chr9:127789718:A:G	1.31826e-06	-0.636465	-2.62286e-10
127790636	chr9:127790636:A:G	1.75621e-07	-1.44029	-1.21192
127790751	chr9:127790751:C:T	5.28328e-07	-1.55081	-2.62286e-10
127790829	chr9:127790829:T:C	1.81428e-07	-1.4314	-1.18827
127790860	chr9:127790860:C:T	2.35071e-06	-0.0580581	-2.62286e-10
127791157	chr9:127791157:C:T	1.79312e-07	-1.43198	-1.19942
127791498	chr9:127791498:C:G	7.59308e-07	-1.34355e-10	-1.18812
127791569	chr9:127791569:C:G	7.38715e-07	-1.34355e-10	-1.21562
127791715	chr9:127791715:C:T	3.00408e-06	-1.34355e-10	0.187196
127791855	chr9:127791855:T:A	3.19427e-06	-1.34355e-10	0.248584
127792032	chr9:127792032:T:A	1.43914e-07	-1.63785	-1.21346
127792563	chr9:127792563:T:C	1.53919e-06	-1.34355e-10	-0.481517
127792876	chr9:127792876:G:T	2.62466e-06	-1.34355e-10	0.0521782
127793005	chr9:127793005:A:G	1.75886e-07	-1.43095	-1.21975
127793446	chr9:127793446:C:T	1.76207e-07	-1.42904	-1.21983
127793618	chr9:127793618:T:C	1.97619e-07	-1.62397	-0.910216
127793911	chr9:127793911:T:A	7.39874e-07	-1.34355e-10	-1.21405
127793960	chr9:127793960:C:T	2.4255e-06	-0.0267374	-2.62286e-10
127794852	chr9:127794852:C:G	1.12032e-06	-1.34355e-10	-0.79916
127794947	chr9:127794947:G:A	2.17772e-07	-1.62618	-0.810898
127794988	chr9:127794988:C:T	1.08215e-06	-1.34355e-10	-0.833828
127794995	chr9:127794995:G:A	1.6262e-06	0.793184	-1.21971
127795217	chr9:127795217:A:G	2.09273e-06	-0.174302	-2.62286e-10
127795325	chr9:127795325:C:G	7.97346e-07	-1.34355e-10	-1.13924
127795359	chr9:127795359:C:T	1.76693e-06	-1.34355e-10	-0.343532
127795399	chr9:127795399:A:C	1.98569e-07	-1.64744	-0.881959
127795448	chr9:127795448:A:C	6.28668e-06	-1.34355e-10	0.925659
127795459	chr9:127795459:G:A	1.89925e-07	-1.36701	-1.20689
127795507	chr9:127795507:T:C	1.77522e-06	-1.34355e-10	-0.338851
127795508	chr9:127795508:G:A	1.79983e-06	-1.34355e-10	-0.325082
127795513	chr9:127795513:T:G	1.95544e-06	-1.34355e-10	-0.242157
127795519	chr9:127795519:G:A	1.78756e-06	-1.34355e-10	-0.331923
127795605	chr9:127795605:A:G	7.55448e-07	-1.34355e-10	-1.19322
127795609	chr9:127795609:A:G	2.01681e-05	2.85891	-0.767576
127796085	chr9:127796085:A:C	1.01255e-06	-1.34355e-10	-0.900301
127796232	chr9:127796232:G:A	2.52884e-06	-1.34355e-10	0.014988
127796396	chr9:127796396:C:T	1.87032e-07	-1.40746	-1.18179
127796495	chr9:127796495:AG:A	1.02344e-06	-1.34355e-10	-0.889604
127797006	chr9:127797006:C:T	1.71876e-07	-1.62226	-1.05149
127797008	chr9:127797008:T:G	2.5034e-06	-1.34355e-10	0.00487658
127797265	chr9:127797265:G:C	7.50557e-07	-1.34355e-10	-1.19971
127797486	chr9:127797486:A:G	7.95525e-07	-1.34355e-10	-1.14153
127797491	chr9:127797491:G:A	7.53289e-07	-1.34355e-10	-1.19608
127797741	chr9:127797741:C:T	2.62142e-06	0.0509418	-2.62286e-10
127798090	chr9:127798090:G:A	2.71614e-06	-1.34355e-10	0.0864383
127798788	chr9:127798788:C:T	6.11972e-07	-0.385931	-1.01791
127798817	chr9:127798817:C:G	1.09204e-06	-1.34355e-10	-0.824723
127798837	chr9:127798837:A:G	4.80228e-05	3.86471	-0.905813
127799206	chr9:127799206:C:T	1.07737e-06	-1.34355e-10	-0.838249
127799246	chr9:127799246:C:CA	8.16569e-07	-1.34355e-10	-1.11542
127799325	chr9:127799325:C:T	1.05207e-06	-1.34355e-10	-0.862011
127799409	chr9:127799409:T:C	1.78321e-07	-1.41703	-1.21991
127800185	chr9:127800185:G:A	1.77604e-07	-1.43802	-1.20295
127800357	chr9:127800357:C:T	1.68345e-07	-1.50971	-1.1848
127800446	chr9:127800446:C:T	1.97234e-07	-1.62966	-0.906473
127800572	chr9:127800572:G:A	2.53689e-06	0.0181653	-2.62286e-10
127800935	chr9:127800935:G:C	2.60812e-06	0.0458557	-2.62286e-10
127801040	chr9:127801040:C:T	1.73986e-07	-1.45852	-1.20303
127801334	chr9:127801334:A:T	1.09085e-06	-1.34355e-10	-0.825816
127801683	chr9:127801683:C:T	7.44034e-07	-1.34355e-10	-1.20844
127801829	chr9:127801829:C:T	7.44144e-07	-1.34355e-10	-1.20829
127801960	chr9:127801960:G:A	7.95526e-07	-1.34355e-10	-1.14153
127802214	chr9:127802214:A:G	7.85252e-07	-1.34355e-10	-1.15452
127802304	chr9:127802304:C:T	2.33154e-06	-0.0662433	-2.62286e-10
127802471	chr9:127802471:G:A	1.15371e-06	-1.34355e-10	-0.769791
127803598	chr9:127803598:C:T	1.7929e-07	-1.44563	-1.1859
127803906	chr9:127803906:G:A	2.35657e-07	-1.35798	-1.00017
127803968	chr9:127803968:G:A	1.47023e-06	-1.34355e-10	-0.527355
127804260	chr9:127804260:A:G	0.000859457	6.24428	-0.400757
127805108	chr9:127805108:C:T	1.64869e-06	-1.34355e-10	-0.412796
127805328	chr9:127805328:G:A	6.05754e-06	0.88853	-2.62286e-10
127805377	chr9:127805377:A:T	1.55218e-06	-1.34355e-10	-0.473117
127805579	chr9:127805579:C:T	1.39803e-06	-1.34355e-10	-0.577707
127805658	chr9:127805658:A:G	5.0821e-07	-1.58964	-2.62286e-10
127805823	chr9:127805823:A:C	1.73264e-06	-1.34355e-10	-0.363127
127805881	chr9:127805881:C:T	7.35746e-07	-1.34355e-10	-1.21964
127806135	chr9:127806135:G:A	9.19188e-06	-1.34355e-10	1.30555
127806403	chr9:127806403:G:A	1.1114e-05	-1.34355e-10	1.49543
127806407	chr9:127806407:G:A	1.97423e-06	-1.34355e-10	-0.232595
127806420	chr9:127806420:C:T	7.40975e-07	-1.34355e-10	-1.21256
127806454	chr9:127806454:C:T	6.05672e-06	0.888394	-2.62286e-10
127807533	chr9:127807533:C:T	7.42087e-07	-1.34355e-10	-1.21106
127808024	chr9:127808024:C:T	1.78548e-06	-1.34355e-10	-0.333084
127808771	chr9:127808771:G:A	1.61141e-06	-1.34355e-10	-0.435667
127809076	chr9:127809076:T:C	7.08688e-06	-1.34355e-10	1.04547
127809078	chr9:127809078:TTCTC:T	6.92088e-06	-1.34355e-10	1.02177
127809212	chr9:127809212:GCTGTCA:G	1.42781e-05	1.74595	-2.62286e-10
127809767	chr9:127809767:G:A	6.41599e-06	0.946019	-2.62286e-10
127810178	chr9:127810178:G:T	7.35858e-07	-1.34355e-10	-1.21949
127811069	chr9:127811069:G:C	9.10695e-07	-1.34355e-10	-1.00632
127811070	chr9:127811070:G:T	9.10695e-07	-1.34355e-10	-1.00632
127811132	chr9:127811132:T:C	2.4574e-06	-1.34355e-10	-0.0136689
127811617	chr9:127811617:C:T	1.05854e-06	0.364037	-1.21992
127812858	chr9:127812858:A:C	7.50894e-07	-1.34355e-10	-1.19926
127813080	chr9:127813080:A:T	7.71192e-07	-1.34355e-10	-1.17259
127813796	chr9:127813796:T:C	2.81577e-07	-1.6391	-0.541024
127813822	chr9:127813822:C:T	7.56114e-07	-1.34355e-10	-1.19234
127814045	chr9:127814045:CTT:C	1.74786e-06	-1.34355e-10	-0.354382
127814197	chr9:127814197:G:A	1.04772e-06	-1.34355e-10	-0.866154
127814233	chr9:127814233:A:C	7.55923e-07	-1.34355e-10	-1.19259
127814315	chr9:127814315:T:C	7.50784e-07	-1.34355e-10	-1.19941
127814331	chr9:127814331:G:A	7.69138e-07	-1.34355e-10	-1.17526
127814497	chr9:127814497:A:G	1.93383e-07	-1.40552	-1.15033
127814853	chr9:127814853:T:C	1.09714e-06	-1.34355e-10	-0.820066
127814876	chr9:127814876:G:A	7.51637e-07	-1.34355e-10	-1.19828
127816001	chr9:127816001:A:G	7.72966e-07	-1.34355e-10	-1.17029
127816188	chr9:127816188:C:T	7.55236e-07	-1.34355e-10	-1.1935
127816539	chr9:127816539:A:G	7.40417e-07	-1.34355e-10	-1.21332
127816543	chr9:127816543:G:A	7.40893e-07	-1.34355e-10	-1.21267
127816918	chr9:127816918:C:T	7.50894e-07	-1.34355e-10	-1.19926
127816921	chr9:127816921:C:G	7.35724e-07	-1.34355e-10	-1.21967
127817320	chr9:127817320:C:T	1.81397e-07	-1.44223	-1.17761
127817360	chr9:127817360:C:G	1.40871e-06	-1.34355e-10	-0.570103
127817625	chr9:127817625:A:G	7.58613e-07	-1.34355e-10	-1.18904
127817803	chr9:127817803:T:C	1.71709e-06	-0.372143	-2.62286e-10
127817814	chr9:127817814:T:C	2.30389e-07	-1.60938	-0.771375
127817996	chr9:127817996:C:A	7.4018e-07	-1.34355e-10	-1.21364
127819021	chr9:127819021:T:G	4.76653e-07	-1.65374	-2.62286e-10
127819444	chr9:127819444:A:G	4.45464e-07	-1.18731	-0.534104
127819528	chr9:127819528:T:C	7.35883e-07	-1.34355e-10	-1.21946
127820506	chr9:127820506:T:G	8.92709e-07	0.192405	-1.21867
127820739	chr9:127820739:A:G	2.46082e-07	-1.60874	-0.706124
127820754	chr9:127820754:G:A	1.53531e-06	-1.34355e-10	-0.484042
127820895	chr9:127820895:A:G	4.00154e-07	-0.625774	-1.20291
127821146	chr9:127821146:C:CA	1.44302e-06	-1.34355e-10	-0.546039
127821174	chr9:127821174:G:A	7.35582e-07	-1.34355e-10	-1.21987
127821751	chr9:127821751:T:C	7.36017e-07	-1.34355e-10	-1.21928
127821922	chr9:127821922:C:T	5.02375e-07	-1.60118	-2.62286e-10
127821974	chr9:127821974:C:T	4.96011e-07	-1.61393	-2.62286e-10
127822418	chr9:127822418:A:G	2.31082e-06	-1.34355e-10	-0.0751736
127822557	chr9:127822557:A:G	7.49376e-07	-1.34355e-10	-1.20129
127822640	chr9:127822640:T:C	1.44501e-06	-0.497809	-0.0468487
127822713	chr9:127822713:T:C	8.12e-07	-1.34355e-10	-1.12103
127822752	chr9:127822752:T:C	2.7193e-07	-1.58563	-0.629349
127824378	chr9:127824378:G:A	2.64062e-07	-1.07047	-1.17388
127824409	chr9:127824409:G:A	2.80008e-06	1.3295	-1.21263
127825812	chr9:127825812:C:T	5.48825e-07	-1.51275	-2.62286e-10
127825890	chr9:127825890:C:T	7.41644e-07	-1.34355e-10	-1.21166
127826275	chr9:127826275:G:A	7.81682e-07	-1.34355e-10	-1.15908
127827031	chr9:127827031:G:C	1.21377e-06	-1.34355e-10	-0.719045
127827556	chr9:127827556:G:C	4.81669e-07	-1.64327	-2.62286e-10
127827574	chr9:127827574:C:T	2.17174e-07	-1.3794	-1.06043
127827660	chr9:127827660:A:G	7.47639e-07	-1.34355e-10	-1.20361
127827861	chr9:127827861:T:C	5.30526e-07	-1.54666	-2.62286e-10
127828070	chr9:127828070:A:G	2.34079e-05	2.2403	-2.62286e-10
127828553	chr9:127828553:G:A	1.1612e-06	-0.496106	-0.267215
127829666	chr9:127829666:G:A	7.46908e-07	-1.34355e-10	-1.20459
127830437	chr9:127830437:G:T	5.01611e-07	-0.645265	-0.95744
127830713	chr9:127830713:A:G	7.35575e-07	-1.34355e-10	-1.21988
127831432	chr9:127831432:A:G	4.14273e-07	-0.753353	-1.04065
127831489	chr9:127831489:T:G	4.28341e-07	-0.747356	-1.01325
127831660	chr9:127831660:C:T	1.24222e-06	-1.34355e-10	-0.695872
127831718	chr9:127831718:G:T	6.52038e-07	-0.400569	-0.939857
127831785	chr9:127831785:G:A	5.5169e-07	-0.525746	-0.981797
127832583	chr9:127832583:C:G	2.6546e-06	1.27199	-1.20847
127832837	chr9:127832837:A:G	1.56265e-06	0.750291	-1.21668
127832972	chr9:127832972:G:T	2.15548e-07	-1.28305	-1.1643
127833819	chr9:127833819:C:T	9.66259e-06	-1.34355e-10	1.35549
127834141	chr9:127834141:C:T	1.06098e-06	-1.34355e-10	-0.85358
127834173	chr9:127834173:A:G	4.12844e-07	-0.588466	-1.20899
127834387	chr9:127834387:G:A	3.9e-07	-0.83665	-1.01773
127834895	chr9:127834895:A:G	3.4151e-05	-1.34355e-10	2.61802
127834944	chr9:127834944:T:C	3.6315e-07	-1.5394	-0.386312
127835934	chr9:127835934:T:A	1.16594e-06	-1.34355e-10	-0.759247
127836021	chr9:127836021:A:G	8.6751e-07	-1.34355e-10	-1.0549
127836267	chr9:127836267:C:T	9.82376e-07	-1.34355e-10	-0.930555
127836645	chr9:127836645:G:A	2.00835e-07	-1.31633	-1.20172
127837401	chr9:127837401:T:G	1.75722e-05	-1.34355e-10	1.95354
127837679	chr9:127837679:C:T	6.62066e-07	-0.221497	-1.10367
127838042	chr9:127838042:G:A	1.22006e-06	-1.34355e-10	-0.713876
127838183	chr9:127838183:A:G	1.21003e-06	-1.34355e-10	-0.722131
127838998	chr9:127838998:C:T	6.26673e-06	0.000596122	0.921885
127839205	chr9:127839205:C:T	7.35822e-07	-1.34355e-10	-1.21954
127839297	chr9:127839297:C:T	1.43679e-07	-1.63445	-1.2185
127839317	chr9:127839317:A:G	2.20133e-06	-0.123712	-2.62286e-10
127839326	chr9:127839326:A:G	7.98322e-07	-1.34355e-10	-1.13802
127839462	chr9:127839462:G:A	1.75135e-05	-1.34355e-10	1.9502
127839951	chr9:127839951:G:A	1.62501e-07	-1.51102	-1.21882
127840017	chr9:127840017:G:A	7.73431e-07	-1.34355e-10	-1.16969
127840129	chr9:127840129:G:A	1.65905e-07	-1.61421	-1.09491
127840504	chr9:127840504:A:C	4.78855e-07	-1.64913	-2.62286e-10
127840872	chr9:127840872:A:C	7.73216e-07	-1.16997	-2.62286e-10
127841174	chr9:127841174:C:T	7.9954e-07	-1.34355e-10	-1.13649
127841367	chr9:127841367:C:A	1.05446e-06	-1.34355e-10	-0.859749
127841655	chr9:127841655:G:A	8.28104e-07	-1.10139	-2.62286e-10
127841861	chr9:127841861:G:A	8.15547e-07	-1.34355e-10	-1.11667
127841873	chr9:127841873:G:A	7.36674e-07	-1.34355e-10	-1.21838
127842025	chr9:127842025:C:T	7.44971e-07	-1.34355e-10	-1.20718
127842285	chr9:127842285:G:A	5.97127e-06	-1.34355e-10	0.874186
127842371	chr9:127842371:G:A	7.39833e-07	-1.34355e-10	-1.21411
127842427	chr9:127842427:T:A	2.32555e-06	-1.34355e-10	-0.0688178
127842553	chr9:127842553:T:G	7.38057e-07	-1.34355e-10	-1.21651
127843069	chr9:127843069:C:A	1.14622e-06	-0.992491	0.216185
127843106	chr9:127843106:C:T	7.17754e-07	-0.25353	-0.990873
127843460	chr9:127843460:A:G	3.80509e-07	-0.716315	-1.1627
127843501	chr9:127843501:T:C	7.92014e-07	-1.34355e-10	-1.14595
127843998	chr9:127843998:T:C	8.48346e-07	-1.34355e-10	-1.07724
127844409	chr9:127844409:G:A	7.49285e-07	-1.34355e-10	-1.20141
127844469	chr9:127844469:G:A	1.04771e-06	-1.34355e-10	-0.866166
127844718	chr9:127844718:C:T	1.03882e-06	-1.07282	0.198131
127845080	chr9:127845080:G:A	1.89826e-06	0.921629	-1.19347
127845239	chr9:127845239:T:G	1.45021e-07	-1.65506	-1.18859
127845359	chr9:127845359:C:T	4.34269e-05	-1.34355e-10	2.85831
127845433	chr9:127845433:T:C	1.63575e-06	0.349869	-0.770542
127845832	chr9:127845832:A:G	7.75361e-07	-1.34355e-10	-1.1672
127845853	chr9:127845853:T:G	8.67812e-07	-0.133559	-0.920995
127846017	chr9:127846017:T:G	1.57278e-07	-1.60766	-1.15485
127846073	chr9:127846073:T:G	7.85642e-07	-1.34355e-10	-1.15403
127846160	chr9:127846160:C:A	6.81301e-06	-1.34355e-10	1.00606
127846667	chr9:127846667:G:A	3.94027e-07	-1.65231	-0.191804
127846818	chr9:127846818:G:A	1.54135e-06	-1.34355e-10	-0.480118
127847237	chr9:127847237:T:C	2.23328e-06	-1.34355e-10	-0.109301
127847278	chr9:127847278:C:T	7.8453e-07	-1.34355e-10	-1.15544
127847450	chr9:127847450:C:T	3.79478e-06	-1.34355e-10	0.420852
127847469	chr9:127847469:C:T	3.70556e-07	-0.700686	-1.20484
127847736	chr9:127847736:C:T	1.78011e-07	-1.43141	-1.20728
127848116	chr9:127848116:C:T	7.37087e-07	-1.34355e-10	-1.21782
127848166	chr9:127848166:T:C	8.19939e-07	-1.34355e-10	-1.1113
127848262	chr9:127848262:A:G	8.93593e-07	-1.34355e-10	-1.02528
127848329	chr9:127848329:T:G	8.61806e-07	-1.34355e-10	-1.0615
127848446	chr9:127848446:C:G	1.90529e-07	-1.55666	-1.01406
127848507	chr9:127848507:T:C	9.06667e-07	-1.34355e-10	-1.01075
127848590	chr9:127848590:A:G	1.84544e-06	-1.34355e-10	-0.300054
127848817	chr9:127848817:G:A	7.39874e-07	-1.34355e-10	-1.21405
127849626	chr9:127849626:G:A	1.69919e-07	-1.53489	-1.15031
127850104	chr9:127850104:C:A	1.45876e-07	-1.65133	-1.18645
127850180	chr9:127850180:A:G	1.87307e-07	-1.57207	-1.01571
127850386	chr9:127850386:A:C	5.00954e-07	-0.403647	-1.20037
127850781	chr9:127850781:C:T	7.90728e-07	-1.34355e-10	-1.14757
127850987	chr9:127850987:G:A	5.21618e-07	-1.56359	-2.62286e-10
127851003	chr9:127851003:C:T	1.17941e-06	-1.34355e-10	-0.747759
127851105	chr9:127851105:T:C	4.15721e-07	-0.57202	-1.2185
127851582	chr9:127851582:G:T	8.96579e-07	-1.34355e-10	-1.02194
127851735	chr9:127851735:C:T	1.3155e-06	-1.34355e-10	-0.638556
127852030	chr9:127852030:T:C	5.04766e-07	-1.59643	-2.62286e-10
127852077	chr9:127852077:G:A	8.26919e-07	-0.403491	-0.699331
127852385	chr9:127852385:G:A	7.5033e-07	-1.34355e-10	-1.20002
127852626	chr9:127852626:T:C	2.40711e-07	-1.29386	-1.04307
127852633	chr9:127852633:G:A	1.73554e-07	-1.59948	-1.06456
127852939	chr9:127852939:G:A	1.11166e-06	-1.34355e-10	-0.80692
127853381	chr9:127853381:G:A	9.1788e-07	-0.998462	-2.62286e-10
127853472	chr9:127853472:G:A	1.58221e-07	-1.53667	-1.21986
127853820	chr9:127853820:G:A	2.39974e-07	-1.62496	-0.715043
127853860	chr9:127853860:A:G	3.12045e-07	-0.860608	-1.21677
127854035	chr9:127854035:T:C	2.5233e-06	-1.34355e-10	0.0127954
127854342	chr9:127854342:G:A	2.13279e-07	-1.65688	-0.801054
127855306	chr9:127855306:C:G	3.05791e-07	-1.48519	-0.61244
127855439	chr9:127855439:T:C	3.94316e-07	-0.854595	-0.988783
127855828	chr9:127855828:T:G	2.1379e-07	-1.63694	-0.818595
127856098	chr9:127856098:T:C	7.3924e-07	-0.150154	-1.06475
127856642	chr9:127856642:T:C	1.08917e-06	-1.34355e-10	-0.827362
127857137	chr9:127857137:G:A	8.04668e-07	-1.34355e-10	-1.1301
127857189	chr9:127857189:A:C	1.21935e-06	-1.34355e-10	-0.714456
127857245	chr9:127857245:ACAAGACC:A	2.4412e-06	-1.34355e-10	-0.0202835
127857314	chr9:127857314:G:A	8.74698e-07	-0.280014	-0.766637
127857356	chr9:127857356:C:T	7.35661e-07	-1.34355e-10	-1.21976
127857532	chr9:127857532:G:A	7.84428e-07	-1.34355e-10	-1.15557
127857921	chr9:127857921:T:C	1.04643e-06	-1.34355e-10	-0.867394
127858173	chr9:127858173:G:A	4.82729e-07	-1.64107	-2.62286e-10
127858394	chr9:127858394:T:C	5.10258e-07	-0.747548	-0.838064
127858418	chr9:127858418:G:A	4.76602e-07	-1.65385	-2.62286e-10
127858612	chr9:127858612:C:T	2.38401e-06	-1.34355e-10	-0.0439921
127858623	chr9:127858623:G:A	6.77766e-07	-0.401616	-0.900111
127858745	chr9:127858745:A:C	1.45582e-07	-1.65721	-1.18258
127859048	chr9:127859048:A:G	2.97748e-06	-1.34355e-10	0.178302
127859190	chr9:127859190:C:T	7.4219e-07	-1.34355e-10	-1.21092
127859264	chr9:127859264:T:C	1.20962e-06	-0.72247	-2.62286e-10
127859562	chr9:127859562:G:A	7.36458e-07	-1.34355e-10	-1.21868
127859831	chr9:127859831:A:G	1.29521e-06	-0.654105	-2.62286e-10
127860026	chr9:127860026:G:C	9.03459e-07	-0.149921	-0.864377
127860261	chr9:127860261:G:A	1.05892e-06	-0.452366	-0.403163
127860349	chr9:127860349:C:T	1.09473e-05	1.48032	-2.62286e-10
127860429	chr9:127860429:T:C	2.55394e-06	-1.34355e-10	0.0248615
127860667	chr9:127860667:T:C	2.35253e-07	-1.38139	-0.978478
127860923	chr9:127860923:A:G	1.97275e-07	-1.61998	-0.915949
127861604	chr9:127861604:G:C	7.69347e-07	-1.34355e-10	-1.17499
127861713	chr9:127861713:C:T	2.11274e-06	-1.34355e-10	-0.16479
127862444	chr9:127862444:G:A	6.43932e-07	-0.393769	-0.959167
127862843	chr9:127862843:G:A	1.12098e-06	-0.253443	-0.545125
127862940	chr9:127862940:C:T	2.16315e-07	-1.60866	-0.835128
127863872	chr9:127863872:C:T	4.73365e-06	1.80417	-1.16224
127864099	chr9:127864099:C:T	1.36925e-06	0.260278	-0.858788
127864244	chr9:127864244:G:T	3.09821e-06	-1.34355e-10	0.218052
127864250	chr9:127864250:G:A	2.22626e-06	-1.34355e-10	-0.112453
127864503	chr9:127864503:G:A	1.85375e-06	-1.34355e-10	-0.295562
127865454	chr9:127865454:A:G	5.42946e-07	-1.5887	0.0651852
127865596	chr9:127865596:C:T	3.13017e-06	-1.34355e-10	0.228312
127865745	chr9:127865745:C:T	4.79729e-07	-1.64731	-2.62286e-10
127865823	chr9:127865823:T:C	2.90986e-07	-1.43118	-0.71607
127866221	chr9:127866221:C:T	2.41195e-07	-1.28656	-1.04837
127866222	chr9:127866222:G:A	1.7457e-06	-0.0946397	-0.260978
127866225	chr9:127866225:C:T	9.33255e-07	-0.480502	-0.501349
127866251	chr9:127866251:T:A	4.33656e-06	0.323205	0.231101
127866304	chr9:127866304:G:A	8.6109e-07	-1.34355e-10	-1.06233
127866382	chr9:127866382:C:T	3.8839e-06	-1.34355e-10	0.444066
127866386	chr9:127866386:T:C	7.04713e-07	-0.411851	-0.850888
127866452	chr9:127866452:A:C	2.54443e-06	-0.303707	0.324839
127866557	chr9:127866557:T:C	5.99217e-06	-1.34355e-10	0.87768
127867086	chr9:127867086:T:C	7.60366e-07	-0.304043	-0.882687
127867414	chr9:127867414:A:G	4.61933e-06	0.0398348	0.577641
127867763	chr9:127867763:G:A	3.94612e-06	-1.34355e-10	0.459959
127868094	chr9:127868094:G:A	4.92792e-06	-1.34355e-10	0.682144
127868353	chr9:127868353:C:T	8.66838e-07	-1.34355e-10	-1.05568
127868470	chr9:127868470:C:G	4.7909e-07	-1.64864	-2.62286e-10
127868919	chr9:127868919:C:T	4.17711e-07	-1.61219	-0.173553
127868935	chr9:127868935:C:T	3.13202e-07	-1.65588	-0.417796
127869240	chr9:127869240:T:C	1.85524e-07	-1.37744	-1.21991
127869303	chr9:127869303:AC:A	7.65336e-07	-1.34355e-10	-1.18021
127869423	chr9:127869423:C:T	3.00027e-06	-1.34355e-10	0.185929
127869611	chr9:127869611:T:C	2.48134e-06	0.145628	-0.149602
127869685	chr9:127869685:G:A	7.94772e-07	-1.34355e-10	-1.14247
127869819	chr9:127869819:A:G	3.09538e-06	-1.34355e-10	0.217137
127869870	chr9:127869870:C:T	1.94245e-06	-1.34355e-10	-0.248826
127869968	chr9:127869968:A:G	7.40873e-07	-1.34355e-10	-1.2127
127870247	chr9:127870247:G:C	1.13929e-06	-1.34355e-10	-0.782369
127870263	chr9:127870263:G:A	3.21275e-05	2.90966	-0.352722
127870277	chr9:127870277:C:G	7.47992e-07	-1.34355e-10	-1.20314
127870517	chr9:127870517:T:A	8.32511e-07	-1.34355e-10	-1.09608
127870548	chr9:127870548:G:A	2.52645e-07	-1.42507	-0.863471
127870638	chr9:127870638:A:C	8.75051e-07	-1.34355e-10	-1.04625
127870897	chr9:127870897:C:T	2.10666e-07	-1.48768	-0.982574
127871051	chr9:127871051:A:G	7.35764e-07	-1.34355e-10	-1.21962
127871154	chr9:127871154:C:T	1.94667e-06	-0.803751	0.557098
127871524	chr9:127871524:C:A	1.23118e-06	-1.34355e-10	-0.704798
127872101	chr9:127872101:C:A	3.03119e-06	0.196181	-2.62286e-10
127872148	chr9:127872148:T:C	8.66105e-07	-1.34355e-10	-1.05652
127872203	chr9:127872203:A:G	8.92126e-07	-1.34355e-10	-1.02692
127872489	chr9:127872489:G:C	7.36206e-07	-1.34355e-10	-1.21902
127872665	chr9:127872665:T:C	2.62951e-07	-1.02928	-1.21928
127872869	chr9:127872869:C:T	8.74071e-07	-1.34355e-10	-1.04737
127872973	chr9:127872973:C:T	9.41905e-07	-0.972625	-2.62286e-10
127873247	chr9:127873247:A:G	7.39012e-07	-1.34355e-10	-1.21521
127873261	chr9:127873261:A:G	1.2086e-06	-1.34355e-10	-0.723307
127873321	chr9:127873321:A:G	2.11e-06	-1.34355e-10	-0.166087
127873357	chr9:127873357:G:A	7.49146e-07	-1.34355e-10	-1.20159
127873437	chr9:127873437:G:A	7.02439e-06	-1.34355e-10	1.03661
127873579	chr9:127873579:G:A	2.49637e-06	0.00206168	-2.62286e-10
127873658	chr9:127873658:C:T	2.6958e-07	-1.00448	-1.21918
127873684	chr9:127873684:C:T	7.82154e-07	-1.34355e-10	-1.15848
127873856	chr9:127873856:C:T	6.91126e-07	-1.28221	-2.62286e-10
127874134	chr9:127874134:C:T	1.78362e-07	-1.57392	-1.06279
127874190	chr9:127874190:G:GT	7.63027e-07	-1.34355e-10	-1.18324
127874951	chr9:127874951:AC:A	3.01629e-07	-0.891577	-1.21976
127875022	chr9:127875022:A:G	1.72761e-07	-1.45429	-1.21434
127875438	chr9:127875438:G:A	2.70668e-06	-1.34355e-10	0.0829479
127875520	chr9:127875520:C:T	7.59606e-07	-1.34355e-10	-1.18773
127876056	chr9:127876056:G:A	6.16347e-06	-1.34355e-10	0.905866
127876188	chr9:127876188:C:T	1.34222e-06	0.569414	-1.18786
127876262	chr9:127876262:G:A	7.41357e-07	-1.34355e-10	-1.21205
127876913	chr9:127876913:A:G	6.20482e-06	-1.34355e-10	0.912552
127877389	chr9:127877389:CACACACAA:C	4.07112e-06	-1.34355e-10	0.491143
127877627	chr9:127877627:G:T	9.91978e-07	-1.34355e-10	-0.920828
127878203	chr9:127878203:A:T	7.84112e-07	-1.34355e-10	-1.15598
127879002	chr9:127879002:A:G	4.8258e-07	-1.64138	-2.62286e-10
127879159	chr9:127879159:A:G	9.12704e-07	-1.34355e-10	-1.00412
127879317	chr9:127879317:T:C	7.55276e-07	-1.34355e-10	-1.19345
127879423	chr9:127879423:G:A	2.41315e-07	-1.27653	-1.05789
127879537	chr9:127879537:A:T	7.50964e-07	-1.34355e-10	-1.19917
127879827	chr9:127879827:C:A	2.61772e-07	-1.04515	-1.2079
127880017	chr9:127880017:A:G	1.99846e-07	-1.30818	-1.2148
127880034	chr9:127880034:G:A	2.29585e-07	-1.30943	-1.07483
127880206	chr9:127880206:T:TGG	1.51958e-06	-1.34355e-10	-0.494339
127880427	chr9:127880427:T:C	4.68822e-07	-0.669887	-1.00042
127880452	chr9:127880452:C:T	9.37194e-07	-1.34355e-10	-0.977639
127880476	chr9:127880476:G:A	8.91997e-07	-0.590685	-0.436381
127880580	chr9:127880580:C:T	1.11228e-06	-1.34355e-10	-0.806361
127880611	chr9:127880611:C:T	2.94984e-06	0.168978	-2.62286e-10
127880625	chr9:127880625:G:T	1.0343e-06	-1.34355e-10	-0.879045
127880635	chr9:127880635:C:T	1.02261e-06	-1.34355e-10	-0.890417
127880843	chr9:127880843:T:C	9.90751e-07	-1.34355e-10	-0.922066
127880877	chr9:127880877:G:A	7.78306e-07	-1.34355e-10	-1.16341
127881042	chr9:127881042:C:T	6.76846e-06	-1.34355e-10	0.9995
127881440	chr9:127881440:GA:G	9.9681e-07	-1.34355e-10	-0.915969
127881692	chr9:127881692:G:A	1.78072e-06	-0.335754	-2.62286e-10
127882244	chr9:127882244:A:T	7.35761e-07	-1.34355e-10	-1.21962
127882245	chr9:127882245:A:T	7.37302e-07	-1.34355e-10	-1.21753
127882729	chr9:127882729:G:A	9.35654e-07	-1.34355e-10	-0.979284
127882983	chr9:127882983:C:T	2.34701e-07	-1.14988	-1.21234
127883545	chr9:127883545:C:T	2.37134e-07	-1.15745	-1.19446
127883838	chr9:127883838:G:A	7.36022e-07	-1.34355e-10	-1.21927
127884005	chr9:127884005:A:G	1.75864e-06	-1.34355e-10	-0.348233
127884695	chr9:127884695:C:T	7.73751e-07	-1.34355e-10	-1.16928
127884850	chr9:127884850:G:A	1.37782e-06	-1.34355e-10	-0.592274
127885251	chr9:127885251:G:A	3.21291e-06	-1.34355e-10	0.254402
127886066	chr9:127886066:G:A	8.21945e-07	-1.34355e-10	-1.10886
127886151	chr9:127886151:A:T	7.86957e-07	-1.34355e-10	-1.15236
127886187	chr9:127886187:G:A	6.23621e-07	-1.38499	-2.62286e-10
127886255	chr9:127886255:T:C	4.42179e-07	-0.630427	-1.09839
127886832	chr9:127886832:G:A	7.72534e-07	-1.34355e-10	-1.17085
127886857	chr9:127886857:C:T	6.68337e-07	-1.31574	-2.62286e-10
127886866	chr9:127886866:C:T	7.74248e-07	-1.34355e-10	-1.16864
127887074	chr9:127887074:T:C	7.36652e-07	-1.34355e-10	-1.21841
127887082	chr9:127887082:AC:A	2.22351e-07	-1.65728	-0.758991
127888721	chr9:127888721:G:A	6.38993e-07	-1.36064	-2.62286e-10
127889131	chr9:127889131:C:T	1.51224e-07	-1.58529	-1.21647
127889217	chr9:127889217:G:A	2.1125e-07	-1.25596	-1.21152
127889732	chr9:127889732:C:T	1.32848e-06	-0.628739	-2.62286e-10
127889857	chr9:127889857:T:G	8.37199e-07	-1.34355e-10	-1.09047
127889958	chr9:127889958:A:G	8.15366e-06	-1.34355e-10	1.18569
127890146	chr9:127890146:G:A	3.08428e-07	-0.882063	-1.20698
127890789	chr9:127890789:C:T	7.89277e-07	-1.34355e-10	-1.14941
127891375	chr9:127891375:G:A	3.67347e-07	-0.732126	-1.1821
127891388	chr9:127891388:G:T	7.18613e-07	-1.24321	-2.62286e-10
127892386	chr9:127892386:T:C	3.55303e-07	-0.732206	-1.21535
127892560	chr9:127892560:C:T	8.08516e-07	-1.34355e-10	-1.12533
127892667	chr9:127892667:T:C	3.86491e-07	-0.65881	-1.20461
127892681	chr9:127892681:G:T	2.9989e-07	-1.08457	-1.03255
127892804	chr9:127892804:C:T	9.05746e-07	-1.34355e-10	-1.01177
127893081	chr9:127893081:C:T	1.82608e-07	-1.4647	-1.14849
127893187	chr9:127893187:TG:T	9.63288e-07	-1.34355e-10	-0.950177
127894674	chr9:127894674:C:T	8.58933e-07	-1.06484	-2.62286e-10
127895389	chr9:127895389:G:A	3.38709e-07	-0.775963	-1.21942
127895437	chr9:127895437:C:A	1.02955e-06	-1.34355e-10	-0.883654
127895554	chr9:127895554:G:A	2.6207e-07	-1.07807	-1.17385
127896184	chr9:127896184:C:T	1.05735e-06	-1.34355e-10	-0.857007
127896526	chr9:127896526:G:A	1.67069e-07	-1.63049	-1.07163
127896569	chr9:127896569:C:T	8.21597e-07	0.0652764	-1.17456
127896614	chr9:127896614:G:A	4.83624e-07	-1.63922	-2.62286e-10
127896704	chr9:127896704:C:T	8.24062e-07	-1.34355e-10	-1.10628
127896886	chr9:127896886:T:G	7.3868e-07	-1.34355e-10	-1.21566
127896917	chr9:127896917:G:A	7.45496e-07	-1.34355e-10	-1.20648
127897127	chr9:127897127:G:A	1.86917e-07	-1.60296	-0.986903
127897809	chr9:127897809:G:A	1.13201e-06	-1.34355e-10	-0.788781
127898076	chr9:127898076:G:A	2.3668e-06	-1.34355e-10	-0.0512363
127898371	chr9:127898371:G:A	1.27735e-06	-1.34355e-10	-0.667986
127898453	chr9:127898453:G:C	8.83882e-07	-1.34355e-10	-1.03621
127898531	chr9:127898531:A:G	1.70873e-07	-1.46585	-1.21376
127898670	chr9:127898670:G:A	1.76797e-07	-1.43531	-1.21022
127899077	chr9:127899077:G:A	2.88406e-07	-1.65203	-0.504129
127899153	chr9:127899153:T:C	4.75126e-07	-1.65695	-2.62286e-10
127899496	chr9:127899496:T:C	4.75773e-07	-1.65559	-2.62286e-10
127899507	chr9:127899507:G:A	7.35602e-07	-1.34355e-10	-1.21984
127899749	chr9:127899749:G:A	2.59561e-07	-1.64848	-0.613063
127899765	chr9:127899765:C:T	2.23611e-07	-1.45348	-0.957147
127899821	chr9:127899821:C:A	1.23227e-06	-1.34355e-10	-0.703919
127900006	chr9:127900006:C:A	6.43603e-07	-1.35345	-2.62286e-10
127900508	chr9:127900508:C:T	7.72883e-07	-0.403866	-0.766535
127900667	chr9:127900667:A:C	8.41891e-07	-1.34355e-10	-1.08488
127901278	chr9:127901278:A:C	1.82315e-07	-1.39794	-1.21685
127901453	chr9:127901453:G:A	4.86335e-07	-1.63363	-2.62286e-10
127902228	chr9:127902228:G:A	1.59552e-07	-1.6519	-1.09625
127902404	chr9:127902404:C:T	7.99368e-07	-1.34355e-10	-1.13671
127902445	chr9:127902445:G:GCA	4.79434e-07	-1.64792	-2.62286e-10
127902798	chr9:127902798:G:T	3.52118e-07	-1.19156	-0.765004
127903172	chr9:127903172:C:T	1.73284e-07	-1.61367	-1.05192
127903216	chr9:127903216:C:T	1.10692e-06	-1.34355e-10	-0.811192
127903239	chr9:127903239:C:T	7.51398e-07	-1.34355e-10	-1.19859
127903743	chr9:127903743:C:T	1.57562e-06	-1.34355e-10	-0.458126
127903747	chr9:127903747:C:T	1.57559e-06	-1.34355e-10	-0.458145
127903920	chr9:127903920:C:T	7.89365e-07	-1.34355e-10	-1.1493
127904058	chr9:127904058:T:C	8.44909e-07	-1.34355e-10	-1.0813
127904259	chr9:127904259:A:C	1.95179e-07	-1.35251	-1.1941
127904732	chr9:127904732:G:A	7.61001e-07	-1.34355e-10	-1.18589
127905303	chr9:127905303:C:T	1.82893e-07	-1.4836	-1.12803
127905572	chr9:127905572:C:A	1.08472e-06	-1.34355e-10	-0.831448
127905613	chr9:127905613:G:A	8.01842e-07	-1.34355e-10	-1.13362
127905711	chr9:127905711:T:C	7.57119e-07	-1.34355e-10	-1.19101
127905811	chr9:127905811:A:C	4.92262e-07	-1.62152	-2.62286e-10
127905999	chr9:127905999:T:A	1.9954e-07	-1.47096	-1.05355
127906147	chr9:127906147:G:A	1.03734e-06	-1.34355e-10	-0.876118
127906653	chr9:127906653:A:G	4.75256e-07	-1.65668	-2.62286e-10
127906678	chr9:127906678:A:G	3.20285e-07	-0.92448	-1.12684
127907260	chr9:127907260:C:T	7.54075e-07	-1.19504	-2.62286e-10
127907283	chr9:127907283:CCT:C	2.15611e-07	-1.57565	-0.871408
127907331	chr9:127907331:G:A	8.68773e-07	-1.34355e-10	-1.05345
127907335	chr9:127907335:A:G	7.8916e-07	-1.34355e-10	-1.14956
127907640	chr9:127907640:A:C	1.01161e-06	-1.34355e-10	-0.901227
127907768	chr9:127907768:A:G	7.41083e-07	-1.34355e-10	-1.21242
127907816	chr9:127907816:T:C	7.46871e-07	-1.34355e-10	-1.20464
127908031	chr9:127908031:A:G	7.52215e-07	-1.34355e-10	-1.19751
127908253	chr9:127908253:C:T	2.78949e-07	-1.28323	-0.906275
127908373	chr9:127908373:A:G	7.61975e-07	-1.34355e-10	-1.18462
127908503	chr9:127908503:G:A	7.67215e-07	-1.34355e-10	-1.17776
127908624	chr9:127908624:C:A	7.61748e-07	-1.34355e-10	-1.18491
127908664	chr9:127908664:C:T	8.15514e-07	-1.34355e-10	-1.11671
127908833	chr9:127908833:A:T	3.43243e-07	-1.42385	-0.558239
127908843	chr9:127908843:T:C	7.47058e-07	-1.34355e-10	-1.20439
127908898	chr9:127908898:C:G	7.53576e-07	-1.34355e-10	-1.1957
127908926	chr9:127908926:T:A	9.17846e-07	-1.34355e-10	-0.9985
127909298	chr9:127909298:A:G	2.8199e-07	-1.24645	-0.932207
127909827	chr9:127909827:A:G	2.88838e-07	-0.957639	-1.19702
127909913	chr9:127909913:TC:T	3.02253e-07	-0.893647	-1.21562
127911140	chr9:127911140:C:T	2.14745e-07	-1.46435	-0.986732
127911156	chr9:127911156:G:C	7.36366e-07	-1.34355e-10	-1.2188
127911436	chr9:127911436:G:A	1.90613e-06	-1.34355e-10	-0.2677
127911780	chr9:127911780:T:C	9.62451e-07	-1.34355e-10	-0.951046
127911813	chr9:127911813:A:G	9.80663e-07	-1.34355e-10	-0.9323
127911882	chr9:127911882:CA:C	2.23762e-07	-1.50749	-0.902454
127912188	chr9:127912188:G:GC	2.0871e-07	-1.62355	-0.85604
127912223	chr9:127912223:G:A	1.18315e-06	-0.744597	-2.62286e-10
127912922	chr9:127912922:T:G	7.47164e-07	-1.34355e-10	-1.20424
127913113	chr9:127913113:C:T	4.5154e-06	0.594719	-2.62286e-10
127914287	chr9:127914287:G:A	7.3585e-07	-1.34355e-10	-1.2195
127914350	chr9:127914350:G:T	4.944e-07	-1.61718	-2.62286e-10
127914351	chr9:127914351:C:T	1.36883e-06	-1.62824	1.02942
127914610	chr9:127914610:C:G	1.1536e-06	-0.769888	-2.62286e-10
127914794	chr9:127914794:G:C	8.12565e-07	-1.34355e-10	-1.12033
127914833	chr9:127914833:G:A	4.91033e-07	-1.62402	-2.62286e-10
127915259	chr9:127915259:G:A	1.69387e-06	-1.59473	1.20897
127915351	chr9:127915351:C:T	1.32624e-06	-1.34355e-10	-0.630423
127915431	chr9:127915431:C:T	2.01218e-06	-1.34355e-10	-0.213556
127916788	chr9:127916788:AGAG:A	3.05199e-07	-0.889926	-1.20964
127916969	chr9:127916969:C:A	9.02993e-07	-1.34355e-10	-1.01481
127916991	chr9:127916991:C:T	7.35922e-07	-1.34355e-10	-1.21941
127917085	chr9:127917085:G:T	5.29672e-06	-1.34355e-10	0.754315
127917521	chr9:127917521:G:T	4.67852e-07	-1.11926	-0.553122
127918168	chr9:127918168:C:T	8.5814e-07	-1.34355e-10	-1.06576
127918417	chr9:127918417:A:C	7.46446e-07	-1.34355e-10	-1.20521
127918471	chr9:127918471:G:A	1.16987e-06	-1.34355e-10	-0.755878
127919613	chr9:127919613:T:C	2.35222e-07	-1.63897	-0.721025
127919740	chr9:127919740:A:T	9.72557e-07	-1.34355e-10	-0.940601
127919946	chr9:127919946:T:C	4.81779e-07	-1.64304	-2.62286e-10
127920192	chr9:127920192:T:A	4.8814e-07	-1.62993	-2.62286e-10
127920478	chr9:127920478:A:G	4.94901e-07	-1.61617	-2.62286e-10
127920804	chr9:127920804:C:T	9.49926e-07	-1.34355e-10	-0.964145
127921145	chr9:127921145:G:A	8.61143e-07	-1.34355e-10	-1.06227
127921222	chr9:127921222:C:T	7.36027e-07	-1.34355e-10	-1.21926
127922384	chr9:127922384:A:G	5.20439e-07	-1.56586	-2.62286e-10
127922409	chr9:127922409:GAT:G	7.36238e-07	-1.34355e-10	-1.21898
127922472	chr9:127922472:T:C	3.21182e-07	-1.65726	-0.391262
127922833	chr9:127922833:T:C	8.41963e-07	-1.34355e-10	-1.08479
127922936	chr9:127922936:A:C	7.38625e-07	-1.34355e-10	-1.21574
127923423	chr9:127923423:C:G	1.46543e-06	-1.34355e-10	-0.530627
127923495	chr9:127923495:C:T	9.16474e-07	-1.34355e-10	-0.999996
127923996	chr9:127923996:AG:A	3.73262e-07	-1.28958	-0.608666
127924140	chr9:127924140:A:G	1.08795e-06	-1.34355e-10	-0.828478
127924151	chr9:127924151:T:A	6.99565e-07	-1.27007	-2.62286e-10
127924223	chr9:127924223:C:T	7.60066e-07	-1.18712	-2.62286e-10
127924270	chr9:127924270:A:G	2.78089e-07	-1.58764	-0.604947
127924399	chr9:127924399:A:G	7.52213e-07	-1.34355e-10	-1.19751
127924448	chr9:127924448:G:A	1.50565e-06	-0.50355	-2.62286e-10
127924571	chr9:127924571:G:A	2.17372e-06	-1.34355e-10	-0.136336
127925471	chr9:127925471:T:A	4.82098e-07	-1.64238	-2.62286e-10
127926166	chr9:127926166:TTTTC:T	9.22236e-07	-1.34355e-10	-0.993728
127926404	chr9:127926404:G:A	7.83309e-07	-1.34355e-10	-1.157
127926437	chr9:127926437:T:C	1.76457e-06	-1.34355e-10	-0.344865
127926741	chr9:127926741:C:G	7.58198e-07	-1.34355e-10	-1.18958
127926751	chr9:127926751:G:A	2.23536e-07	-1.63628	-0.774673
127928644	chr9:127928644:T:G	2.04788e-07	-1.28461	-1.21394
127928850	chr9:127928850:T:G	7.44841e-07	-1.34355e-10	-1.20736
127929210	chr9:127929210:T:G	2.36438e-07	-1.61108	-0.743762
127929371	chr9:127929371:T:C	7.37042e-07	-1.34355e-10	-1.21788
127929654	chr9:127929654:G:A	4.76229e-07	-1.65463	-2.62286e-10
127930128	chr9:127930128:A:C	7.41821e-07	-1.34355e-10	-1.21142
127930793	chr9:127930793:G:A	2.10533e-07	-1.25287	-1.21802
127930911	chr9:127930911:C:G	5.34922e-07	-1.53841	-2.62286e-10
127930958	chr9:127930958:G:A	4.78798e-07	-1.64925	-2.62286e-10
127931204	chr9:127931204:T:TA	4.74966e-07	-1.65729	-2.62286e-10
127931712	chr9:127931712:C:T	7.37653e-07	-1.34355e-10	-1.21706
127931764	chr9:127931764:A:AG	2.21101e-07	-1.54786	-0.874055
127931921	chr9:127931921:G:A	1.23778e-06	-1.34355e-10	-0.699457
127931965	chr9:127931965:A:G	1.60893e-07	-1.62342	-1.11638
127932459	chr9:127932459:A:G	5.00026e-07	-1.60587	-2.62286e-10
127932504	chr9:127932504:A:G	5.25733e-06	-1.34355e-10	0.746849
127932808	chr9:127932808:C:T	9.3672e-07	-1.34355e-10	-0.978145
127933141	chr9:127933141:G:A	7.92632e-07	-1.34355e-10	-1.14517
127933210	chr9:127933210:C:G	4.81466e-07	-1.64369	-2.62286e-10
127933501	chr9:127933501:G:T	3.80727e-07	-1.57727	-0.301172
127933644	chr9:127933644:G:A	9.32373e-07	-1.65722	0.674421
127933937	chr9:127933937:C:G	3.93626e-07	-1.60581	-0.239318
127934109	chr9:127934109:A:G	2.32905e-07	-1.48021	-0.889689
127934431	chr9:127934431:A:G	2.38459e-07	-1.51392	-0.832418
127934576	chr9:127934576:G:C	2.06856e-07	-1.46932	-1.01919
127934867	chr9:127934867:G:A	7.97628e-07	-1.34355e-10	-1.13889
127934914	chr9:127934914:C:T	4.93946e-07	-1.6181	-2.62286e-10
127935764	chr9:127935764:A:G	3.96975e-07	-1.60454	-0.232113
127936155	chr9:127936155:C:T	4.79314e-07	-1.64817	-2.62286e-10
127936566	chr9:127936566:C:T	4.79331e-07	-1.64814	-2.62286e-10
127936572	chr9:127936572:G:A	9.83934e-07	-1.34355e-10	-0.928971
127937109	chr9:127937109:A:G	7.16436e-06	-1.34355e-10	1.05634
127937374	chr9:127937374:G:C	7.75541e-07	-1.34355e-10	-1.16697
127937638	chr9:127937638:G:A	4.45431e-07	-1.6252	-0.0962852
127937719	chr9:127937719:G:C	8.16821e-07	-1.34355e-10	-1.11511
127937972	chr9:127937972:T:C	4.81804e-07	-1.5789	-0.0640958
127938202	chr9:127938202:G:A	1.12402e-06	-1.34355e-10	-0.79586
127938448	chr9:127938448:T:C	4.46808e-07	-1.58703	-0.131367
127939129	chr9:127939129:G:A	4.82997e-07	-1.64052	-2.62286e-10
127939274	chr9:127939274:G:C	3.66666e-07	-1.61627	-0.299811
127939607	chr9:127939607:A:G	2.15495e-07	-1.54416	-0.903433
127939629	chr9:127939629:C:T	1.38618e-06	-1.34355e-10	-0.586224
127940198	chr9:127940198:A:G	3.44843e-07	-1.16877	-0.808675
127940259	chr9:127940259:C:T	5.25291e-07	-1.55658	-2.62286e-10
127940260	chr9:127940260:G:A	4.58317e-07	-1.59326	-0.0997108
127940363	chr9:127940363:C:T	2.29001e-07	-1.22475	-1.16205
127941186	chr9:127941186:G:A	4.47314e-06	-1.34355e-10	0.585317
127941275	chr9:127941275:G:A	8.02557e-07	-1.34355e-10	-1.13273
127941286	chr9:127941286:A:G	4.64915e-07	-1.58733	-0.0913463
127941440	chr9:127941440:T:G	1.8448e-07	-1.60683	-0.996158
127941650	chr9:127941650:C:T	7.52674e-07	-1.34355e-10	-1.1969
127942130	chr9:127942130:TGAGG:T	3.35253e-06	-1.34355e-10	0.296941
127942696	chr9:127942696:T:C	5.18339e-07	-1.3878	-0.182097
127942837	chr9:127942837:G:C	1.1439e-06	-1.34355e-10	-0.778329
127942841	chr9:127942841:C:T	2.39376e-07	-1.53815	-0.804339
127943849	chr9:127943849:A:G	2.58885e-07	-1.62375	-0.640393
127944280	chr9:127944280:G:A	1.01845e-05	-1.34355e-10	1.40809
127944802	chr9:127944802:A:G	2.82591e-07	-1.62019	-0.556342
127944865	chr9:127944865:G:A	1.01868e-05	-1.34355e-10	1.40832
127944974	chr9:127944974:T:C	1.43349e-07	-1.65609	-1.19915
127945992	chr9:127945992:G:A	1.90612e-07	-1.59968	-0.970612
127946113	chr9:127946113:A:G	4.85996e-07	-1.63433	-2.62286e-10
127946372	chr9:127946372:G:A	5.72166e-06	-1.34355e-10	0.831485
127946981	chr9:127946981:C:A	1.8815e-07	-1.6114	-0.971889
127947135	chr9:127947135:C:T	1.04198e-06	-1.34355e-10	-0.871647
127947755	chr9:127947755:C:CT	1.59354e-06	-1.34355e-10	-0.446815
127948447	chr9:127948447:A:G	5.10791e-07	-1.41514	-0.169431
127948469	chr9:127948469:G:A	1.12314e-06	-1.34355e-10	-0.796644
127948512	chr9:127948512:T:C	3.49458e-07	-1.59393	-0.370213
127948694	chr9:127948694:C:T	2.25677e-07	-1.45665	-0.944778
127949171	chr9:127949171:G:A	7.43643e-07	-1.34355e-10	-1.20897
127949222	chr9:127949222:G:A	1.05258e-06	-1.34355e-10	-0.861533
127949765	chr9:127949765:A:C	7.10348e-06	-1.34355e-10	1.04781
127949837	chr9:127949837:G:A	7.51761e-07	-1.34355e-10	-1.19811
127949869	chr9:127949869:G:T	5.21833e-07	-1.56318	-2.62286e-10
127950212	chr9:127950212:T:C	2.01384e-07	-1.37259	-1.14272
127950947	chr9:127950947:G:A	7.42566e-07	-1.34355e-10	-1.21042
127951337	chr9:127951337:T:C	2.14804e-07	-1.54822	-0.902588
127951430	chr9:127951430:T:G	2.09168e-07	-1.5316	-0.945796
127951539	chr9:127951539:C:T	5.57272e-07	-1.49747	-2.62286e-10
127951680	chr9:127951680:G:A	7.61813e-07	-1.34355e-10	-1.18483
127952045	chr9:127952045:T:C	1.76529e-07	-1.53985	-1.10719
127952314	chr9:127952314:G:A	7.70713e-07	-0.504808	-0.668405
127952339	chr9:127952339:G:A	2.09477e-07	-1.5321	-0.943812
127952399	chr9:127952399:G:A	1.46381e-06	-1.34355e-10	-0.531734
127952643	chr9:127952643:A:G	2.16059e-07	-1.5407	-0.904274
127952651	chr9:127952651:T:C	5.30508e-07	-0.996897	-0.549796
127952871	chr9:127952871:A:G	5.60576e-07	-1.49156	-2.62286e-10
127953002	chr9:127953002:C:A	7.93908e-07	-1.34355e-10	-1.14356
127953011	chr9:127953011:C:T	1.17876e-06	-1.34355e-10	-0.748309
127953046	chr9:127953046:T:C	5.35696e-07	-1.14457	-0.392392
127953212	chr9:127953212:G:A	7.40701e-07	-1.34355e-10	-1.21293
127953643	chr9:127953643:A:G	4.10352e-07	-0.680778	-1.12274
127953660	chr9:127953660:A:T	8.84269e-07	-1.34355e-10	-1.03577
127954482	chr9:127954482:A:G	5.42657e-07	-1.22742	-0.29663
127954577	chr9:127954577:T:A	7.63889e-06	-1.34355e-10	1.12048
127955682	chr9:127955682:G:A	2.37669e-07	-1.65588	-0.693772
127955841	chr9:127955841:G:A	2.21865e-07	-1.53806	-0.880395
127956054	chr9:127956054:C:T	2.44168e-07	-1.62466	-0.698008
127956218	chr9:127956218:T:C	2.91972e-07	-1.6264	-0.517477
127956251	chr9:127956251:C:T	2.4853e-07	-1.62125	-0.68372
127956832	chr9:127956832:A:G	5.68077e-06	-1.34355e-10	0.824312
127956837	chr9:127956837:C:T	7.58248e-07	-1.34355e-10	-1.18952
127956848	chr9:127956848:G:A	3.93151e-07	-1.15995	-0.686382
127957558	chr9:127957558:C:T	1.02418e-06	-1.34355e-10	-0.888885
127958472	chr9:127958472:C:G	8.30749e-07	-1.34355e-10	-1.0982
127958575	chr9:127958575:G:A	8.21799e-07	-1.34355e-10	-1.10903
127959494	chr9:127959494:T:C	1.226e-06	-1.34355e-10	-0.709017
127959567	chr9:127959567:G:A	8.39423e-07	-1.34355e-10	-1.08781
127959568	chr9:127959568:G:A	8.34818e-07	-1.34355e-10	-1.09332
127959916	chr9:127959916:G:A	2.39155e-06	-1.34355e-10	-0.0408332
127959933	chr9:127959933:T:C	1.46683e-07	-1.63848	-1.19378
127960256	chr9:127960256:G:A	7.49904e-06	-1.34355e-10	1.102
127960408	chr9:127960408:A:G	4.60702e-07	-1.24343	-0.44435
127960622	chr9:127960622:G:A	1.43644e-07	-1.63763	-1.21556
127960925	chr9:127960925:C:T	7.84344e-07	-1.34355e-10	-1.15568
127961140	chr9:127961140:C:G	2.3826e-07	-1.34279	-1.00437
127961292	chr9:127961292:T:A	1.98635e-07	-1.4202	-1.10886
127961293	chr9:127961293:GGGGCATGA:G	1.89903e-07	-1.46619	-1.10783
127961345	chr9:127961345:C:T	7.36995e-07	-1.34355e-10	-1.21795
127961845	chr9:127961845:G:A	7.43278e-07	-1.34355e-10	-1.20946
127962073	chr9:127962073:A:G	4.96637e-07	-1.61267	-2.62286e-10
127962213	chr9:127962213:G:A	8.34858e-07	-1.34355e-10	-1.09327
127962527	chr9:127962527:C:G	1.53997e-07	-1.65464	-1.12896
127962549	chr9:127962549:C:T	2.80902e-07	-1.55822	-0.624298
127962910	chr9:127962910:C:T	7.56799e-07	-1.34355e-10	-1.19143
127963162	chr9:127963162:G:A	5.99892e-07	-1.07399	-0.349795
127963319	chr9:127963319:G:T	7.5917e-07	-1.34355e-10	-1.1883
127963460	chr9:127963460:T:G	4.87645e-07	-1.63094	-2.62286e-10
127963984	chr9:127963984:AG:A	2.31618e-06	-1.34355e-10	-0.0728534
127964022	chr9:127964022:C:T	8.24126e-07	-1.34355e-10	-1.10621
127964467	chr9:127964467:G:A	2.92231e-07	-1.55577	-0.587213
127964503	chr9:127964503:C:T	4.96338e-07	-1.61327	-2.62286e-10
127965065	chr9:127965065:C:T	1.41321e-07	-1.65686	-1.21263
127965274	chr9:127965274:C:T	8.42541e-07	-1.34355e-10	-1.08411
127965358	chr9:127965358:C:T	2.946e-07	-1.55021	-0.584697
127965398	chr9:127965398:C:T	3.23354e-07	-1.55043	-0.491349
127965549	chr9:127965549:A:G	5.03952e-07	-1.59805	-2.62286e-10
127965664	chr9:127965664:C:CA	8.88621e-07	-1.34355e-10	-1.03086
127965766	chr9:127965766:A:G	2.27309e-06	-1.34355e-10	-0.0916334
127965830	chr9:127965830:G:A	3.57502e-07	-1.28795	-0.653439
127966535	chr9:127966535:CAG:C	4.91975e-07	-1.6221	-2.62286e-10
127966575	chr9:127966575:C:T	7.58155e-07	-1.34355e-10	-1.18964
127966644	chr9:127966644:C:T	7.48784e-07	-1.34355e-10	-1.20208
127966875	chr9:127966875:G:A	7.5548e-07	-1.34355e-10	-1.19318
127966985	chr9:127966985:G:A	4.81444e-07	-1.64374	-2.62286e-10
127967511	chr9:127967511:A:G	1.10638e-06	-1.34355e-10	-0.811683
127967791	chr9:127967791:TGCTACAGGACCTG:T	7.51871e-07	-1.34355e-10	-1.19797
127967813	chr9:127967813:G:A	2.11666e-07	-1.31916	-1.14635
127968278	chr9:127968278:C:T	1.57771e-07	-1.65374	-1.10564
127968310	chr9:127968310:G:A	8.30038e-07	-1.34355e-10	-1.09906
127968590	chr9:127968590:G:A	7.35828e-07	-1.34355e-10	-1.21953
127968698	chr9:127968698:T:C	5.38397e-07	-1.53193	-2.62286e-10
127968880	chr9:127968880:C:G	1.63212e-07	-1.61195	-1.11353
127968966	chr9:127968966:T:C	7.35648e-07	-1.34355e-10	-1.21978
127969007	chr9:127969007:A:G	2.01313e-07	-1.31447	-1.2012
127969232	chr9:127969232:C:T	1.57609e-07	-1.65339	-1.10702
127969431	chr9:127969431:T:G	1.30029e-06	-0.650189	-2.62286e-10
127969812	chr9:127969812:A:G	8.28236e-07	-1.34355e-10	-1.10123
127969841	chr9:127969841:C:T	5.53648e-07	-1.504	-2.62286e-10
127969892	chr9:127969892:C:G	6.37135e-07	-1.36355	-2.62286e-10
127969963	chr9:127969963:A:T	1.78788e-07	-1.50383	-1.13049
127970128	chr9:127970128:T:C	7.60528e-06	-1.34355e-10	1.11607
127970175	chr9:127970175:G:A	5.09324e-07	-1.58745	-2.62286e-10
127970184	chr9:127970184:G:A	8.19065e-07	-1.34355e-10	-1.11237
127970309	chr9:127970309:G:A	1.66543e-07	-1.48548	-1.21979
127970411	chr9:127970411:G:A	3.14333e-07	-1.55943	-0.510646
127970462	chr9:127970462:GTT:G	9.47738e-07	-1.34355e-10	-0.966451
127970556	chr9:127970556:A:G	1.06974e-06	-1.34355e-10	-0.845356
127971148	chr9:127971148:G:A	5.49196e-07	-1.51207	-2.62286e-10
127971483	chr9:127971483:G:A	2.8461e-07	-1.5871	-0.582307
127972003	chr9:127972003:C:T	5.248e-07	-1.55751	-2.62286e-10
127972060	chr9:127972060:G:C	1.38062e-06	-1.34355e-10	-0.590244
127972267	chr9:127972267:A:C	4.97431e-07	-1.61107	-2.62286e-10
127972538	chr9:127972538:G:A	7.66752e-07	-1.34355e-10	-1.17837
127972922	chr9:127972922:C:T	5.60153e-07	-1.49232	-2.62286e-10
127973469	chr9:127973469:C:T	1.65626e-07	-1.49918	-1.21162
127974345	chr9:127974345:G:A	9.52923e-07	-1.65593	0.694938
127974373	chr9:127974373:C:T	8.46054e-07	-1.34355e-10	-1.07995
127974407	chr9:127974407:G:A	3.42234e-06	-1.34355e-10	0.31755
127974513	chr9:127974513:G:C	2.48106e-06	-1.34355e-10	-0.00408911
127974635	chr9:127974635:C:T	4.89028e-06	-1.34355e-10	0.674476
127974636	chr9:127974636:G:A	4.86406e-07	-1.63348	-2.62286e-10
127974660	chr9:127974660:C:T	1.10023e-06	-1.34355e-10	-0.817252
127974971	chr9:127974971:T:C	4.01232e-07	-1.39461	-0.431382
127975030	chr9:127975030:C:T	6.40614e-07	-1.3581	-2.62286e-10
127976394	chr9:127976394:G:C	7.40362e-07	-1.34355e-10	-1.21339
127976451	chr9:127976451:C:T	8.56457e-07	-0.00929063	-1.05843
127976884	chr9:127976884:A:C	1.29399e-06	-1.34355e-10	-0.65504
127977017	chr9:127977017:G:T	7.70321e-06	-1.34355e-10	1.12886
127977647	chr9:127977647:G:A	2.13792e-06	-1.34355e-10	-0.152939
127978965	chr9:127978965:C:T	4.97241e-06	-1.34355e-10	0.69113
127979094	chr9:127979094:T:C	2.54484e-06	-1.34355e-10	0.0212951
127979614	chr9:127979614:G:A	3.57522e-07	-1.50013	-0.441206
127979685	chr9:127979685:A:C	7.67766e-07	-1.34355e-10	-1.17704
127980268	chr9:127980268:G:A	8.32835e-07	-1.34355e-10	-1.09569
127980431	chr9:127980431:C:A	7.41616e-07	-1.34355e-10	-1.2117
127981339	chr9:127981339:C:T	2.35439e-07	-1.25115	-1.10793
127981890	chr9:127981890:C:T	7.89325e-07	-1.34355e-10	-1.14935
127981958	chr9:127981958:G:C	1.22875e-06	-1.34355e-10	-0.706777
127982145	chr9:127982145:C:G	1.84799e-07	-1.49017	-1.1111
127982209	chr9:127982209:T:TA	8.77119e-07	-1.34355e-10	-1.04389
127982210	chr9:127982210:T:A	3.6123e-07	-1.39877	-0.532248
127982659	chr9:127982659:C:T	7.60689e-06	-1.34355e-10	1.11628
127982683	chr9:127982683:A:C	7.35804e-07	-1.34355e-10	-1.21957
127982887	chr9:127982887:G:A	5.75627e-07	-1.46507	-2.62286e-10
127983686	chr9:127983686:A:G	1.76936e-07	-1.48355	-1.16119
127983748	chr9:127983748:A:G	3.03258e-07	-1.53259	-0.57335
127983772	chr9:127983772:G:A	8.6267e-07	-1.34355e-10	-1.0605
127983859	chr9:127983859:A:T	7.36102e-07	-1.34355e-10	-1.21916
127983931	chr9:127983931:C:T	1.51945e-07	-1.60111	-1.1959
127984070	chr9:127984070:G:A	1.95358e-07	-1.53415	-1.01155
127984182	chr9:127984182:G:A	7.35642e-07	-1.34355e-10	-1.21979
127984431	chr9:127984431:G:A	7.48632e-07	-1.34355e-10	-1.20228
127984718	chr9:127984718:C:T	5.29498e-07	-1.5486	-2.62286e-10
127984959	chr9:127984959:A:G	8.42099e-07	-1.34355e-10	-1.08463
127985017	chr9:127985017:G:T	3.40898e-06	-1.34355e-10	0.313638
127985390	chr9:127985390:T:A	7.35662e-07	-1.34355e-10	-1.21976
127985764	chr9:127985764:A:G	4.01095e-07	-0.680813	-1.14552
127986225	chr9:127986225:G:A	7.4818e-07	-1.34355e-10	-1.20289
127986284	chr9:127986284:A:G	6.3428e-06	-1.34355e-10	0.934547
127986379	chr9:127986379:C:G	9.05014e-07	-1.34355e-10	-1.01258
127986504	chr9:127986504:A:G	7.36639e-07	-1.34355e-10	-1.21843
127986621	chr9:127986621:G:A	1.57628e-07	-1.57107	-1.18922
127986986	chr9:127986986:G:A	3.34509e-07	-0.787997	-1.21987
127987153	chr9:127987153:T:C	1.72926e-07	-1.59236	-1.07531
127987912	chr9:127987912:T:C	4.64546e-07	-1.58949	-0.0899841
127987939	chr9:127987939:C:G	5.23383e-07	-1.56022	-2.62286e-10
127988245	chr9:127988245:C:T	2.49484e-06	0.00145084	-2.62286e-10
127988269	chr9:127988269:G:A	8.97077e-07	-1.34355e-10	-1.02139
127988570	chr9:127988570:C:G	1.92905e-07	-1.52757	-1.03076
127988610	chr9:127988610:G:T	3.0867e-07	-1.48652	-0.601733
127988772	chr9:127988772:G:A	7.44655e-07	-1.34355e-10	-1.20761
127988775	chr9:127988775:T:G	3.32156e-07	-1.51855	-0.496371
127988781	chr9:127988781:A:T	6.97282e-07	-1.27334	-2.62286e-10
127989036	chr9:127989036:T:C	7.58124e-07	-1.34355e-10	-1.18968
127989253	chr9:127989253:G:A	7.51457e-07	-1.34355e-10	-1.19852
127989317	chr9:127989317:G:A	2.65122e-07	-1.65536	-0.584977
127989836	chr9:127989836:C:T	3.29703e-07	-1.60348	-0.418856
127989918	chr9:127989918:C:T	4.45743e-07	-1.59637	-0.124415
127990011	chr9:127990011:C:T	7.82871e-07	-1.34355e-10	-1.15756
127990124	chr9:127990124:G:A	1.54565e-07	-1.56521	-1.21471
127990134	chr9:127990134:G:A	7.45629e-07	-1.34355e-10	-1.2063
127990290	chr9:127990290:G:A	7.33263e-07	-1.22302	-2.62286e-10
127990293	chr9:127990293:T:C	3.20691e-07	-1.52751	-0.522536
127990305	chr9:127990305:C:T	1.48208e-05	-1.34355e-10	1.78326
127990460	chr9:127990460:T:C	6.1743e-07	-1.39496	-2.62286e-10
127990497	chr9:127990497:C:T	3.73423e-07	-1.53222	-0.365595
127990545	chr9:127990545:C:T	1.02841e-06	-1.34355e-10	-0.884758
127990752	chr9:127990752:T:C	3.77231e-07	-1.54027	-0.347401
127990810	chr9:127990810:T:C	4.8785e-07	-1.63052	-2.62286e-10
127990886	chr9:127990886:T:C	3.74998e-07	-1.53054	-0.363066
127990936	chr9:127990936:C:G	7.84044e-07	-1.34355e-10	-1.15606
127991000	chr9:127991000:G:A	3.04647e-07	-0.883818	-1.21756
127991302	chr9:127991302:C:T	7.36256e-07	-1.34355e-10	-1.21895
127991375	chr9:127991375:T:C	5.31241e-07	-1.54531	-2.62286e-10
127991436	chr9:127991436:C:T	3.95382e-07	-1.51518	-0.325498
127991473	chr9:127991473:C:G	8.29454e-07	-1.34355e-10	-1.09976
127991654	chr9:127991654:A:G	4.07499e-07	-1.53436	-0.276134
127992016	chr9:127992016:G:A	1.7762e-07	-1.42626	-1.21462
127992227	chr9:127992227:TTTA:T	2.89982e-07	-1.64159	-0.509119
127992537	chr9:127992537:T:C	7.99099e-07	-1.34355e-10	-1.13704
127992874	chr9:127992874:A:G	5.8293e-07	-1.45246	-2.62286e-10
127992950	chr9:127992950:G:A	1.30192e-06	-0.648931	-2.62286e-10
127992986	chr9:127992986:G:A	5.35969e-07	-1.53645	-2.62286e-10
127993414	chr9:127993414:G:A	2.54275e-07	-1.62775	-0.654367
127993705	chr9:127993705:G:C	1.86717e-07	-1.54232	-1.04861
127993943	chr9:127993943:G:A	1.94116e-07	-1.50465	-1.04742
127994386	chr9:127994386:T:G	4.19248e-07	-1.529	-0.253066
127994514	chr9:127994514:C:G	3.36379e-06	-1.34355e-10	0.300294
127994715	chr9:127994715:T:C	1.77467e-07	-1.43164	-1.21011
127994922	chr9:127994922:C:T	5.08312e-07	-1.58943	-2.62286e-10
127995034	chr9:127995034:G:A	1.59897e-07	-1.53504	-1.21096
127995324	chr9:127995324:C:T	8.8961e-07	-1.34355e-10	-1.02975
127995507	chr9:127995507:G:A	7.40202e-07	-1.34355e-10	-1.21361
127995537	chr9:127995537:A:G	6.04704e-07	-1.41579	-2.62286e-10
127995941	chr9:127995941:G:A	7.78812e-07	-1.34355e-10	-1.16276
127995945	chr9:127995945:G:A	6.15059e-07	-1.39881	-2.62286e-10
127995985	chr9:127995985:C:A	1.21521e-06	-1.34355e-10	-0.71786
127996125	chr9:127996125:G:A	3.56164e-07	-1.62277	-0.322369
127996214	chr9:127996214:C:T	1.03758e-05	-1.34355e-10	1.4267
127996259	chr9:127996259:C:T	5.72862e-07	-1.46988	-2.62286e-10
127996456	chr9:127996456:C:T	3.40044e-07	-1.61888	-0.372577
127996521	chr9:127996521:C:T	7.53085e-07	-1.34355e-10	-1.19635
127996629	chr9:127996629:A:G	1.64865e-07	-1.53156	-1.18384
127996654	chr9:127996654:G:A	3.42827e-06	-1.34355e-10	0.319281
127996677	chr9:127996677:G:A	6.49142e-07	-1.34488	-2.62286e-10
127996697	chr9:127996697:G:A	1.53525e-06	-1.34355e-10	-0.484078
127996867	chr9:127996867:TACATA:T	4.38659e-07	-1.5723	-0.164505
127997050	chr9:127997050:T:C	3.76164e-07	-1.55912	-0.331384
127997414	chr9:127997414:T:C	1.76297e-07	-1.49785	-1.15051
127997415	chr9:127997415:G:A	2.42721e-05	-1.34355e-10	2.27655
127998017	chr9:127998017:G:A	1.59234e-05	-1.34355e-10	1.85501
127998039	chr9:127998039:C:T	4.94755e-07	-1.64847	0.0320054
127998249	chr9:127998249:G:A	3.4771e-06	-1.34355e-10	0.333423
127998436	chr9:127998436:G:A	5.30396e-07	-1.54691	-2.62286e-10
127998593	chr9:127998593:G:A	5.87589e-07	-1.4445	-2.62286e-10
127998786	chr9:127998786:G:A	1.21545e-06	-0.717662	-2.62286e-10
127999058	chr9:127999058:C:T	1.77738e-07	-1.42713	-1.21308
127999433	chr9:127999433:T:A	9.43099e-07	-1.34355e-10	-0.971358
128000383	chr9:128000383:C:T	7.84048e-07	-1.34355e-10	-1.15606
128000399	chr9:128000399:C:G	2.47425e-07	-1.20925	-1.10017
128000549	chr9:128000549:C:T	1.8002e-06	-1.34355e-10	-0.324874
128001147	chr9:128001147:G:A	2.04648e-06	-1.34355e-10	-0.196652
128001328	chr9:128001328:G:A	5.82292e-07	-1.45356	-2.62286e-10
128001492	chr9:128001492:T:C	5.68468e-07	-1.47758	-2.62286e-10
128001584	chr9:128001584:A:G	5.53232e-07	-1.50475	-2.62286e-10
128001585	chr9:128001585:A:G	7.58393e-07	-1.34355e-10	-1.18933
128002263	chr9:128002263:A:G	1.24334e-06	-1.34355e-10	-0.694974
128002622	chr9:128002622:T:C	7.83317e-07	-1.34355e-10	-1.15699
128002676	chr9:128002676:A:G	3.31172e-07	-0.892231	-1.12566
128003270	chr9:128003270:C:T	7.96918e-07	-1.34355e-10	-1.13978
128003308	chr9:128003308:G:A	2.09133e-06	-1.34355e-10	-0.174975
128003404	chr9:128003404:A:T	1.48687e-06	-0.5161	-2.62286e-10
128003924	chr9:128003924:C:T	5.73668e-07	-1.46848	-2.62286e-10
128004131	chr9:128004131:G:A	1.70807e-07	-1.47492	-1.20508
128004384	chr9:128004384:C:T	8.22139e-07	-1.34355e-10	-1.10862
128004492	chr9:128004492:A:G	5.47345e-07	-1.51545	-2.62286e-10
128004526	chr9:128004526:G:A	2.7833e-07	-1.48486	-0.706868
128004538	chr9:128004538:A:G	5.46959e-07	-1.51616	-2.62286e-10
128004554	chr9:128004554:G:A	1.59552e-07	-1.52842	-1.21974
128004604	chr9:128004604:AT:A	7.68431e-07	-1.34355e-10	-1.17618
128004799	chr9:128004799:A:G	5.40073e-07	-1.52883	-2.62286e-10
128005135	chr9:128005135:G:T	5.68203e-07	-1.47805	-2.62286e-10
128005202	chr9:128005202:G:A	1.56123e-07	-1.58641	-1.18347
128005358	chr9:128005358:T:C	5.37778e-07	-1.53308	-2.62286e-10
128005458	chr9:128005458:C:T	5.55668e-07	-1.50036	-2.62286e-10
128005581	chr9:128005581:G:A	5.32525e-07	-1.5429	-2.62286e-10
128006131	chr9:128006131:C:T	1.81397e-07	-1.53304	-1.0868
128006225	chr9:128006225:G:C	1.76236e-07	-1.5379	-1.1108
128006475	chr9:128006475:G:C	1.75965e-07	-1.54363	-1.10661
128006547	chr9:128006547:G:A	1.68052e-07	-1.54862	-1.14763
128006738	chr9:128006738:C:G	7.79389e-07	-1.34355e-10	-1.16202
128006996	chr9:128006996:A:G	5.99614e-07	-1.42424	-2.62286e-10
128007263	chr9:128007263:A:G	5.41055e-07	-1.52701	-2.62286e-10
128007354	chr9:128007354:G:A	1.13752e-06	-1.34355e-10	-0.783928
128007379	chr9:128007379:A:AT	1.75695e-07	-1.57168	-1.0801
128007479	chr9:128007479:C:T	7.4134e-07	-1.34355e-10	-1.21207
128007752	chr9:128007752:G:A	1.73014e-07	-1.5348	-1.13236
128007997	chr9:128007997:G:T	1.74412e-07	-1.54357	-1.11554
128008103	chr9:128008103:C:T	2.42122e-06	-1.34355e-10	-0.0285027
128008205	chr9:128008205:A:C	1.78554e-07	-1.53543	-1.10021
128008375	chr9:128008375:T:G	1.70553e-07	-1.55927	-1.12221
128008406	chr9:128008406:A:G	1.85618e-07	-1.54779	-1.04905
128008437	chr9:128008437:TG:T	2.30058e-05	-1.34355e-10	2.22297
128008765	chr9:128008765:T:G	2.39412e-07	-1.50967	-0.832679
128008829	chr9:128008829:T:A	7.66409e-07	-1.34355e-10	-1.17881
128009032	chr9:128009032:G:A	1.93699e-07	-1.38636	-1.16787
128009158	chr9:128009158:G:A	5.31553e-07	-1.54473	-2.62286e-10
128009288	chr9:128009288:C:T	9.01113e-07	-1.34355e-10	-1.0169
128009316	chr9:128009316:G:A	7.35791e-07	-1.34355e-10	-1.21958
128009621	chr9:128009621:T:C	2.74336e-05	-1.34355e-10	2.39899
128009982	chr9:128009982:G:A	7.70381e-07	-1.34355e-10	-1.17364
128010052	chr9:128010052:A:C	2.90939e-07	-1.47655	-0.670869
128010147	chr9:128010147:A:G	2.39666e-07	-1.60556	-0.735724
128010610	chr9:128010610:G:A	1.76688e-07	-1.43622	-1.20992
128010675	chr9:128010675:A:C	1.58374e-06	-1.34355e-10	-0.452984
128010968	chr9:128010968:GAATA:G	6.05573e-07	-1.41435	-2.62286e-10
128011240	chr9:128011240:G:A	6.55212e-07	-1.33557	-2.62286e-10
128011282	chr9:128011282:G:A	4.87859e-07	-1.6305	-2.62286e-10
128011512	chr9:128011512:A:G	5.99422e-07	-1.63433	0.209765
128011657	chr9:128011657:T:A	5.08551e-07	-0.409202	-1.17976
128012245	chr9:128012245:T:C	1.34595e-06	-1.34355e-10	-0.615675
128012427	chr9:128012427:G:A	7.76059e-07	-1.34355e-10	-1.1663
128012473	chr9:128012473:T:C	1.26584e-06	0.462977	-1.14001
128012728	chr9:128012728:G:C	1.31666e-06	0.474982	-1.11265
128013111	chr9:128013111:G:A	1.02088e-05	-0.939605	2.35008
128013121	chr9:128013121:A:G	6.10827e-07	-0.275448	-1.13027
128013400	chr9:128013400:A:G	1.18735e-06	-0.540764	-0.20029
128013402	chr9:128013402:G:A	5.12833e-07	-1.58058	-2.62286e-10
128013536	chr9:128013536:C:T	6.97155e-07	-1.04833	-0.225189
128013537	chr9:128013537:G:A	1.20879e-06	-0.584896	-0.138262
128013783	chr9:128013783:C:G	7.41505e-07	-1.34355e-10	-1.21185
128013840	chr9:128013840:A:G	5.09817e-07	-1.22449	-0.361986
128014128	chr9:128014128:C:T	6.2422e-07	-0.227403	-1.15662
128014464	chr9:128014464:A:G	5.8617e-06	-0.974414	1.83008
128014618	chr9:128014618:T:C	1.53894e-06	0.718971	-1.20065
128014838	chr9:128014838:T:C	3.23064e-07	-1.07691	-0.965766
128014943	chr9:128014943:C:T	7.48253e-07	-1.34355e-10	-1.20279
128015000	chr9:128015000:C:T	7.35571e-07	-1.34355e-10	-1.21988
128015151	chr9:128015151:G:A	7.41959e-07	-1.34355e-10	-1.21123
128015189	chr9:128015189:A:G	5.88546e-06	1.74549	-0.885783
128015299	chr9:128015299:C:T	8.15837e-07	-1.34355e-10	-1.11631
128015351	chr9:128015351:C:G	7.9593e-07	-1.34355e-10	-1.14102
128015469	chr9:128015469:C:T	7.94525e-07	-1.34355e-10	-1.14279
128015514	chr9:128015514:T:C	3.20299e-06	-1.34355e-10	0.25131
128015614	chr9:128015614:T:G	4.38031e-07	-0.679474	-1.05876
128015621	chr9:128015621:G:A	9.46664e-07	0.24235	-1.20993
128015671	chr9:128015671:A:T	5.35107e-07	-0.477776	-1.06029
128015870	chr9:128015870:A:G	4.37496e-07	-0.548123	-1.19134
128015914	chr9:128015914:G:A	7.89143e-07	-1.34355e-10	-1.14958
128015999	chr9:128015999:T:C	8.26916e-07	-1.34355e-10	-1.10283
128016181	chr9:128016181:C:T	8.36105e-07	-1.34355e-10	-1.09178
128016223	chr9:128016223:T:C	1.33202e-05	-1.34355e-10	1.67651
128016235	chr9:128016235:T:C	1.764e-07	-1.5759	-1.07188
128016363	chr9:128016363:A:G	1.30738e-06	-1.34355e-10	-0.644746
128016470	chr9:128016470:C:T	1.05928e-06	-1.34355e-10	-0.855185
128016478	chr9:128016478:G:A	1.05683e-06	-1.34355e-10	-0.857499
128016501	chr9:128016501:A:T	1.20112e-06	-1.34355e-10	-0.729523
128016609	chr9:128016609:T:C	1.86372e-06	-1.34355e-10	-0.290198
128016698	chr9:128016698:C:T	1.51434e-07	-1.58303	-1.21735
128016853	chr9:128016853:T:C	7.5018e-07	-1.34355e-10	-1.20022
128016863	chr9:128016863:C:G	6.25922e-06	-1.34355e-10	0.921281
128017102	chr9:128017102:G:A	5.80595e-07	-1.45648	-2.62286e-10
128017444	chr9:128017444:T:C	8.62151e-07	-1.34355e-10	-1.0611
128017789	chr9:128017789:G:A	8.12452e-07	-1.34355e-10	-1.12047
128017843	chr9:128017843:A:G	1.64514e-07	-1.58542	-1.13211
128017860	chr9:128017860:C:T	3.9428e-06	-1.34355e-10	0.459117
128018098	chr9:128018098:A:G	8.29589e-07	-1.34355e-10	-1.0996
128018173	chr9:128018173:G:A	8.31307e-07	-1.34355e-10	-1.09753
128018380	chr9:128018380:C:A	8.19534e-07	-1.34355e-10	-1.11179
128018414	chr9:128018414:A:G	8.43187e-07	-1.34355e-10	-1.08334
128018525	chr9:128018525:T:C	1.51761e-07	-1.58079	-1.21743
128018683	chr9:128018683:T:C	1.54847e-07	-1.61162	-1.16647
128019060	chr9:128019060:T:C	1.51727e-07	-1.62903	-1.16942
128019161	chr9:128019161:A:G	1.53875e-07	-1.59656	-1.18783
128019223	chr9:128019223:C:T	8.88236e-07	-1.34355e-10	-1.03129
128019277	chr9:128019277:G:A	1.43936e-07	-1.63563	-1.21553
128019351	chr9:128019351:T:C	9.159e-07	-1.34355e-10	-1.00062
128019411	chr9:128019411:A:G	1.12841e-06	-0.791964	-2.62286e-10
128019617	chr9:128019617:A:T	1.85634e-07	-1.62826	-0.968498
128019752	chr9:128019752:G:A	1.44908e-07	-1.65532	-1.18911
128019976	chr9:128019976:TTGTTGC:T	1.50707e-07	-1.61182	-1.19337
128020134	chr9:128020134:G:A	1.52512e-07	-1.62789	-1.16539
128020146	chr9:128020146:G:A	1.94746e-07	-1.49318	-1.05566
128020540	chr9:128020540:C:T	9.25307e-07	-1.34355e-10	-0.990404
128020570	chr9:128020570:G:A	1.07265e-06	-0.842641	-2.62286e-10
128021019	chr9:128021019:T:A	8.21623e-07	-1.34355e-10	-1.10925
128021061	chr9:128021061:C:T	1.51528e-07	-1.63404	-1.16571
128021162	chr9:128021162:T:G	7.73183e-07	-1.34355e-10	-1.17001
128021434	chr9:128021434:C:T	1.51907e-07	-1.61705	-1.18021
128021571	chr9:128021571:G:A	8.3757e-07	-1.34355e-10	-1.09002
128021628	chr9:128021628:G:A	7.8661e-07	-1.34355e-10	-1.1528
128021854	chr9:128021854:C:A	1.43304e-07	-1.64647	-1.20909
128022018	chr9:128022018:T:C	1.60868e-07	-1.64082	-1.09912
128022274	chr9:128022274:C:T	9.42329e-07	-1.34355e-10	-0.972175
```
