## Supplementary material for "Characterization of shared and ancestry-specific signals driving complex traits using multi-ancestry fine-mapping": susiex_nc2.cs80.cs

```
CS_ID	SNP	BP	REF_ALLELE	ALT_ALLELE	REF_FRQ	BETA	SE	-LOG10P	CS_PIP	OVRL_PIP
1	chr9:127546160:T:C	127546160	C,C	T,T	1,1	-inf,-inf	inf,inf	6.58179,1.0426	0.193755	0.193796
1	chr9:127546077:A:G	127546077	G,G	A,A	1,1	-inf,-inf	inf,inf	6.50772,1.1222	0.191124	0.191167
1	chr9:127546178:T:A	127546178	A,A	T,T	1,1	inf,inf	inf,inf	6.49904,1.07	0.16994	0.169981
1	chr9:127546917:G:A	127546917	A,A	G,G	1,1	-inf,-inf	inf,inf	6.33013,0.78168	0.0735483	0.0735894
1	chr9:127547795:C:A	127547795	A,A	C,C	1,1	-inf,-inf	inf,inf	5.94291,0.98869	0.0449525	0.0449943
1	chr9:127548053:C:T	127548053	T,T	C,C	1,1	-inf,-inf	inf,inf	6.32035,0.385592	0.0444429	0.0444825
1	chr9:127548056:C:T	127548056	T,T	C,C	1,1	-inf,-inf	inf,inf	6.30726,0.378189	0.0428388	0.0428784
1	chr9:127546745:T:C	127546745	C,C	T,T	1,1	-inf,-inf	inf,inf	5.81857,0.955951	0.0329065	0.0329461
1	chr9:127526952:GT:G	127526952	G,G	GT,GT	1,1	inf,inf	inf,inf	5.15009,1.7732	0.0228937	0.0235829
2	chr9:127804260:A:G	127804260	G,G	A,A	1,1	-inf,-inf	inf,inf	4.28901,0.743836	0.0184002	0.0193384
2	chr9:127024586:T:A	127024586	NA,A	NA,T	NA,1	NA,inf	NA,inf	NA,2.80015	0.0149704	0.0150241
2	chr9:127110197:G:A	127110197	NA,A	NA,G	NA,1	NA,inf	NA,inf	NA,2.75741	0.0138896	0.0139391
2	chr9:127090770:G:A	127090770	NA,A	NA,G	NA,1	NA,inf	NA,inf	NA,2.72289	0.0129789	0.0130254
2	chr9:127092847:C:A	127092847	NA,A	NA,C	NA,1	NA,inf	NA,inf	NA,2.59948	0.0101807	0.0102183
2	chr9:127845359:C:T	127845359	NA,T	NA,C	NA,1	NA,-inf	NA,inf	NA,2.55306	0.00773473	0.00779196
2	chr9:127646059:A:G	127646059	G,NA	A,NA	1,NA	inf,NA	inf,NA	2.82874,NA	0.00766112	0.00774359
2	chr9:127572831:G:A	127572831	A,A	G,G	1,1	-inf,inf	inf,inf	3.83849,0.355123	0.00765911	0.00786908
2	chr9:127131130:G:A	127131130	NA,A	NA,G	NA,1	NA,inf	NA,inf	NA,2.45026	0.00755534	0.00758444
2	chr9:127512364:C:T	127512364	NA,T	NA,C	NA,1	NA,inf	NA,inf	NA,2.91602	0.00706525	0.00714127
2	chr9:127122184:C:T	127122184	NA,T	NA,C	NA,1	NA,inf	NA,inf	NA,2.38177	0.00664016	0.00666601
2	chr9:127834895:A:G	127834895	NA,G	NA,A	NA,1	NA,inf	NA,inf	NA,2.42761	0.00646268	0.00650834
2	chr9:127414147:C:T	127414147	NA,T	NA,C	NA,1	NA,inf	NA,inf	NA,2.80326	0.00622166	0.00628317
2	chr9:127700904:T:G	127700904	G,NA	T,NA	1,NA	inf,NA	inf,NA	2.71507,NA	0.0061086	0.00617436
2	chr9:127147185:A:C	127147185	NA,C	NA,A	NA,1	NA,inf	NA,inf	NA,2.33295	0.00602668	0.00605049
2	chr9:127591471:C:T	127591471	NA,T	NA,C	NA,1	NA,inf	NA,inf	NA,2.53166	0.00601472	0.0060649
2	chr9:127158184:G:A	127158184	A,A	G,G	1,1	-inf,inf	inf,inf	2.56409,1.51431	0.00563095	0.00569786
2	chr9:127151040:T:C	127151040	C,C	T,T	1,1	inf,-inf	inf,inf	2.48675,1.58806	0.00554544	0.00561117
2	chr9:127169695:G:A	127169695	A,A	G,G	1,1	-inf,inf	inf,inf	2.58847,1.47098	0.00542205	0.00548705
2	chr9:128009621:T:C	128009621	NA,C	NA,T	NA,1	NA,inf	NA,inf	NA,2.31272	0.00529923	0.00533324
2	chr9:127166841:A:G	127166841	G,G	A,A	1,1	-inf,inf	inf,inf	2.62296,1.39256	0.00507512	0.00513585
2	chr9:127410208:T:A	127410208	NA,A	NA,T	NA,1	NA,inf	NA,inf	NA,2.68796	0.00502216	0.00507213
2	chr9:127137216:G:A	127137216	NA,A	NA,G	NA,1	NA,inf	NA,inf	NA,2.23412	0.00498206	0.00500221
2	chr9:127137541:G:A	127137541	NA,A	NA,G	NA,1	NA,inf	NA,inf	NA,2.19305	0.00461899	0.00463781
2	chr9:127997415:G:A	127997415	NA,A	NA,G	NA,1	NA,inf	NA,inf	NA,2.24824	0.00454565	0.00457517
2	chr9:128008437:TG:T	128008437	NA,T	NA,TG	NA,1	NA,inf	NA,inf	NA,2.21997	0.00433317	0.0043612
2	chr9:127757644:TG:T	127757644	T,NA	TG,NA	1,NA	-inf,NA	inf,NA	2.66082,NA	0.003852	0.00391965
2	chr9:127111302:A:C	127111302	C,C	A,A	1,1	inf,-inf	inf,inf	2.50544,1.30637	0.00354404	0.00358618
2	chr9:127135451:C:T	127135451	NA,T	NA,C	NA,1	NA,inf	NA,inf	NA,2.03151	0.00339331	0.00340759
2	chr9:127837401:T:G	127837401	NA,G	NA,T	NA,1	NA,inf	NA,inf	NA,2.0772	0.00331413	0.00333785
2	chr9:127839462:G:A	127839462	NA,A	NA,G	NA,1	NA,-inf	NA,inf	NA,2.07542	0.00301392	0.00303733
2	chr9:127150015:A:G	127150015	G,G	A,A	1,1	inf,-inf	inf,inf	2.36511,1.35735	0.00300936	0.0030447
2	chr9:127998017:G:A	127998017	NA,A	NA,G	NA,1	NA,inf	NA,inf	NA,2.02473	0.00298044	0.00300015
2	chr9:127101266:T:C	127101266	C,C	T,T	1,1	inf,-inf	inf,inf	2.45158,1.25396	0.00293339	0.00296827
2	chr9:127027336:A:C	127027336	C,C	A,A	1,1	inf,-inf	inf,inf	1.59832,2.08063	0.00292348	0.00295143
2	chr9:127192055:T:C	127192055	C,C	T,T	1,1	-inf,inf	inf,inf	1.22284,2.56022	0.00286638	0.00291689
2	chr9:127990305:C:T	127990305	NA,T	NA,C	NA,1	NA,inf	NA,inf	NA,1.98642	0.00282907	0.00284745
2	chr9:127518935:A:T	127518935	NA,T	NA,A	NA,1	NA,inf	NA,inf	NA,2.34224	0.00263445	0.00266568
2	chr9:127498650:T:C	127498650	NA,C	NA,T	NA,1	NA,inf	NA,inf	NA,2.33262	0.00262776	0.00265826
2	chr9:127044417:T:C	127044417	C,C	T,T	1,1	inf,-inf	inf,inf	2.2754,1.35128	0.00262685	0.00265651
2	chr9:127828070:A:G	127828070	G,NA	A,NA	1,NA	inf,NA	inf,NA	2.35096,NA	0.00255955	0.00259407
2	chr9:128016223:T:C	128016223	NA,C	NA,T	NA,1	NA,inf	NA,inf	NA,1.92926	0.0025126	0.00252929
2	chr9:127442778:A:G	127442778	NA,G	NA,A	NA,1	NA,inf	NA,inf	NA,2.29079	0.00251042	0.00253515
2	chr9:127526438:C:A	127526438	A,A	C,C	1,1	inf,inf	inf,inf	4.48388,1.94099	0.00250676	0.00878174
2	chr9:127081638:G:A	127081638	NA,A	NA,G	NA,1	NA,inf	NA,inf	NA,1.8498	0.00234379	0.00235456
2	chr9:127484885:G:A	127484885	NA,A	NA,G	NA,1	NA,inf	NA,inf	NA,2.28562	0.00230126	0.00232936
2	chr9:127060257:G:A	127060257	A,A	G,G	1,1	inf,-inf	inf,inf	2.34253,1.20602	0.00228386	0.00231019
2	chr9:127048588:A:G	127048588	G,G	A,A	1,1	inf,-inf	inf,inf	2.39164,1.13892	0.00225121	0.00227714
2	chr9:127276292:A:G	127276292	NA,G	NA,A	NA,1	NA,-inf	NA,inf	NA,1.99171	0.00212298	0.00214537
2	chr9:127556305:T:A	127556305	A,A	T,T	1,1	-inf,-inf	inf,inf	1.74482,0.282533	0.00208338	0.00208673
2	chr9:127567852:C:T	127567852	T,T	C,C	1,1	-inf,inf	inf,inf	3.34411,0.1495	0.00208045	0.00214344
2	chr9:127567949:G:T	127567949	T,T	G,G	1,1	-inf,inf	inf,inf	3.33331,0.14397	0.00202931	0.00209067
2	chr9:127427529:C:G	127427529	NA,G	NA,C	NA,1	NA,inf	NA,inf	NA,2.20354	0.00200883	0.0020327
2	chr9:127278772:C:T	127278772	NA,T	NA,C	NA,1	NA,-inf	NA,inf	NA,1.76102	0.00199217	0.00200572
2	chr9:127298534:C:G	127298534	NA,G	NA,C	NA,1	NA,inf	NA,inf	NA,1.76541	0.00197953	0.00199508
2	chr9:127996214:C:T	127996214	NA,T	NA,C	NA,1	NA,inf	NA,inf	NA,1.7947	0.00197509	0.00198818
2	chr9:127944865:G:A	127944865	NA,A	NA,G	NA,1	NA,inf	NA,inf	NA,1.78474	0.00193764	0.00195065
2	chr9:127944280:G:A	127944280	NA,A	NA,G	NA,1	NA,inf	NA,inf	NA,1.78462	0.00193712	0.00195013
2	chr9:127130875:G:A	127130875	A,NA	G,NA	1,NA	-inf,NA	inf,NA	1.49719,NA	0.00186782	0.00187463
2	chr9:127026451:CCAT:C	127026451	C,C	CCAT,CCAT	1,1	inf,-inf	inf,inf	2.10284,1.32717	0.0018627	0.00188343
2	chr9:127806403:G:A	127806403	NA,A	NA,G	NA,1	NA,-inf	NA,inf	NA,1.83184	0.00185662	0.00187188
2	chr9:127870263:G:A	127870263	A,A	G,G	1,1	-inf,inf	inf,inf	2.68167,0.774432	0.00185477	0.00190264
2	chr9:127026154:C:T	127026154	T,T	C,C	1,1	inf,-inf	inf,inf	2.07904,1.34338	0.0018463	0.00186669
2	chr9:127889958:A:G	127889958	NA,G	NA,A	NA,1	NA,-inf	NA,inf	NA,1.66364	0.00178622	0.001797
2	chr9:127742123:C:G	127742123	NA,G	NA,C	NA,1	NA,inf	NA,inf	NA,1.85566	0.0017811	0.00179852
2	chr9:127293286:C:T	127293286	NA,T	NA,C	NA,1	NA,inf	NA,inf	NA,1.6743	0.00177781	0.00179113
2	chr9:127740187:G:A	127740187	NA,A	NA,G	NA,1	NA,inf	NA,inf	NA,1.85452	0.00177627	0.00179365
2	chr9:127416633:T:C	127416633	C,C	T,T	1,1	inf,inf	inf,inf	3.71132,1.81292	0.00176497	0.00284374
2	chr9:127549169:A:G	127549169	NA,G	NA,A	NA,1	NA,inf	NA,inf	NA,1.89617	0.00170426	0.00172149
2	chr9:127404678:T:C	127404678	C,C	T,T	1,1	inf,inf	inf,inf	3.42497,2.49492	0.00166739	0.00415743
2	chr9:127749084:A:T	127749084	NA,T	NA,A	NA,1	NA,inf	NA,inf	NA,1.81306	0.00165451	0.00167062
2	chr9:127750196:C:T	127750196	NA,T	NA,C	NA,1	NA,inf	NA,inf	NA,1.81252	0.00165297	0.00166907
2	chr9:127798837:A:G	127798837	G,G	A,A	1,1	-inf,-inf	inf,inf	3.14763,0.390615	0.00159695	0.00165551
2	chr9:127438492:C:T	127438492	NA,T	NA,C	NA,1	NA,inf	NA,inf	NA,2.00621	0.00154826	0.00156532
2	chr9:127806135:G:A	127806135	NA,A	NA,G	NA,1	NA,-inf	NA,inf	NA,1.72898	0.00154469	0.00155738
2	chr9:127489647:C:T	127489647	NA,T	NA,C	NA,1	NA,inf	NA,inf	NA,1.84067	0.00152825	0.00154221
2	chr9:128013111:G:A	128013111	A,A	G,G	1,1	-inf,inf	inf,inf	0.653048,2.28698	0.00152617	0.00153916
2	chr9:127663737:G:A	127663737	NA,A	NA,G	NA,1	NA,inf	NA,inf	NA,1.78348	0.00151562	0.00153084
2	chr9:127435802:T:C	127435802	NA,C	NA,T	NA,1	NA,inf	NA,inf	NA,1.99262	0.00151232	0.00152899
2	chr9:127608760:C:T	127608760	NA,T	NA,C	NA,1	NA,inf	NA,inf	NA,1.73277	0.00150863	0.00152132
2	chr9:127514401:C:T	127514401	NA,T	NA,C	NA,1	NA,inf	NA,inf	NA,1.80451	0.00150704	0.00152026
2	chr9:127456878:A:T	127456878	NA,T	NA,A	NA,1	NA,inf	NA,inf	NA,1.98339	0.00149081	0.00150721
2	chr9:127977017:G:T	127977017	NA,T	NA,G	NA,1	NA,inf	NA,inf	NA,1.63254	0.00148276	0.00149268
2	chr9:127970128:T:C	127970128	NA,C	NA,T	NA,1	NA,inf	NA,inf	NA,1.62553	0.00146647	0.00147627
2	chr9:127407368:C:T	127407368	NA,T	NA,C	NA,1	NA,inf	NA,inf	NA,1.97878	0.00146496	0.00147963
2	chr9:127982659:C:T	127982659	NA,T	NA,C	NA,1	NA,inf	NA,inf	NA,1.62564	0.00146313	0.00147293
2	chr9:127954577:T:A	127954577	NA,A	NA,T	NA,1	NA,inf	NA,inf	NA,1.62794	0.00145251	0.00146238
2	chr9:127404578:T:C	127404578	C,C	T,T	1,1	inf,inf	inf,inf	3.50234,2.34609	0.00144957	0.00366835
2	chr9:127960256:G:A	127960256	NA,A	NA,G	NA,1	NA,inf	NA,inf	NA,1.61781	0.00144493	0.00145461
2	chr9:127707105:C:T	127707105	NA,T	NA,C	NA,1	NA,-inf	NA,inf	NA,1.72078	0.00141351	0.00142732
2	chr9:127760712:T:C	127760712	C,NA	T,NA	1,NA	inf,NA	inf,NA	2.05757,NA	0.00140666	0.00142596
2	chr9:127427881:T:G	127427881	NA,G	NA,T	NA,1	NA,inf	NA,inf	NA,1.94009	0.00139142	0.00140663
2	chr9:127748499:G:A	127748499	NA,A	NA,G	NA,1	NA,inf	NA,inf	NA,1.78541	0.0013815	0.00139572
2	chr9:127833819:C:T	127833819	NA,T	NA,C	NA,1	NA,-inf	NA,inf	NA,1.7561	0.00137531	0.00138844
2	chr9:127152943:A:G	127152943	NA,G	NA,A	NA,1	NA,inf	NA,inf	NA,1.56165	0.00136994	0.00137671
2	chr9:127937109:A:G	127937109	NA,G	NA,A	NA,1	NA,inf	NA,inf	NA,1.59273	0.00136602	0.00137532
2	chr9:127096239:T:C	127096239	C,C	T,T	1,1	inf,-inf	inf,inf	2.70652,0.635448	0.00136574	0.00138938
2	chr9:127090658:G:A	127090658	A,NA	G,NA	1,NA	-inf,NA	inf,NA	1.35334,NA	0.0013519	0.00135709
2	chr9:127949765:A:C	127949765	NA,C	NA,A	NA,1	NA,inf	NA,inf	NA,1.58804	0.00134953	0.00135875
2	chr9:127462506:G:C	127462506	NA,C	NA,G	NA,1	NA,inf	NA,inf	NA,1.91902	0.00133772	0.00135238
2	chr9:127566808:G:A	127566808	A,NA	G,NA	1,NA	inf,NA	inf,NA	1.98922,NA	0.00132794	0.0013443
2	chr9:127369394:G:T	127369394	NA,T	NA,G	NA,1	NA,-inf	NA,inf	NA,1.75444	0.001325	0.00133835
2	chr9:127197047:C:T	127197047	NA,T	NA,C	NA,1	NA,inf	NA,inf	NA,1.67709	0.00131433	0.00132524
2	chr9:127846160:C:A	127846160	NA,A	NA,C	NA,1	NA,inf	NA,inf	NA,1.56505	0.00130471	0.00131413
2	chr9:127873437:G:A	127873437	NA,A	NA,G	NA,1	NA,inf	NA,inf	NA,1.58188	0.00129308	0.00130383
2	chr9:127838998:C:T	127838998	T,T	C,C	1,1	inf,-inf	inf,inf	1.19638,1.51855	0.0012484	0.00125676
2	chr9:127410576:C:T	127410576	NA,T	NA,C	NA,1	NA,inf	NA,inf	NA,1.86006	0.00123927	0.00125257
2	chr9:127881042:C:T	127881042	NA,T	NA,C	NA,1	NA,inf	NA,inf	NA,1.56143	0.00123594	0.0012463
2	chr9:127321039:A:G	127321039	NA,G	NA,A	NA,1	NA,inf	NA,inf	NA,1.66692	0.00123468	0.00124535
2	chr9:127986284:A:G	127986284	NA,G	NA,A	NA,1	NA,inf	NA,inf	NA,1.52555	0.0012268	0.00123505
2	chr9:128016863:C:G	128016863	NA,G	NA,C	NA,1	NA,inf	NA,inf	NA,1.51821	0.00118158	0.00118982
2	chr9:127408428:G:A	127408428	NA,A	NA,G	NA,1	NA,inf	NA,inf	NA,1.62909	0.00115718	0.00116704
2	chr9:127809076:T:C	127809076	NA,C	NA,T	NA,1	NA,-inf	NA,inf	NA,1.58675	0.00115466	0.00116448
2	chr9:128015189:A:G	128015189	G,G	A,A	1,1	-inf,-inf	inf,inf	2.10355,0.406454	0.00115171	0.00116077
2	chr9:127842285:G:A	127842285	NA,A	NA,G	NA,1	NA,inf	NA,inf	NA,1.4921	0.00114825	0.00115656
2	chr9:127876913:A:G	127876913	NA,G	NA,A	NA,1	NA,inf	NA,inf	NA,1.51338	0.00114242	0.00115191
2	chr9:127317000:G:C	127317000	NA,C	NA,G	NA,1	NA,inf	NA,inf	NA,1.61963	0.00114201	0.00115185
2	chr9:127196921:T:G	127196921	NA,G	NA,T	NA,1	NA,inf	NA,inf	NA,1.45055	0.00114097	0.00114981
2	chr9:127876056:G:A	127876056	NA,A	NA,G	NA,1	NA,inf	NA,inf	NA,1.50967	0.00113668	0.00114612
2	chr9:127444237:C:T	127444237	NA,T	NA,C	NA,1	NA,inf	NA,inf	NA,1.8082	0.00113662	0.00114874
2	chr9:127039878:A:G	127039878	NA,G	NA,A	NA,1	NA,-inf	NA,inf	NA,1.49363	0.00113504	0.00114311
2	chr9:127809078:TTCTC:T	127809078	NA,T	NA,TTCTC	NA,1	NA,-inf	NA,inf	NA,1.5737	0.00112865	0.00113825
2	chr9:127442115:A:G	127442115	G,G	A,A	1,1	inf,inf	inf,inf	4.57899,0.277357	0.00112731	0.00177142
2	chr9:127771215:G:A	127771215	A,NA	G,NA	1,NA	inf,NA	inf,NA	1.90556,NA	0.00109943	0.00111381
2	chr9:127946372:G:A	127946372	NA,A	NA,G	NA,1	NA,inf	NA,inf	NA,1.46837	0.00109934	0.00110691
2	chr9:127395270:C:T	127395270	NA,T	NA,C	NA,1	NA,inf	NA,inf	NA,1.38113	0.00108357	0.00108919
2	chr9:127956832:A:G	127956832	NA,G	NA,A	NA,1	NA,inf	NA,inf	NA,1.46438	0.00108231	0.00108976
2	chr9:127188681:T:C	127188681	NA,C	NA,T	NA,1	NA,-inf	NA,inf	NA,1.37932	0.00107106	0.00107797
2	chr9:127592000:G:C	127592000	NA,C	NA,G	NA,1	NA,-inf	NA,inf	NA,1.40029	0.00106216	0.00106968
2	chr9:127809212:GCTGTCA:G	127809212	G,NA	GCTGTCA,NA	1,NA	-inf,NA	inf,NA	2.10378,NA	0.00104587	0.0010657
2	chr9:127412817:G:A	127412817	A,A	G,G	1,1	inf,inf	inf,inf	2.6158,1.67114	0.00103358	0.00114286
2	chr9:127466005:T:C	127466005	NA,C	NA,T	NA,1	NA,inf	NA,inf	NA,1.75519	0.00102272	0.00103378
2	chr9:127917085:G:T	127917085	NA,T	NA,G	NA,1	NA,inf	NA,inf	NA,1.42533	0.00101742	0.00102453
2	chr9:127728813:A:G	127728813	NA,G	NA,A	NA,1	NA,inf	NA,inf	NA,1.56015	0.00101551	0.0010256
2	chr9:127932504:A:G	127932504	NA,G	NA,A	NA,1	NA,-inf	NA,inf	NA,1.42115	0.000996561	0.00100489
2	chr9:127402257:C:T	127402257	T,NA	C,NA	1,NA	-inf,NA	inf,NA	1.38951,NA	0.000975211	0.000980933
2	chr9:127540518:G:A	127540518	NA,A	NA,G	NA,1	NA,inf	NA,inf	NA,1.75443	0.000971866	0.000983251
2	chr9:127222829:G:A	127222829	A,A	G,G	1,1	inf,-inf	inf,inf	1.94467,0.832312	0.000964244	0.000972678
2	chr9:127399624:C:T	127399624	NA,T	NA,C	NA,1	NA,inf	NA,inf	NA,1.31616	0.000960946	0.000966032
2	chr9:127113805:G:A	127113805	NA,A	NA,G	NA,1	NA,inf	NA,inf	NA,1.49927	0.000960611	0.00096868
2	chr9:127978965:C:T	127978965	NA,T	NA,C	NA,1	NA,inf	NA,inf	NA,1.38993	0.000956559	0.000963107
2	chr9:127074332:A:C	127074332	C,C	A,A	1,1	inf,-inf	inf,inf	2.52266,0.549797	0.000954243	0.000968829
2	chr9:127240879:TCCTGGGTGGCAGAGTGAGAC:T	127240879	T,NA	TCCTGGGTGGCAGAGTGAGAC,NA	1,NA	-inf,NA	inf,NA	1.10105,NA	0.000951572	0.00095462
2	chr9:127974635:C:T	127974635	NA,T	NA,C	NA,1	NA,inf	NA,inf	NA,1.38058	0.000947405	0.000953867
2	chr9:127860349:C:T	127860349	T,NA	C,NA	1,NA	-inf,NA	inf,NA	1.96968,NA	0.000947312	0.000964068
2	chr9:127142880:A:G	127142880	G,G	A,A	1,1	inf,-inf	inf,inf	1.77536,1.32239	0.000940789	0.000952473
2	chr9:127174082:G:A	127174082	A,A	G,G	1,1	inf,-inf	inf,inf	2.2672,0.769937	0.000920837	0.0009329
2	chr9:127866557:T:C	127866557	NA,C	NA,T	NA,1	NA,-inf	NA,inf	NA,1.49404	0.000917751	0.000926925
2	chr9:127126678:T:A	127126678	A,NA	T,NA	1,NA	-inf,NA	inf,NA	1.18027,NA	0.000916176	0.000919963
2	chr9:127260427:A:G	127260427	NA,G	NA,A	NA,1	NA,inf	NA,inf	NA,1.34683	0.000911279	0.000918573
2	chr9:127438518:T:C	127438518	NA,C	NA,T	NA,1	NA,inf	NA,inf	NA,1.52449	0.000899637	0.000906954
2	chr9:127104641:A:G	127104641	G,G	A,A	1,1	inf,-inf	inf,inf	2.52486,0.503215	0.000889361	0.000903081
2	chr9:127459253:G:A	127459253	NA,A	NA,G	NA,1	NA,inf	NA,inf	NA,1.47015	0.00088896	0.000895972
2	chr9:127275457:T:A	127275457	NA,A	NA,T	NA,1	NA,inf	NA,inf	NA,1.33144	0.000886332	0.000893414
2	chr9:128014464:A:G	128014464	G,G	A,A	1,1	-inf,inf	inf,inf	0.631033,2.01142	0.000884478	0.000892089
2	chr9:127452970:C:T	127452970	T,T	C,C	1,1	inf,inf	inf,inf	4.36156,0.274088	0.000883356	0.00129889
2	chr9:127391058:G:A	127391058	NA,A	NA,G	NA,1	NA,inf	NA,inf	NA,1.63279	0.000879808	0.000888877
2	chr9:127490028:T:A	127490028	A,A	T,T	1,1	-inf,-inf	inf,inf	4.34703,0.0302798	0.000879471	0.00122036
2	chr9:127178100:T:C	127178100	C,C	T,T	1,1	inf,-inf	inf,inf	2.12584,0.87372	0.000872624	0.000883503
2	chr9:127421511:T:C	127421511	NA,C	NA,T	NA,1	NA,inf	NA,inf	NA,2.07589	0.000872564	0.000893794
2	chr9:127795448:A:C	127795448	NA,C	NA,A	NA,1	NA,-inf	NA,inf	NA,1.52063	0.000869902	0.000878568
2	chr9:127167565:A:T	127167565	T,T	A,A	1,1	-inf,inf	inf,inf	0.967909,0.777331	0.000869804	0.000871165
2	chr9:127941186:G:A	127941186	NA,A	NA,G	NA,1	NA,-inf	NA,inf	NA,1.33033	0.000869495	0.000876256
2	chr9:127443417:A:G	127443417	NA,G	NA,A	NA,1	NA,inf	NA,inf	NA,1.49489	0.00085638	0.000863347
2	chr9:127396413:G:T	127396413	NA,T	NA,G	NA,1	NA,inf	NA,inf	NA,1.61587	0.00085367	0.000862479
2	chr9:127440870:C:T	127440870	NA,T	NA,C	NA,1	NA,inf	NA,inf	NA,1.49159	0.000851756	0.000858685
2	chr9:127454968:A:C	127454968	NA,C	NA,A	NA,1	NA,inf	NA,inf	NA,1.48478	0.000850223	0.000857094
2	chr9:127184321:G:A	127184321	A,A	G,G	1,1	inf,-inf	inf,inf	2.23899,0.735172	0.000848844	0.000859747
2	chr9:127551094:A:G	127551094	NA,G	NA,A	NA,1	NA,inf	NA,inf	NA,1.40311	0.000829614	0.000837052
2	chr9:127209607:G:A	127209607	NA,A	NA,G	NA,1	NA,inf	NA,inf	NA,1.41846	0.000827026	0.000833948
2	chr9:127575998:A:G	127575998	G,G	A,A	1,1	inf,-inf	inf,inf	3.35186,0.0985833	0.000826602	0.000901589
2	chr9:127454771:C:G	127454771	G,G	C,C	1,1	inf,inf	inf,inf	4.35495,0.269949	0.000823702	0.00123049
2	chr9:127728346:G:A	127728346	NA,A	NA,G	NA,1	NA,inf	NA,inf	NA,1.2413	0.000821945	0.000827832
2	chr9:127147849:T:G	127147849	NA,G	NA,T	NA,1	NA,inf	NA,inf	NA,1.41475	0.000819945	0.000826822
2	chr9:127470144:T:C	127470144	NA,C	NA,T	NA,1	NA,inf	NA,inf	NA,1.48098	0.000809629	0.000816458
2	chr9:127599779:G:A	127599779	NA,A	NA,G	NA,1	NA,-inf	NA,inf	NA,1.2466	0.000806832	0.000812601
2	chr9:127467127:T:C	127467127	NA,C	NA,T	NA,1	NA,inf	NA,inf	NA,1.45945	0.000801473	0.00080805
2	chr9:127197832:G:A	127197832	A,A	G,G	1,1	-inf,inf	inf,inf	1.69651,0.917857	0.000795028	0.000801087
2	chr9:127795609:A:G	127795609	G,G	A,A	1,1	-inf,-inf	inf,inf	2.65673,0.49552	0.000791542	0.000816745
2	chr9:127092494:C:T	127092494	T,T	C,C	1,1	inf,-inf	inf,inf	2.51333,0.43046	0.000788359	0.000800553
2	chr9:127429328:T:A	127429328	NA,A	NA,T	NA,1	NA,inf	NA,inf	NA,1.44529	0.00078767	0.000794094
2	chr9:127258605:C:T	127258605	NA,T	NA,C	NA,1	NA,inf	NA,inf	NA,1.39317	0.00078733	0.000793955
2	chr9:127109315:C:T	127109315	NA,T	NA,C	NA,1	NA,inf	NA,inf	NA,1.37892	0.000773117	0.00077961
2	chr9:127125854:T:C	127125854	NA,C	NA,T	NA,1	NA,-inf	NA,inf	NA,1.28199	0.00077196	0.000777647
2	chr9:127413191:G:A	127413191	A,A	G,G	1,1	inf,inf	inf,inf	3.30974,2.08596	0.000769065	0.00170894
2	chr9:127144222:A:G	127144222	NA,G	NA,A	NA,1	NA,inf	NA,inf	NA,1.37532	0.000768093	0.000774532
2	chr9:127781159:G:A	127781159	NA,A	NA,G	NA,1	NA,inf	NA,inf	NA,1.32701	0.000763506	0.000769847
2	chr9:127045280:T:C	127045280	C,C	T,T	1,1	inf,-inf	inf,inf	2.35472,0.58254	0.000761868	0.000773016
2	chr9:127868094:G:A	127868094	NA,A	NA,G	NA,1	NA,-inf	NA,inf	NA,1.38489	0.000760814	0.000768425
2	chr9:127272500:T:A	127272500	A,NA	T,NA	1,NA	-inf,NA	inf,NA	0.493999,NA	0.000758878	0.000760023
2	chr9:127866382:C:T	127866382	NA,T	NA,C	NA,1	NA,inf	NA,inf	NA,1.25007	0.000757706	0.000763174
2	chr9:128017860:C:T	128017860	NA,T	NA,C	NA,1	NA,inf	NA,inf	NA,1.25866	0.000756702	0.000762061
2	chr9:127151279:A:G	127151279	G,G	A,A	1,1	-inf,inf	inf,inf	0.828492,0.922331	0.000752775	0.000754138
2	chr9:127877389:CACACACAA:C	127877389	NA,C	NA,CACACACAA	NA,1	NA,inf	NA,inf	NA,1.27691	0.000747056	0.00075332
2	chr9:127998249:G:A	127998249	NA,A	NA,G	NA,1	NA,inf	NA,inf	NA,1.18656	0.000741757	0.000747258
2	chr9:127272499:T:G	127272499	G,NA	T,NA	1,NA	-inf,NA	inf,NA	0.484923,NA	0.000738841	0.000739972
2	chr9:127327997:A:C	127327997	NA,C	NA,A	NA,1	NA,inf	NA,inf	NA,1.23267	0.000737584	0.00074354
2	chr9:127492108:G:A	127492108	NA,A	NA,G	NA,1	NA,inf	NA,inf	NA,1.42263	0.000736412	0.000742612
2	chr9:127467285:C:A	127467285	A,A	C,C	1,1	inf,inf	inf,inf	4.28655,0.325047	0.000735478	0.00111517
2	chr9:127985017:G:T	127985017	NA,T	NA,G	NA,1	NA,inf	NA,inf	NA,1.17514	0.000734303	0.000739741
2	chr9:127867414:A:G	127867414	G,G	A,A	1,1	inf,inf	inf,inf	1.21774,1.32599	0.000733383	0.000740033
2	chr9:127996654:G:A	127996654	NA,A	NA,G	NA,1	NA,inf	NA,inf	NA,1.1784	0.000731795	0.000737221
2	chr9:127847450:C:T	127847450	NA,T	NA,C	NA,1	NA,inf	NA,inf	NA,1.23679	0.000729302	0.000734661
2	chr9:127678683:C:T	127678683	NA,T	NA,C	NA,1	NA,-inf	NA,inf	NA,1.36797	0.000726758	0.00073405
2	chr9:127151327:A:G	127151327	G,NA	A,NA	1,NA	-inf,NA	inf,NA	1.01292,NA	0.000720173	0.000722797
2	chr9:127994514:C:G	127994514	NA,G	NA,C	NA,1	NA,inf	NA,inf	NA,1.16742	0.000717531	0.000722854
2	chr9:127411083:A:G	127411083	G,G	A,A	1,1	inf,inf	inf,inf	3.29973,2.0418	0.000715483	0.00156738
2	chr9:127392978:T:G	127392978	G,G	T,T	1,1	inf,inf	inf,inf	0.511854,1.48506	0.000714755	0.000717002
2	chr9:127466983:A:G	127466983	G,G	A,A	1,1	inf,inf	inf,inf	4.17484,0.402593	0.000712191	0.00104749
2	chr9:127674799:A:C	127674799	NA,C	NA,A	NA,1	NA,-inf	NA,inf	NA,1.35446	0.000711431	0.000718554
2	chr9:127429467:C:T	127429467	NA,T	NA,C	NA,1	NA,inf	NA,inf	NA,1.14119	0.000709166	0.000713052
2	chr9:127504120:G:A	127504120	A,A	G,G	1,1	inf,inf	inf,inf	4.26915,0.23902	0.000708763	0.00104365
2	chr9:127329042:C:T	127329042	T,T	C,C	1,1	-inf,inf	inf,inf	2.52289,0.888094	0.000707396	0.000747621
2	chr9:127475881:C:T	127475881	T,T	C,C	1,1	inf,inf	inf,inf	4.27341,0.3138	0.000707166	0.00107233
2	chr9:127426517:G:A	127426517	A,A	G,G	1,1	inf,inf	inf,inf	4.14314,0.411407	0.000706006	0.00102246
2	chr9:127526952:GT:G	127526952	G,G	GT,GT	1,1	inf,inf	inf,inf	5.15009,1.7732	0.000705341	0.0235829
2	chr9:127438828:T:C	127438828	C,C	T,T	1,1	inf,inf	inf,inf	4.22283,0.31762	0.000696644	0.00102601
2	chr9:127180637:C:T	127180637	NA,T	NA,C	NA,1	NA,-inf	NA,inf	NA,1.18971	0.000696104	0.000701032
2	chr9:127942130:TGAGG:T	127942130	NA,T	NA,TGAGG	NA,1	NA,inf	NA,inf	NA,1.16548	0.000691529	0.000696885
2	chr9:127866251:T:A	127866251	A,A	T,T	1,1	inf,inf	inf,inf	1.3702,1.12727	0.000690327	0.000696669
2	chr9:127476680:T:C	127476680	NA,C	NA,T	NA,1	NA,inf	NA,inf	NA,1.38028	0.000688205	0.000693985
2	chr9:127438927:C:T	127438927	T,T	C,C	1,1	inf,inf	inf,inf	4.21071,0.327385	0.000685966	0.00101112
2	chr9:127484381:T:C	127484381	C,C	T,T	1,1	inf,inf	inf,inf	1.26076,2.58451	0.000685751	0.000736765
2	chr9:127423106:C:A	127423106	NA,A	NA,C	NA,1	NA,inf	NA,inf	NA,1.91493	0.000683227	0.000699137
2	chr9:127523871:A:G	127523871	G,G	A,A	1,1	inf,inf	inf,inf	4.91691,1.92457	0.000682915	0.0190214
2	chr9:127440023:C:T	127440023	T,T	C,C	1,1	inf,inf	inf,inf	4.19075,0.330995	0.000667817	0.000981597
2	chr9:127393052:A:G	127393052	G,G	A,A	1,1	inf,inf	inf,inf	0.502745,1.45425	0.000664016	0.000666122
2	chr9:127519818:G:A	127519818	A,A	G,G	1,1	inf,inf	inf,inf	4.28874,0.428731	0.000663899	0.00109846
2	chr9:127470963:C:G	127470963	NA,G	NA,C	NA,1	NA,inf	NA,inf	NA,1.35865	0.000662746	0.000668331
2	chr9:127434946:G:A	127434946	A,A	G,G	1,1	inf,inf	inf,inf	4.08963,0.432572	0.000661141	0.000953385
2	chr9:128015514:T:C	128015514	NA,C	NA,T	NA,1	NA,inf	NA,inf	NA,1.13902	0.000660961	0.00066598
2	chr9:127060331:T:G	127060331	G,G	T,T	1,1	inf,-inf	inf,inf	2.33248,0.506615	0.00065968	0.000669303
2	chr9:127092826:T:G	127092826	G,G	T,T	1,1	inf,-inf	inf,inf	0.868633,0.786854	0.000659425	0.000660604
2	chr9:127048665:C:T	127048665	T,T	C,C	1,1	inf,-inf	inf,inf	2.44393,0.477824	0.000655339	0.000666801
2	chr9:127769959:G:A	127769959	NA,A	NA,G	NA,1	NA,inf	NA,inf	NA,1.28926	0.000654488	0.000660587
2	chr9:127439662:C:T	127439662	T,T	C,C	1,1	inf,inf	inf,inf	4.0647,0.470639	0.000653034	0.000945967
2	chr9:127032116:C:T	127032116	NA,T	NA,C	NA,1	NA,inf	NA,inf	NA,1.27637	0.000652537	0.000658006
2	chr9:127772557:G:A	127772557	NA,A	NA,G	NA,1	NA,-inf	NA,inf	NA,1.05889	0.000652477	0.000657144
2	chr9:127496818:A:T	127496818	NA,T	NA,A	NA,1	NA,inf	NA,inf	NA,1.32633	0.000652134	0.00065763
2	chr9:127047620:T:A	127047620	A,A	T,T	1,1	inf,-inf	inf,inf	2.39322,0.433992	0.000649158	0.000659004
2	chr9:127885251:G:A	127885251	NA,A	NA,G	NA,1	NA,-inf	NA,inf	NA,1.14082	0.000646318	0.000651212
2	chr9:127389667:T:C	127389667	NA,C	NA,T	NA,1	NA,inf	NA,inf	NA,1.09439	0.00064474	0.00064858
2	chr9:127258691:C:T	127258691	T,NA	C,NA	1,NA	inf,NA	inf,NA	1.06797,NA	0.000643815	0.000646899
2	chr9:127497195:A:G	127497195	NA,G	NA,A	NA,1	NA,inf	NA,inf	NA,1.31842	0.00064348	0.000649417
2	chr9:127554073:G:A	127554073	NA,A	NA,G	NA,1	NA,-inf	NA,inf	NA,1.21362	0.000642652	0.000648541
2	chr9:127209760:G:A	127209760	NA,A	NA,G	NA,1	NA,inf	NA,inf	NA,1.28176	0.000642539	0.000648753
2	chr9:127491652:A:G	127491652	G,G	A,A	1,1	inf,inf	inf,inf	4.20896,0.254602	0.000641281	0.000941953
2	chr9:127387371:T:C	127387371	NA,C	NA,T	NA,1	NA,inf	NA,inf	NA,1.12192	0.000641122	0.000645327
2	chr9:127152904:C:T	127152904	T,T	C,C	1,1	inf,-inf	inf,inf	2.34625,0.544038	0.000640576	0.000650794
2	chr9:127526885:C:T	127526885	T,T	C,C	1,1	inf,inf	inf,inf	5.24101,1.62147	0.000638519	0.0218506
2	chr9:127625317:G:A	127625317	A,NA	G,NA	1,NA	inf,NA	inf,NA	0.731924,NA	0.000637875	0.000639678
2	chr9:127485076:G:T	127485076	T,T	G,G	1,1	inf,inf	inf,inf	4.23925,0.335771	0.000634566	0.000983077
2	chr9:127167638:G:A	127167638	NA,A	NA,G	NA,1	NA,-inf	NA,inf	NA,1.07255	0.000630987	0.000635118
2	chr9:127575852:C:T	127575852	T,NA	C,NA	1,NA	inf,NA	inf,NA	0.720949,NA	0.000630918	0.00063269
2	chr9:127447358:T:C	127447358	C,C	T,T	1,1	inf,inf	inf,inf	4.03921,0.467177	0.000629445	0.000906602
2	chr9:127198722:G:A	127198722	A,A	G,G	1,1	-inf,inf	inf,inf	1.68772,0.787241	0.000629359	0.000634248
2	chr9:127447421:A:C	127447421	C,C	A,A	1,1	inf,inf	inf,inf	4.04447,0.447564	0.000628332	0.000901023
2	chr9:127159704:G:A	127159704	A,A	G,G	1,1	inf,-inf	inf,inf	2.31661,0.557439	0.000628094	0.000637932
2	chr9:127438298:C:T	127438298	T,T	C,C	1,1	inf,inf	inf,inf	4.05178,0.419736	0.000623449	0.000890039
2	chr9:127378376:C:T	127378376	NA,T	NA,C	NA,1	NA,-inf	NA,inf	NA,0.984744	0.000622025	0.000625919
2	chr9:127290677:C:T	127290677	NA,T	NA,C	NA,1	NA,inf	NA,inf	NA,1.12899	0.000621578	0.000626581
2	chr9:127867763:G:A	127867763	NA,A	NA,G	NA,1	NA,-inf	NA,inf	NA,1.25914	0.000621264	0.000627342
2	chr9:127357946:T:C	127357946	C,C	T,T	1,1	-inf,inf	inf,inf	2.41347,0.662905	0.000620119	0.000642311
2	chr9:127398191:G:A	127398191	NA,A	NA,G	NA,1	NA,inf	NA,inf	NA,1.41021	0.000617654	0.000623931
2	chr9:127075300:A:G	127075300	NA,G	NA,A	NA,1	NA,-inf	NA,inf	NA,1.15173	0.000616501	0.000621071
2	chr9:127094392:GC:G	127094392	NA,G	NA,GC	NA,1	NA,-inf	NA,inf	NA,1.15277	0.000616005	0.000620583
2	chr9:127479830:C:T	127479830	T,T	C,C	1,1	inf,inf	inf,inf	4.14734,0.411756	0.000615716	0.000935742
2	chr9:127159003:G:A	127159003	A,A	G,G	1,1	inf,-inf	inf,inf	2.29235,0.565622	0.000613356	0.00062286
2	chr9:127869819:A:G	127869819	NA,G	NA,A	NA,1	NA,inf	NA,inf	NA,1.11913	0.000612111	0.000616531
2	chr9:127322668:G:C	127322668	C,C	G,G	1,1	inf,-inf	inf,inf	1.5813,0.89555	0.000610272	0.000615216
2	chr9:127974407:G:A	127974407	NA,A	NA,G	NA,1	NA,-inf	NA,inf	NA,1.1774	0.000610041	0.000615364
2	chr9:127444483:C:T	127444483	T,T	C,C	1,1	inf,inf	inf,inf	4.01708,0.458915	0.000608534	0.00087073
2	chr9:127568762:G:T	127568762	T,NA	G,NA	1,NA	inf,NA	inf,NA	0.702582,NA	0.000608171	0.00060989
2	chr9:127498509:C:T	127498509	T,T	C,C	1,1	inf,inf	inf,inf	4.14433,0.107774	0.000608164	0.000841287
2	chr9:127557658:A:G	127557658	NA,G	NA,A	NA,1	NA,-inf	NA,inf	NA,1.16279	0.000606007	0.000611457
2	chr9:127483508:G:T	127483508	T,T	G,G	1,1	inf,inf	inf,inf	4.13643,0.404592	0.000605765	0.000915939
2	chr9:127495881:A:T	127495881	T,T	A,A	1,1	inf,inf	inf,inf	4.16267,0.245221	0.000603822	0.00087526
2	chr9:127486087:T:A	127486087	A,A	T,T	1,1	inf,inf	inf,inf	4.15901,0.220988	0.000600317	0.000863292
2	chr9:127651600:T:C	127651600	C,NA	T,NA	1,NA	-inf,NA	inf,NA	1.178,NA	0.000597068	0.000600643
2	chr9:127477621:G:A	127477621	A,A	G,G	1,1	inf,inf	inf,inf	4.11792,0.421799	0.000596966	0.000902684
2	chr9:127728350:T:C	127728350	NA,C	NA,T	NA,1	NA,-inf	NA,inf	NA,1.16568	0.000596595	0.000601711
2	chr9:127392825:C:T	127392825	NA,T	NA,C	NA,1	NA,inf	NA,inf	NA,1.03691	0.000595895	0.000600103
2	chr9:127420835:T:C	127420835	NA,C	NA,T	NA,1	NA,inf	NA,inf	NA,1.81256	0.000595195	0.00060846
2	chr9:127766536:G:T	127766536	NA,T	NA,G	NA,1	NA,inf	NA,inf	NA,1.19344	0.000594742	0.000599797
2	chr9:127481567:G:A	127481567	A,A	G,G	1,1	inf,inf	inf,inf	4.14806,0.291442	0.00059449	0.000871446
2	chr9:127142805:A:G	127142805	NA,G	NA,A	NA,1	NA,-inf	NA,inf	NA,1.15436	0.000594451	0.000599592
2	chr9:127512920:G:A	127512920	NA,A	NA,G	NA,1	NA,inf	NA,inf	NA,1.26774	0.000589926	0.000595382
2	chr9:127382154:G:C	127382154	NA,C	NA,G	NA,1	NA,inf	NA,inf	NA,1.37724	0.00058945	0.0005954
2	chr9:127435658:C:T	127435658	NA,T	NA,C	NA,1	NA,inf	NA,inf	NA,1.03478	0.00058895	0.000592251
2	chr9:127439985:C:T	127439985	NA,T	NA,C	NA,1	NA,inf	NA,inf	NA,1.03365	0.000587789	0.000591085
2	chr9:127498806:C:T	127498806	T,T	C,C	1,1	inf,inf	inf,inf	4.18969,0.335951	0.000587501	0.000903441
2	chr9:127466216:A:G	127466216	G,G	A,A	1,1	inf,inf	inf,inf	4.01427,0.444832	0.000587477	0.000844694
2	chr9:127171270:A:T	127171270	T,T	A,A	1,1	inf,-inf	inf,inf	2.26946,0.557734	0.000586282	0.000595295
2	chr9:127541297:A:G	127541297	NA,G	NA,A	NA,1	NA,inf	NA,inf	NA,1.2347	0.000585062	0.000590252
2	chr9:127592361:C:T	127592361	NA,T	NA,C	NA,1	NA,inf	NA,inf	NA,1.03614	0.000580298	0.000584708
2	chr9:127419109:G:A	127419109	NA,A	NA,G	NA,1	NA,inf	NA,inf	NA,1.25248	0.00057827	0.000582971
2	chr9:127859048:A:G	127859048	NA,G	NA,A	NA,1	NA,inf	NA,inf	NA,1.09644	0.000577746	0.000581985
2	chr9:127361386:C:T	127361386	NA,T	NA,C	NA,1	NA,inf	NA,inf	NA,1.098	0.000577597	0.00058178
2	chr9:127171045:G:A	127171045	A,A	G,G	1,1	inf,-inf	inf,inf	2.2498,0.574089	0.000577464	0.000586347
2	chr9:127458404:C:A	127458404	NA,A	NA,C	NA,1	NA,inf	NA,inf	NA,1.3126	0.000576285	0.000581624
2	chr9:127251619:C:T	127251619	T,NA	C,NA	1,NA	inf,NA	inf,NA	1.01165,NA	0.00057502	0.000577813
2	chr9:127128583:G:A	127128583	A,A	G,G	1,1	inf,-inf	inf,inf	2.43323,0.291463	0.000574471	0.00058337
2	chr9:127270678:C:T	127270678	NA,T	NA,C	NA,1	NA,-inf	NA,inf	NA,1.13716	0.000572497	0.000577021
2	chr9:127791715:C:T	127791715	NA,T	NA,C	NA,1	NA,inf	NA,inf	NA,1.10164	0.000570794	0.000575274
2	chr9:127137231:T:C	127137231	C,C	T,T	1,1	inf,-inf	inf,inf	0.77029,0.849891	0.000569299	0.000570415
2	chr9:127483266:G:C	127483266	C,C	G,G	1,1	inf,inf	inf,inf	4.11479,0.288853	0.000568188	0.000826556
2	chr9:127494912:G:A	127494912	A,A	G,G	1,1	inf,inf	inf,inf	4.07195,0.390271	0.000564987	0.000833034
2	chr9:127104248:G:A	127104248	NA,A	NA,G	NA,1	NA,-inf	NA,inf	NA,1.11198	0.000562543	0.000567335
2	chr9:127858612:C:T	127858612	NA,T	NA,C	NA,1	NA,-inf	NA,inf	NA,0.96463	0.000560304	0.000564087
2	chr9:127146863:G:T	127146863	NA,T	NA,G	NA,1	NA,-inf	NA,inf	NA,1.1187	0.000559016	0.000563853
2	chr9:127809767:G:A	127809767	A,NA	G,NA	1,NA	-inf,NA	inf,NA	1.69651,NA	0.000557884	0.000566957
2	chr9:127177627:C:T	127177627	T,T	C,C	1,1	inf,-inf	inf,inf	2.2982,0.429649	0.00055732	0.000565296
2	chr9:127434906:T:C	127434906	C,C	T,T	1,1	inf,inf	inf,inf	3.27867,2.21357	0.000557119	0.00165597
2	chr9:127478701:A:G	127478701	G,G	A,A	1,1	inf,inf	inf,inf	1.26824,2.42792	0.000554241	0.000592997
2	chr9:127319223:G:A	127319223	A,A	G,G	1,1	-inf,inf	inf,inf	0.758758,1.32055	0.000553318	0.000555796
2	chr9:127875438:G:A	127875438	NA,A	NA,G	NA,1	NA,inf	NA,inf	NA,1.04032	0.000551578	0.000555317
2	chr9:127227579:C:T	127227579	T,NA	C,NA	1,NA	inf,NA	inf,NA	0.980385,NA	0.000546346	0.000548992
2	chr9:127082697:T:C	127082697	NA,C	NA,T	NA,1	NA,-inf	NA,inf	NA,1.08102	0.000545755	0.000549836
2	chr9:127417721:G:GGC	127417721	NA,GGC	NA,G	NA,1	NA,inf	NA,inf	NA,1.2193	0.000542725	0.000547202
2	chr9:127418477:A:AT	127418477	NA,AT	NA,A	NA,1	NA,inf	NA,inf	NA,1.2124	0.000542286	0.000546698
2	chr9:127418125:A:G	127418125	G,G	A,A	1,1	inf,inf	inf,inf	3.96853,0.474387	0.000541889	0.000785868
2	chr9:127390243:T:C	127390243	C,C	T,T	1,1	inf,inf	inf,inf	1.00118,1.62073	0.000538404	0.000544573
2	chr9:127979094:T:C	127979094	NA,C	NA,T	NA,1	NA,inf	NA,inf	NA,1.00371	0.0005369	0.000540932
2	chr9:127032345:T:G	127032345	NA,G	NA,T	NA,1	NA,inf	NA,inf	NA,1.0145	0.000535538	0.000539714
2	chr9:127437268:C:T	127437268	NA,T	NA,C	NA,1	NA,inf	NA,inf	NA,1.26579	0.000535445	0.000540338
2	chr9:127475843:T:C	127475843	C,C	T,T	1,1	inf,inf	inf,inf	4.06941,0.276943	0.000534467	0.000767427
2	chr9:127133477:T:C	127133477	C,C	T,T	1,1	inf,-inf	inf,inf	2.34518,0.365046	0.000534396	0.00054259
2	chr9:127165565:TGA:T	127165565	NA,T	NA,TGA	NA,1	NA,inf	NA,inf	NA,1.14405	0.000533871	0.00053883
2	chr9:127083012:C:T	127083012	NA,T	NA,C	NA,1	NA,inf	NA,inf	NA,1.13903	0.000530811	0.000535729
2	chr9:127805328:G:A	127805328	A,NA	G,NA	1,NA	-inf,NA	inf,NA	1.66679,NA	0.000530737	0.0005393
2	chr9:127806454:C:T	127806454	T,NA	C,NA	1,NA	-inf,NA	inf,NA	1.66672,NA	0.000530672	0.000539235
2	chr9:127472355:A:G	127472355	G,G	A,A	1,1	inf,inf	inf,inf	4.0349,0.402668	0.000530441	0.00078306
2	chr9:127376479:G:A	127376479	A,A	G,G	1,1	inf,inf	inf,inf	0.472534,1.28732	0.000527575	0.000529132
2	chr9:127384690:G:A	127384690	NA,A	NA,G	NA,1	NA,inf	NA,inf	NA,0.955928	0.000527509	0.000531197
2	chr9:127428907:C:T	127428907	T,T	C,C	1,1	inf,inf	inf,inf	3.2671,2.17708	0.000525113	0.00153087
2	chr9:127245954:G:A	127245954	NA,A	NA,G	NA,1	NA,inf	NA,inf	NA,1.16177	0.000524156	0.000529207
2	chr9:127974513:G:C	127974513	NA,C	NA,G	NA,1	NA,inf	NA,inf	NA,0.988556	0.000523169	0.000527101
2	chr9:127437267:G:T	127437267	NA,T	NA,G	NA,1	NA,inf	NA,inf	NA,1.24947	0.000522019	0.000526785
2	chr9:127224823:G:C	127224823	NA,C	NA,G	NA,1	NA,-inf	NA,inf	NA,1.13692	0.00052174	0.00052669
2	chr9:127428531:T:A	127428531	A,A	T,T	1,1	inf,inf	inf,inf	3.23262,2.18895	0.000518285	0.00147779
2	chr9:127447832:T:C	127447832	C,C	T,T	1,1	inf,inf	inf,inf	3.86536,1.9634	0.000516995	0.00274296
2	chr9:127798090:G:A	127798090	NA,A	NA,G	NA,1	NA,inf	NA,inf	NA,1.04239	0.000515848	0.0005199
2	chr9:127249844:C:T	127249844	NA,T	NA,C	NA,1	NA,-inf	NA,inf	NA,0.987622	0.000515744	0.00051958
2	chr9:127047969:G:C	127047969	C,C	G,G	1,1	inf,-inf	inf,inf	2.31035,0.473198	0.000515305	0.000524188
2	chr9:127249818:G:A	127249818	NA,A	NA,G	NA,1	NA,-inf	NA,inf	NA,0.986354	0.000514621	0.000518448
2	chr9:127151318:C:A	127151318	A,A	C,C	1,1	inf,-inf	inf,inf	2.24548,0.506503	0.00051439	0.000522453
2	chr9:127126862:T:C	127126862	NA,C	NA,T	NA,1	NA,-inf	NA,inf	NA,1.06464	0.000513999	0.000518413
2	chr9:127635011:G:A	127635011	A,NA	G,NA	1,NA	-inf,NA	inf,NA	1.00957,NA	0.000511892	0.000514762
2	chr9:127453975:C:T	127453975	T,NA	C,NA	1,NA	-inf,NA	inf,NA	1.08737,NA	0.000508823	0.000511856
2	chr9:127881692:G:A	127881692	A,NA	G,NA	1,NA	-inf,NA	inf,NA	1.01002,NA	0.000506919	0.000509727
2	chr9:127254535:G:A	127254535	A,A	G,G	1,1	-inf,inf	inf,inf	1.62602,0.623249	0.000505794	0.000509233
2	chr9:127864244:G:T	127864244	NA,T	NA,G	NA,1	NA,-inf	NA,inf	NA,1.11966	0.000503585	0.000508374
2	chr9:127959916:G:A	127959916	NA,A	NA,G	NA,1	NA,inf	NA,inf	NA,0.966529	0.00050266	0.000506449
2	chr9:127443627:C:T	127443627	NA,T	NA,C	NA,1	NA,inf	NA,inf	NA,0.941938	0.000501818	0.000504697
2	chr9:127441561:G:C	127441561	C,C	G,G	1,1	inf,inf	inf,inf	3.31228,2.1134	0.000500373	0.00148312
2	chr9:127087796:C:T	127087796	T,NA	C,NA	1,NA	-inf,NA	inf,NA	0.990026,NA	0.00050031	0.000503211
2	chr9:127860429:T:C	127860429	NA,C	NA,T	NA,1	NA,inf	NA,inf	NA,1.00584	0.000497826	0.000501489
2	chr9:127404507:C:T	127404507	NA,T	NA,C	NA,1	NA,inf	NA,inf	NA,0.936908	0.000497223	0.000500083
2	chr9:127865596:C:T	127865596	NA,T	NA,C	NA,1	NA,-inf	NA,inf	NA,1.12564	0.000497105	0.000502002
2	chr9:127500150:CA:C	127500150	C,C	CA,CA	1,1	inf,inf	inf,inf	3.9912,0.293918	0.000491026	0.000694558
2	chr9:127963984:AG:A	127963984	NA,A	NA,AG	NA,1	NA,inf	NA,inf	NA,0.947244	0.000486063	0.000489733
2	chr9:127318271:G:A	127318271	NA,A	NA,G	NA,1	NA,inf	NA,inf	NA,1.11156	0.00048452	0.000489162
2	chr9:127468235:A:G	127468235	G,G	A,A	1,1	inf,inf	inf,inf	3.20209,2.18428	0.00048233	0.00139376
2	chr9:127318178:C:T	127318178	NA,T	NA,C	NA,1	NA,inf	NA,inf	NA,1.10864	0.000482306	0.000486926
2	chr9:127099419:C:T	127099419	NA,T	NA,C	NA,1	NA,-inf	NA,inf	NA,0.948321	0.000482223	0.000486008
2	chr9:127791855:T:A	127791855	NA,A	NA,T	NA,1	NA,-inf	NA,inf	NA,1.13744	0.000481614	0.000486224
2	chr9:127500155:G:T	127500155	T,T	G,G	1,1	inf,inf	inf,inf	3.97594,0.29936	0.000481604	0.000680249
2	chr9:127869423:C:T	127869423	NA,T	NA,C	NA,1	NA,-inf	NA,inf	NA,1.1009	0.000481014	0.000485711
2	chr9:127239940:G:A	127239940	A,A	G,G	1,1	-inf,inf	inf,inf	1.51517,0.749454	0.000479969	0.000483354
2	chr9:127260261:T:C	127260261	C,C	T,T	1,1	-inf,inf	inf,inf	1.58914,0.623399	0.000479474	0.000482717
2	chr9:127965766:A:G	127965766	NA,G	NA,A	NA,1	NA,inf	NA,inf	NA,0.935893	0.00047662	0.000480223
2	chr9:127777955:A:C	127777955	C,NA	A,NA	1,NA	-inf,NA	inf,NA	1.80324,NA	0.000475872	0.000486807
2	chr9:127822418:A:G	127822418	NA,G	NA,A	NA,1	NA,inf	NA,inf	NA,0.945843	0.00047526	0.000478499
2	chr9:127775032:G:A	127775032	NA,A	NA,G	NA,1	NA,-inf	NA,inf	NA,1.06635	0.000473229	0.000477613
2	chr9:127207412:G:A	127207412	A,NA	G,NA	1,NA	inf,NA	inf,NA	0.908698,NA	0.000469793	0.000472131
2	chr9:127438986:T:C	127438986	C,C	T,T	1,1	inf,inf	inf,inf	3.27583,2.08905	0.000467098	0.00134211
2	chr9:127472317:G:A	127472317	A,A	G,G	1,1	inf,inf	inf,inf	3.91754,0.431638	0.000466933	0.000674954
2	chr9:127453000:G:A	127453000	A,A	G,G	1,1	inf,inf	inf,inf	3.25684,2.10574	0.000465862	0.00133258
2	chr9:127811132:T:C	127811132	NA,C	NA,T	NA,1	NA,inf	NA,inf	NA,0.982824	0.000463334	0.000466969
2	chr9:127255219:G:A	127255219	A,A	G,G	1,1	-inf,inf	inf,inf	1.60042,0.596894	0.000461921	0.000465086
2	chr9:127186232:A:G	127186232	NA,G	NA,A	NA,1	NA,inf	NA,inf	NA,0.920975	0.000459025	0.000462594
2	chr9:127438154:C:A	127438154	A,A	C,C	1,1	inf,inf	inf,inf	3.24594,2.09128	0.000456907	0.00128473
2	chr9:127522373:C:G	127522373	G,G	C,C	1,1	inf,inf	inf,inf	4.01804,1.96545	0.000456381	0.00362726
2	chr9:127439246:G:A	127439246	A,A	G,G	1,1	inf,inf	inf,inf	3.26853,2.07663	0.000456312	0.00129971
2	chr9:128008103:C:T	128008103	NA,T	NA,C	NA,1	NA,-inf	NA,inf	NA,0.973933	0.000453064	0.000456822
2	chr9:127861713:C:T	127861713	NA,T	NA,C	NA,1	NA,inf	NA,inf	NA,0.891372	0.000452348	0.000455398
2	chr9:127589634:G:A	127589634	NA,A	NA,G	NA,1	NA,-inf	NA,inf	NA,1.02982	0.00045151	0.000455633
2	chr9:127376784:C:T	127376784	T,T	C,C	1,1	inf,inf	inf,inf	0.339142,1.31525	0.0004506	0.000451991
2	chr9:127031991:G:A	127031991	NA,A	NA,G	NA,1	NA,-inf	NA,inf	NA,1.07954	0.000450242	0.00045462
2	chr9:127064947:T:C	127064947	C,NA	T,NA	1,NA	inf,NA	inf,NA	0.990735,NA	0.000450096	0.000452742
2	chr9:127977647:G:A	127977647	NA,A	NA,G	NA,1	NA,inf	NA,inf	NA,0.898618	0.000449217	0.000452607
2	chr9:127440628:G:A	127440628	A,A	G,G	1,1	inf,inf	inf,inf	3.22415,2.09319	0.00044916	0.00124464
2	chr9:127787188:C:T	127787188	T,NA	C,NA	1,NA	-inf,NA	inf,NA	1.26251,NA	0.000449064	0.000453502
2	chr9:127730518:T:C	127730518	NA,C	NA,T	NA,1	NA,inf	NA,inf	NA,0.933705	0.000448884	0.000452368
2	chr9:127435821:A:G	127435821	G,G	A,A	1,1	inf,inf	inf,inf	3.23924,2.08203	0.000448372	0.00125194
2	chr9:127266128:C:T	127266128	T,T	C,C	1,1	-inf,inf	inf,inf	1.57112,0.607415	0.00044702	0.00045007
2	chr9:127178784:G:A	127178784	A,A	G,G	1,1	inf,-inf	inf,inf	2.19702,0.386019	0.000445283	0.000451665
2	chr9:127408671:T:C	127408671	C,C	T,T	1,1	inf,inf	inf,inf	2.82322,0.255418	0.00044462	0.000467385
2	chr9:127866452:A:C	127866452	C,C	A,A	1,1	inf,inf	inf,inf	1.02806,1.18161	0.000443508	0.000447282
2	chr9:127433954:G:T	127433954	T,T	G,G	1,1	inf,inf	inf,inf	3.26877,2.05544	0.000443313	0.00125571
2	chr9:127873579:G:A	127873579	A,NA	G,NA	1,NA	-inf,NA	inf,NA	1.19718,NA	0.000443227	0.000447153
2	chr9:127436063:G:A	127436063	A,A	G,G	1,1	inf,inf	inf,inf	3.2406,2.07013	0.000441701	0.0012303
2	chr9:128003308:G:A	128003308	NA,A	NA,G	NA,1	NA,inf	NA,inf	NA,0.885133	0.000441582	0.000444903
2	chr9:127145703:T:G	127145703	NA,G	NA,T	NA,1	NA,-inf	NA,inf	NA,0.995314	0.000441422	0.000445324
2	chr9:127407595:A:G	127407595	G,G	A,A	1,1	inf,inf	inf,inf	2.8103,0.265809	0.000437036	0.000459479
2	chr9:127385327:G:A	127385327	A,A	G,G	1,1	inf,-inf	inf,inf	2.64312,0.130807	0.000436921	0.00045154
2	chr9:127924571:G:A	127924571	NA,A	NA,G	NA,1	NA,inf	NA,inf	NA,0.908747	0.000436736	0.0004402
2	chr9:127410126:TA:T	127410126	T,T	TA,TA	1,1	inf,inf	inf,inf	2.80885,0.241951	0.000435739	0.000457576
2	chr9:127493289:C:T	127493289	T,T	C,C	1,1	inf,inf	inf,inf	3.89978,0.228703	0.000435721	0.000594033
2	chr9:127136440:A:G	127136440	G,G	A,A	1,1	inf,-inf	inf,inf	2.26131,0.302065	0.000435669	0.000442202
2	chr9:127174028:G:A	127174028	NA,A	NA,G	NA,1	NA,inf	NA,inf	NA,1.03586	0.000435337	0.000439435
2	chr9:128001147:G:A	128001147	NA,A	NA,G	NA,1	NA,inf	NA,inf	NA,0.87182	0.000434627	0.000437882
2	chr9:127864250:G:A	127864250	NA,A	NA,G	NA,1	NA,inf	NA,inf	NA,0.923273	0.000434076	0.000437291
2	chr9:127379932:C:T	127379932	NA,T	NA,C	NA,1	NA,inf	NA,inf	NA,0.836192	0.000433693	0.000436733
2	chr9:127525008:C:A	127525008	A,A	C,C	1,1	-inf,-inf	inf,inf	0.823705,1.00745	0.000431838	0.000433624
2	chr9:127451143:T:C	127451143	NA,C	NA,T	NA,1	NA,inf	NA,inf	NA,1.12416	0.000431613	0.00043553
2	chr9:127408527:G:A	127408527	A,A	G,G	1,1	inf,inf	inf,inf	2.80338,0.231868	0.000431368	0.000452758
2	chr9:127504287:A:G	127504287	G,G	A,A	1,1	inf,inf	inf,inf	4.36902,1.75789	0.00042927	0.00478961
2	chr9:127450597:T:A	127450597	A,A	T,T	1,1	inf,inf	inf,inf	3.20618,2.07212	0.000428814	0.00116822
2	chr9:127873321:A:G	127873321	NA,G	NA,A	NA,1	NA,inf	NA,inf	NA,0.890577	0.000428441	0.000431567
2	chr9:127847237:T:C	127847237	NA,C	NA,T	NA,1	NA,-inf	NA,inf	NA,0.925186	0.000428357	0.000431942
2	chr9:127409776:T:C	127409776	C,C	T,T	1,1	inf,inf	inf,inf	2.79712,0.266851	0.000428232	0.00045013
2	chr9:127459109:T:C	127459109	C,C	T,T	1,1	inf,inf	inf,inf	3.18234,2.12842	0.000427298	0.00120836
2	chr9:127479887:A:G	127479887	G,G	A,A	1,1	inf,inf	inf,inf	1.19324,2.3128	0.000427007	0.000454821
2	chr9:127439810:G:A	127439810	A,A	G,G	1,1	inf,inf	inf,inf	3.23167,2.0485	0.0004248	0.0011701
2	chr9:127434528:G:A	127434528	A,A	G,G	1,1	inf,inf	inf,inf	3.32892,1.99938	0.000423312	0.00124833
2	chr9:127459684:G:C	127459684	NA,C	NA,G	NA,1	NA,-inf	NA,inf	NA,1.00718	0.000422333	0.000426264
2	chr9:127697238:T:TTCTA	127697238	NA,TTCTA	NA,T	NA,1	NA,-inf	NA,inf	NA,0.991528	0.000422096	0.000425963
2	chr9:127327363:G:A	127327363	NA,A	NA,G	NA,1	NA,-inf	NA,inf	NA,0.734924	0.000421956	0.000424448
2	chr9:127580191:G:A	127580191	NA,A	NA,G	NA,1	NA,inf	NA,inf	NA,0.812312	0.000421408	0.000424032
2	chr9:127373612:C:T	127373612	T,NA	C,NA	1,NA	-inf,NA	inf,NA	0.950294,NA	0.000420523	0.0004231
2	chr9:127103572:A:G	127103572	G,G	A,A	1,1	inf,-inf	inf,inf	2.20994,0.419894	0.000419899	0.000426706
2	chr9:127156449:T:C	127156449	NA,C	NA,T	NA,1	NA,-inf	NA,inf	NA,0.829169	0.000419789	0.000422702
2	chr9:127435135:A:G	127435135	G,G	A,A	1,1	inf,inf	inf,inf	3.31013,2.00348	0.000418745	0.00121934
2	chr9:127434258:C:T	127434258	T,T	C,C	1,1	inf,inf	inf,inf	3.29855,2.00968	0.000417999	0.001209
2	chr9:127880611:C:T	127880611	T,NA	C,NA	1,NA	inf,NA	inf,NA	1.28761,NA	0.000417444	0.000422013
2	chr9:127406594:C:T	127406594	T,T	C,C	1,1	inf,inf	inf,inf	2.77988,0.254235	0.000417312	0.000438205
2	chr9:127559375:G:A	127559375	NA,A	NA,G	NA,1	NA,-inf	NA,inf	NA,1.03617	0.00041729	0.000421464
2	chr9:127408552:G:A	127408552	A,A	G,G	1,1	inf,inf	inf,inf	2.7677,0.276609	0.000416666	0.00043758
2	chr9:127854035:T:C	127854035	NA,C	NA,T	NA,1	NA,-inf	NA,inf	NA,0.998643	0.000413616	0.000417523
2	chr9:128016609:T:C	128016609	NA,C	NA,T	NA,1	NA,inf	NA,inf	NA,0.813794	0.000413389	0.000416292
2	chr9:127505284:T:C	127505284	C,C	T,T	1,1	inf,inf	inf,inf	4.6251,0.234243	0.000412326	0.00118158
2	chr9:127842427:T:A	127842427	NA,A	NA,T	NA,1	NA,inf	NA,inf	NA,0.949679	0.000411551	0.000415056
2	chr9:127766989:G:A	127766989	NA,A	NA,G	NA,1	NA,inf	NA,inf	NA,0.982604	0.000410773	0.000414448
2	chr9:127898076:G:A	127898076	NA,A	NA,G	NA,1	NA,-inf	NA,inf	NA,0.960273	0.000410532	0.000414217
2	chr9:127397627:C:T	127397627	NA,T	NA,C	NA,1	NA,inf	NA,inf	NA,0.833986	0.000408923	0.000411538
2	chr9:127458382:T:C	127458382	NA,C	NA,T	NA,1	NA,-inf	NA,inf	NA,0.70755	0.000406952	0.000409579
2	chr9:127338173:CTT:C	127338173	NA,C	NA,CTT	NA,1	NA,inf	NA,inf	NA,0.741774	0.000405649	0.000408423
2	chr9:127845433:T:C	127845433	C,C	T,T	1,1	inf,inf	inf,inf	1.3844,0.493361	0.000404519	0.00040705
2	chr9:127915431:C:T	127915431	NA,T	NA,C	NA,1	NA,inf	NA,inf	NA,0.861406	0.00040432	0.000407313
2	chr9:127857245:ACAAGACC:A	127857245	NA,A	NA,ACAAGACC	NA,1	NA,-inf	NA,inf	NA,0.978861	0.000402371	0.000406152
2	chr9:127106256:G:T	127106256	T,T	G,G	1,1	inf,-inf	inf,inf	2.20297,0.40054	0.00040172	0.000408285
2	chr9:127792876:G:T	127792876	NA,T	NA,G	NA,1	NA,-inf	NA,inf	NA,1.02209	0.00040113	0.000404927
2	chr9:127478040:A:G	127478040	G,G	A,A	1,1	inf,inf	inf,inf	1.26137,2.20187	0.000400129	0.000425565
2	chr9:127477770:G:A	127477770	NA,A	NA,G	NA,1	NA,inf	NA,inf	NA,1.03661	0.000399367	0.000402728
2	chr9:127106258:CA:C	127106258	C,C	CA,CA	1,1	inf,-inf	inf,inf	2.19624,0.402954	0.000399011	0.000405513
2	chr9:127411172:G:A	127411172	A,A	G,G	1,1	inf,inf	inf,inf	2.74941,0.220273	0.000397951	0.000416992
2	chr9:127407721:A:T	127407721	T,T	A,A	1,1	inf,inf	inf,inf	2.74709,0.264774	0.000396306	0.000416117
2	chr9:127864503:G:A	127864503	NA,A	NA,G	NA,1	NA,inf	NA,inf	NA,0.810436	0.000394415	0.000397111
2	chr9:127194428:T:G	127194428	NA,G	NA,T	NA,1	NA,-inf	NA,inf	NA,0.841642	0.000394162	0.000397336
2	chr9:127872101:C:A	127872101	A,NA	C,NA	1,NA	-inf,NA	inf,NA	1.30224,NA	0.00039289	0.000397571
2	chr9:127051786:C:T	127051786	T,T	C,C	1,1	inf,-inf	inf,inf	2.35406,0.0108848	0.000392887	0.000399309
2	chr9:127047465:G:A	127047465	A,NA	G,NA	1,NA	inf,NA	inf,NA	0.920192,NA	0.000392844	0.000395188
2	chr9:127366023:T:C	127366023	C,C	T,T	1,1	inf,-inf	inf,inf	2.75584,0.0875527	0.000391477	0.000409131
2	chr9:127213242:G:A	127213242	A,NA	G,NA	1,NA	inf,NA	inf,NA	1.22941,NA	0.000391014	0.000394987
2	chr9:127631694:TA:T	127631694	NA,T	NA,TA	NA,1	NA,-inf	NA,inf	NA,0.941556	0.000390779	0.000394342
2	chr9:127796232:G:A	127796232	NA,A	NA,G	NA,1	NA,-inf	NA,inf	NA,0.999951	0.000389077	0.000392743
2	chr9:127848590:A:G	127848590	NA,G	NA,A	NA,1	NA,-inf	NA,inf	NA,0.807622	0.000388636	0.000391463
2	chr9:127915259:G:A	127915259	A,A	G,G	1,1	inf,-inf	inf,inf	0.143656,1.67636	0.000388248	0.000390921
2	chr9:128000549:C:T	128000549	NA,T	NA,C	NA,1	NA,-inf	NA,inf	NA,0.792025	0.000388144	0.00039098
2	chr9:127039712:G:A	127039712	NA,A	NA,G	NA,1	NA,-inf	NA,inf	NA,0.897005	0.000388014	0.000391345
2	chr9:127911436:G:A	127911436	NA,A	NA,G	NA,1	NA,inf	NA,inf	NA,0.82784	0.000387995	0.000390848
2	chr9:127797008:T:G	127797008	NA,G	NA,T	NA,1	NA,-inf	NA,inf	NA,0.993915	0.000385969	0.000389599
2	chr9:127871154:C:T	127871154	T,T	C,C	1,1	-inf,inf	inf,inf	0.737027,1.31437	0.00038507	0.000387989
2	chr9:127460773:G:A	127460773	NA,A	NA,G	NA,1	NA,inf	NA,inf	NA,0.887466	0.000385059	0.000387885
2	chr9:127143402:A:G	127143402	NA,G	NA,A	NA,1	NA,-inf	NA,inf	NA,0.890928	0.000382061	0.000385362
2	chr9:127053115:T:C	127053115	C,NA	T,NA	1,NA	inf,NA	inf,NA	0.90587,NA	0.000381798	0.000384086
2	chr9:127926437:T:C	127926437	NA,C	NA,T	NA,1	NA,-inf	NA,inf	NA,0.779406	0.000381515	0.000384296
2	chr9:127143841:A:G	127143841	NA,G	NA,A	NA,1	NA,-inf	NA,inf	NA,0.888264	0.000380478	0.000383765
2	chr9:127118750:A:G	127118750	NA,G	NA,A	NA,1	NA,-inf	NA,inf	NA,0.885477	0.000380203	0.000383473
2	chr9:127451229:A:G	127451229	G,G	A,A	1,1	inf,inf	inf,inf	3.22357,1.99188	0.000380154	0.00104098
2	chr9:127869611:T:C	127869611	C,C	T,T	1,1	inf,inf	inf,inf	1.27502,0.900656	0.000380077	0.000383704
2	chr9:127283581:G:T	127283581	NA,T	NA,G	NA,1	NA,inf	NA,inf	NA,0.796813	0.000377898	0.000380774
2	chr9:127438938:T:C	127438938	NA,C	NA,T	NA,1	NA,-inf	NA,inf	NA,0.665033	0.000377199	0.000379658
2	chr9:127189862:G:A	127189862	A,A	G,G	1,1	-inf,inf	inf,inf	2.12746,0.336839	0.000376736	0.000382054
2	chr9:127432257:G:C	127432257	C,C	G,G	1,1	inf,inf	inf,inf	3.3119,1.92265	0.000374475	0.00107032
2	chr9:127042145:G:A	127042145	A,NA	G,NA	1,NA	inf,NA	inf,NA	0.895258,NA	0.000374336	0.000376583
2	chr9:127863872:C:T	127863872	T,T	C,C	1,1	-inf,inf	inf,inf	2.13304,0.141311	0.000374187	0.000381374
2	chr9:127370267:A:G	127370267	G,G	A,A	1,1	inf,inf	inf,inf	0.792479,1.52057	0.000373824	0.000377515
2	chr9:127408032:T:G	127408032	G,G	T,T	1,1	inf,inf	inf,inf	2.70887,0.26136	0.000373801	0.000392122
2	chr9:127029262:C:T	127029262	T,T	C,C	1,1	inf,inf	inf,inf	0.541966,1.35552	0.000373562	0.00037525
2	chr9:127430486:A:G	127430486	G,G	A,A	1,1	inf,inf	inf,inf	3.31738,1.91637	0.000373336	0.00106912
2	chr9:127405111:C:T	127405111	T,T	C,C	1,1	inf,inf	inf,inf	2.70579,0.230734	0.00037315	0.000390811
2	chr9:127593660:C:T	127593660	NA,T	NA,C	NA,1	NA,inf	NA,inf	NA,0.930419	0.00037206	0.000375356
2	chr9:127413654:C:T	127413654	T,T	C,C	1,1	inf,inf	inf,inf	2.70614,0.222181	0.000371598	0.000389131
2	chr9:127291714:G:A	127291714	NA,A	NA,G	NA,1	NA,inf	NA,inf	NA,0.763788	0.000371167	0.000373983
2	chr9:127795513:T:G	127795513	NA,G	NA,T	NA,1	NA,inf	NA,inf	NA,0.843716	0.00037097	0.000373894
2	chr9:127693403:T:C	127693403	NA,C	NA,T	NA,1	NA,-inf	NA,inf	NA,0.95055	0.000370179	0.000373781
2	chr9:127036898:C:T	127036898	T,NA	C,NA	1,NA	inf,NA	inf,NA	0.888831,NA	0.000369873	0.000372096
2	chr9:127197977:G:A	127197977	NA,A	NA,G	NA,1	NA,-inf	NA,inf	NA,0.84053	0.000368633	0.000371702
2	chr9:127049718:G:T	127049718	T,NA	G,NA	1,NA	inf,NA	inf,NA	0.886808,NA	0.000368565	0.000370781
2	chr9:127038174:T:G	127038174	G,NA	T,NA	1,NA	inf,NA	inf,NA	0.885359,NA	0.000367837	0.000370047
2	chr9:127556543:T:C	127556543	NA,C	NA,T	NA,1	NA,-inf	NA,inf	NA,0.843335	0.000367699	0.00037087
2	chr9:127183236:A:C	127183236	NA,C	NA,A	NA,1	NA,inf	NA,inf	NA,0.785492	0.00036744	0.000370308
2	chr9:127511980:C:T	127511980	NA,T	NA,C	NA,1	NA,inf	NA,inf	NA,0.762183	0.000367377	0.000369642
2	chr9:127486865:C:T	127486865	T,T	C,C	1,1	inf,inf	inf,inf	3.90943,1.88424	0.000365657	0.00254042
2	chr9:127032942:AAAG:A	127032942	A,NA	AAAG,NA	1,NA	inf,NA	inf,NA	0.88085,NA	0.000364094	0.000366287
2	chr9:127146535:C:G	127146535	NA,G	NA,C	NA,1	NA,-inf	NA,inf	NA,0.859874	0.000362575	0.000365706
2	chr9:127035942:A:G	127035942	G,NA	A,NA	1,NA	inf,NA	inf,NA	0.877268,NA	0.000362034	0.000364214
2	chr9:127090459:G:A	127090459	NA,A	NA,G	NA,1	NA,-inf	NA,inf	NA,0.853522	0.00036189	0.000364997
2	chr9:127595410:G:C	127595410	NA,C	NA,G	NA,1	NA,inf	NA,inf	NA,0.908725	0.000360603	0.00036379
2	chr9:127484808:T:TC	127484808	TC,TC	T,T	1,1	inf,inf	inf,inf	3.80112,0.292347	0.000360561	0.000499626
2	chr9:127607376:G:A	127607376	NA,A	NA,G	NA,1	NA,inf	NA,inf	NA,0.912402	0.000359294	0.000362485
2	chr9:127763875:A:T	127763875	NA,T	NA,A	NA,1	NA,-inf	NA,inf	NA,0.713311	0.000359188	0.000361822
2	chr9:127078100:CAAGCAA:C	127078100	C,NA	CAAGCAA,NA	1,NA	inf,NA	inf,NA	0.87134,NA	0.00035904	0.000361198
2	chr9:127913113:C:T	127913113	T,NA	C,NA	1,NA	-inf,NA	inf,NA	1.51372,NA	0.000358347	0.000365321
2	chr9:127594185:A:C	127594185	NA,C	NA,A	NA,1	NA,inf	NA,inf	NA,0.903754	0.000358018	0.000361181
2	chr9:127106558:A:G	127106558	NA,G	NA,A	NA,1	NA,-inf	NA,inf	NA,0.846357	0.000357092	0.000360163
2	chr9:127410317:C:T	127410317	NA,T	NA,C	NA,1	NA,-inf	NA,inf	NA,0.893417	0.000356944	0.000360215
2	chr9:127556399:C:T	127556399	NA,T	NA,C	NA,1	NA,inf	NA,inf	NA,0.927039	0.000355813	0.000358931
2	chr9:127472442:G:A	127472442	A,NA	G,NA	1,NA	-inf,NA	inf,NA	0.887289,NA	0.00035581	0.000358105
2	chr9:127402539:T:C	127402539	C,C	T,T	1,1	inf,inf	inf,inf	1.54556,1.06748	0.000352926	0.000360052
2	chr9:127456412:T:TTAG	127456412	TTAG,TTAG	T,T	1,1	inf,inf	inf,inf	3.31521,1.87711	0.000352245	0.00099904
2	chr9:127805377:A:T	127805377	NA,T	NA,A	NA,1	NA,-inf	NA,inf	NA,0.697089	0.000351669	0.000354202
2	chr9:127642169:C:T	127642169	NA,T	NA,C	NA,1	NA,-inf	NA,inf	NA,0.875488	0.000351356	0.000354561
2	chr9:127414623:T:C	127414623	NA,C	NA,T	NA,1	NA,-inf	NA,inf	NA,0.858748	0.00035074	0.000353861
2	chr9:127378967:G:A	127378967	NA,A	NA,G	NA,1	NA,inf	NA,inf	NA,0.875712	0.000350264	0.00035312
2	chr9:127189770:A:G	127189770	G,G	A,A	1,1	-inf,inf	inf,inf	2.07573,0.339466	0.00034963	0.00035448
2	chr9:127584320:A:ACTCC	127584320	NA,ACTCC	NA,A	NA,1	NA,-inf	NA,inf	NA,0.90919	0.000349037	0.000352424
2	chr9:127505670:G:A	127505670	A,NA	G,NA	1,NA	inf,NA	inf,NA	1.30139,NA	0.000347205	0.000351645
2	chr9:127038560:C:T	127038560	T,NA	C,NA	1,NA	inf,NA	inf,NA	0.853986,NA	0.000346206	0.000348303
2	chr9:127658825:C:T	127658825	T,NA	C,NA	1,NA	inf,NA	inf,NA	1.16718,NA	0.000345811	0.000349666
2	chr9:127399371:G:A	127399371	A,A	G,G	1,1	inf,inf	inf,inf	2.5068,0.811779	0.000345188	0.000368646
2	chr9:127390147:A:T	127390147	T,T	A,A	1,1	inf,-inf	inf,inf	2.63948,0.155706	0.000344744	0.000359403
2	chr9:127477408:A:G	127477408	NA,G	NA,A	NA,1	NA,inf	NA,inf	NA,0.721033	0.000344494	0.000346627
2	chr9:127066648:A:C	127066648	NA,C	NA,A	NA,1	NA,inf	NA,inf	NA,0.876735	0.000342863	0.000346029
2	chr9:127924448:G:A	127924448	A,NA	G,NA	1,NA	-inf,NA	inf,NA	0.914406,NA	0.000342351	0.000344801
2	chr9:127565400:G:A	127565400	NA,A	NA,G	NA,1	NA,inf	NA,inf	NA,0.861135	0.000342264	0.000345219
2	chr9:127795508:G:A	127795508	NA,A	NA,G	NA,1	NA,inf	NA,inf	NA,0.791894	0.000341706	0.000344405
2	chr9:127670052:G:A	127670052	A,NA	G,NA	1,NA	inf,NA	inf,NA	1.16306,NA	0.000341677	0.000345497
2	chr9:127157634:T:C	127157634	NA,C	NA,T	NA,1	NA,-inf	NA,inf	NA,0.820278	0.000341533	0.000344481
2	chr9:127884005:A:G	127884005	NA,G	NA,A	NA,1	NA,-inf	NA,inf	NA,0.777275	0.000341304	0.000344113
2	chr9:127475745:T:A	127475745	A,A	T,T	1,1	inf,inf	inf,inf	3.94422,1.82353	0.000340966	0.00240509
2	chr9:127069787:A:G	127069787	G,NA	A,NA	1,NA	inf,NA	inf,NA	0.851227,NA	0.000340578	0.000342665
2	chr9:127060397:C:T	127060397	T,NA	C,NA	1,NA	inf,NA	inf,NA	0.844449,NA	0.000340103	0.000342166
2	chr9:127795519:G:A	127795519	NA,A	NA,G	NA,1	NA,inf	NA,inf	NA,0.787581	0.000339411	0.000342092
2	chr9:127040509:G:A	127040509	A,NA	G,NA	1,NA	inf,NA	inf,NA	0.833183,NA	0.000339194	0.000341222
2	chr9:127046446:T:C	127046446	NA,C	NA,T	NA,1	NA,-inf	NA,inf	NA,0.887499	0.000338635	0.000341817
2	chr9:127124759:A:G	127124759	G,G	A,A	1,1	inf,-inf	inf,inf	2.27139,0.0268572	0.00033853	0.000344045
2	chr9:127377750:T:C	127377750	NA,C	NA,T	NA,1	NA,inf	NA,inf	NA,0.692724	0.00033845	0.000340878
2	chr9:127168613:A:G	127168613	G,G	A,A	1,1	inf,-inf	inf,inf	2.32233,0.116672	0.000338391	0.000344881
2	chr9:127869870:C:T	127869870	NA,T	NA,C	NA,1	NA,-inf	NA,inf	NA,0.839577	0.000337721	0.000340763
2	chr9:127795507:T:C	127795507	NA,C	NA,T	NA,1	NA,inf	NA,inf	NA,0.783207	0.000337155	0.000339819
2	chr9:127541978:T:C	127541978	NA,C	NA,T	NA,1	NA,-inf	NA,inf	NA,0.948814	0.000336607	0.000340162
2	chr9:127469138:A:G	127469138	G,G	A,A	1,1	inf,inf	inf,inf	3.15255,1.98116	0.000336573	0.000905602
2	chr9:127140090:C:A	127140090	NA,A	NA,C	NA,1	NA,-inf	NA,inf	NA,0.696449	0.000336528	0.000338912
2	chr9:127651811:T:C	127651811	C,NA	T,NA	1,NA	inf,NA	inf,NA	0.386233,NA	0.000335717	0.000336789
2	chr9:127191896:A:G	127191896	NA,G	NA,A	NA,1	NA,-inf	NA,inf	NA,0.790715	0.000335422	0.000338254
2	chr9:127143423:T:A	127143423	NA,A	NA,T	NA,1	NA,-inf	NA,inf	NA,0.640205	0.000334292	0.000336543
2	chr9:127286855:G:A	127286855	NA,A	NA,G	NA,1	NA,-inf	NA,inf	NA,0.764659	0.000334141	0.000336857
2	chr9:127511263:G:A	127511263	NA,A	NA,G	NA,1	NA,inf	NA,inf	NA,0.81435	0.000333323	0.000335873
2	chr9:127375625:C:T	127375625	T,T	C,C	1,1	inf,inf	inf,inf	0.7255,1.53111	0.000333034	0.000336416
2	chr9:127373856:A:G	127373856	G,G	A,A	1,1	inf,inf	inf,inf	2.40937,0.620968	0.000332938	0.000347997
2	chr9:127192283:G:C	127192283	NA,C	NA,G	NA,1	NA,-inf	NA,inf	NA,0.722767	0.000332702	0.000335548
2	chr9:127947755:C:CT	127947755	NA,CT	NA,C	NA,1	NA,inf	NA,inf	NA,0.714178	0.000332355	0.000334889
2	chr9:127391291:T:A	127391291	NA,A	NA,T	NA,1	NA,inf	NA,inf	NA,0.723675	0.000330003	0.000332653
2	chr9:127040726:G:A	127040726	NA,A	NA,G	NA,1	NA,inf	NA,inf	NA,0.722155	0.000328034	0.000330598
2	chr9:127597600:C:T	127597600	NA,T	NA,C	NA,1	NA,inf	NA,inf	NA,0.842155	0.000327691	0.000330563
2	chr9:127174263:AAAAG:A	127174263	NA,A	NA,AAAAG	NA,1	NA,-inf	NA,inf	NA,0.790627	0.000327219	0.000330033
2	chr9:127681032:C:T	127681032	NA,T	NA,C	NA,1	NA,-inf	NA,inf	NA,0.807437	0.000327108	0.000329995
2	chr9:127186559:A:G	127186559	NA,G	NA,A	NA,1	NA,-inf	NA,inf	NA,0.861581	0.000326425	0.000329463
2	chr9:127076001:A:G	127076001	G,NA	A,NA	1,NA	inf,NA	inf,NA	0.825243,NA	0.000325787	0.000327786
2	chr9:127551950:C:T	127551950	NA,T	NA,C	NA,1	NA,-inf	NA,inf	NA,0.748991	0.000325689	0.000328422
2	chr9:127821146:C:CA	127821146	NA,CA	NA,C	NA,1	NA,-inf	NA,inf	NA,0.649064	0.000325409	0.00032772
2	chr9:127426397:G:A	127426397	A,A	G,G	1,1	inf,inf	inf,inf	3.26998,1.85453	0.000323865	0.000892564
2	chr9:127122826:G:A	127122826	A,NA	G,NA	1,NA	inf,NA	inf,NA	1.21576,NA	0.00032284	0.000326732
2	chr9:127089428:G:A	127089428	NA,A	NA,G	NA,1	NA,-inf	NA,inf	NA,0.77729	0.000322233	0.000324988
2	chr9:127332917:A:G	127332917	G,NA	A,NA	1,NA	inf,NA	inf,NA	0.823235,NA	0.000321437	0.000323467
2	chr9:127556576:A:G	127556576	NA,G	NA,A	NA,1	NA,-inf	NA,inf	NA,0.754828	0.000321022	0.000323777
2	chr9:127996697:G:A	127996697	NA,A	NA,G	NA,1	NA,inf	NA,inf	NA,0.689932	0.000320707	0.000323162
2	chr9:127689139:TAAG:T	127689139	T,NA	TAAG,NA	1,NA	inf,NA	inf,NA	1.16578,NA	0.000320542	0.000324341
2	chr9:127215281:C:T	127215281	NA,T	NA,C	NA,1	NA,-inf	NA,inf	NA,0.613726	0.000320338	0.000322502
2	chr9:127284374:A:G	127284374	G,NA	A,NA	1,NA	inf,NA	inf,NA	1.11168,NA	0.000319377	0.000322595
2	chr9:128010675:A:C	128010675	NA,C	NA,A	NA,1	NA,inf	NA,inf	NA,0.71018	0.000319103	0.000321631
2	chr9:127707921:G:A	127707921	NA,A	NA,G	NA,1	NA,-inf	NA,inf	NA,0.789554	0.000318715	0.000321524
2	chr9:127458394:C:A	127458394	A,A	C,C	1,1	inf,inf	inf,inf	3.06465,1.94329	0.000318242	0.000762695
2	chr9:127645380:T:C	127645380	C,NA	T,NA	1,NA	inf,NA	inf,NA	1.16033,NA	0.000317853	0.000321615
2	chr9:127165549:A:G	127165549	G,G	A,A	1,1	inf,-inf	inf,inf	2.29492,0.0938453	0.000317512	0.000323591
2	chr9:127903747:C:T	127903747	NA,T	NA,C	NA,1	NA,-inf	NA,inf	NA,0.70683	0.00031734	0.000319857
2	chr9:127903743:C:T	127903743	NA,T	NA,C	NA,1	NA,-inf	NA,inf	NA,0.706843	0.00031734	0.000319857
2	chr9:127759710:G:A	127759710	A,NA	G,NA	1,NA	-inf,NA	inf,NA	0.824597,NA	0.000316907	0.000318888
2	chr9:127076435:A:G	127076435	G,NA	A,NA	1,NA	inf,NA	inf,NA	0.809485,NA	0.000316562	0.00031851
2	chr9:127247784:A:G	127247784	NA,G	NA,A	NA,1	NA,inf	NA,inf	NA,0.714639	0.000315982	0.000318527
2	chr9:127806407:G:A	127806407	NA,A	NA,G	NA,1	NA,-inf	NA,inf	NA,0.84964	0.000315776	0.000318747
2	chr9:127590176:G:C	127590176	NA,C	NA,G	NA,1	NA,-inf	NA,inf	NA,0.71328	0.000315707	0.000318325
2	chr9:127100889:G:A	127100889	A,A	G,G	1,1	inf,-inf	inf,inf	2.1022,0.169046	0.000315619	0.000320162
2	chr9:127457464:T:C	127457464	C,C	T,T	1,1	inf,inf	inf,inf	3.06375,1.95052	0.000315357	0.000764026
2	chr9:127418944:C:G	127418944	G,G	C,C	1,1	inf,inf	inf,inf	3.04869,1.92977	0.000315229	0.000736565
2	chr9:127559862:C:T	127559862	NA,T	NA,C	NA,1	NA,-inf	NA,inf	NA,0.659659	0.000314715	0.000317081
2	chr9:127304925:A:G	127304925	G,G	A,A	1,1	inf,-inf	inf,inf	1.50044,0.605997	0.000314629	0.00031744
2	chr9:127185751:C:T	127185751	NA,T	NA,C	NA,1	NA,inf	NA,inf	NA,0.781732	0.000314541	0.000317331
2	chr9:127448667:A:G	127448667	G,G	A,A	1,1	inf,inf	inf,inf	3.21274,1.86865	0.000313579	0.000835035
2	chr9:127464234:G:A	127464234	NA,A	NA,G	NA,1	NA,inf	NA,inf	NA,0.769221	0.000312853	0.000315237
2	chr9:127862843:G:A	127862843	A,A	G,G	1,1	inf,inf	inf,inf	1.05621,0.649673	0.000312632	0.000314363
2	chr9:127327044:C:T	127327044	NA,T	NA,C	NA,1	NA,inf	NA,inf	NA,0.57424	0.00031194	0.000313948
2	chr9:127403451:G:A	127403451	NA,A	NA,G	NA,1	NA,inf	NA,inf	NA,0.759889	0.000311748	0.000314106
2	chr9:127662287:C:T	127662287	NA,T	NA,C	NA,1	NA,-inf	NA,inf	NA,0.826119	0.000311709	0.000314668
2	chr9:127329598:G:A	127329598	NA,A	NA,G	NA,1	NA,inf	NA,inf	NA,0.805378	0.000311063	0.000313634
2	chr9:127284029:A:G	127284029	NA,G	NA,A	NA,1	NA,-inf	NA,inf	NA,0.72917	0.000310962	0.000313533
2	chr9:127839317:A:G	127839317	G,NA	A,NA	1,NA	inf,NA	inf,NA	1.12821,NA	0.000310712	0.000314044
2	chr9:127880206:T:TGG	127880206	NA,TGG	NA,T	NA,1	NA,-inf	NA,inf	NA,0.683213	0.000309532	0.000311971
2	chr9:127795359:C:T	127795359	NA,T	NA,C	NA,1	NA,-inf	NA,inf	NA,0.780249	0.000308689	0.000311493
2	chr9:127072985:G:A	127072985	NA,A	NA,G	NA,1	NA,-inf	NA,inf	NA,0.743886	0.000306497	0.000309114
2	chr9:127386085:A:G	127386085	G,NA	A,NA	1,NA	-inf,NA	inf,NA	0.784253,NA	0.000305978	0.000307918
2	chr9:127062184:G:A	127062184	NA,A	NA,G	NA,1	NA,-inf	NA,inf	NA,0.742446	0.000305694	0.000308305
2	chr9:127396536:G:A	127396536	A,A	G,G	1,1	inf,-inf	inf,inf	2.59156,0.143426	0.000304797	0.000318088
2	chr9:127244639:T:C	127244639	NA,C	NA,T	NA,1	NA,inf	NA,inf	NA,0.689905	0.000304462	0.000306913
2	chr9:127437157:A:G	127437157	NA,G	NA,A	NA,1	NA,-inf	NA,inf	NA,0.741023	0.000303895	0.000306464
2	chr9:127817803:T:C	127817803	C,NA	T,NA	1,NA	inf,NA	inf,NA	0.989459,NA	0.00030283	0.000305614
2	chr9:127542096:G:A	127542096	NA,A	NA,G	NA,1	NA,inf	NA,inf	NA,0.890778	0.00030099	0.000303935
2	chr9:127235152:A:G	127235152	NA,G	NA,A	NA,1	NA,inf	NA,inf	NA,0.681288	0.000300684	0.000303103
2	chr9:127846818:G:A	127846818	NA,A	NA,G	NA,1	NA,-inf	NA,inf	NA,0.69252	0.000300567	0.000303038
2	chr9:127027130:G:A	127027130	NA,A	NA,G	NA,1	NA,inf	NA,inf	NA,0.66751	0.00030025	0.000302605
2	chr9:127025293:A:G	127025293	G,NA	A,NA	1,NA	inf,NA	inf,NA	0.779987,NA	0.000299746	0.000301601
2	chr9:127512011:T:G	127512011	G,G	T,T	1,1	inf,inf	inf,inf	4.07159,0.391555	0.000299728	0.000599303
2	chr9:127615622:T:G	127615622	NA,G	NA,T	NA,1	NA,-inf	NA,inf	NA,0.797115	0.000299134	0.000301961
2	chr9:127182091:A:G	127182091	G,G	A,A	1,1	inf,-inf	inf,inf	2.18494,0.0573116	0.000298676	0.000303558
2	chr9:127389305:T:C	127389305	C,C	T,T	1,1	inf,-inf	inf,inf	2.56235,0.119654	0.000298653	0.000311005
2	chr9:128003404:A:T	128003404	T,NA	A,NA	1,NA	-inf,NA	inf,NA	0.907167,NA	0.000298599	0.000301012
2	chr9:127912223:G:A	127912223	A,NA	G,NA	1,NA	-inf,NA	inf,NA	0.772768,NA	0.000297791	0.000299676
2	chr9:127031672:G:A	127031672	NA,A	NA,G	NA,1	NA,inf	NA,inf	NA,0.660381	0.000296768	0.000299098
2	chr9:127593088:G:A	127593088	NA,A	NA,G	NA,1	NA,inf	NA,inf	NA,0.770399	0.000296184	0.000298763
2	chr9:127570481:A:G	127570481	G,G	A,A	1,1	inf,inf	inf,inf	2.77445,0.0130373	0.000296017	0.000318662
2	chr9:127923423:C:G	127923423	NA,G	NA,C	NA,1	NA,inf	NA,inf	NA,0.659298	0.000295831	0.000298054
2	chr9:127074385:A:G	127074385	G,G	A,A	1,1	inf,-inf	inf,inf	1.94383,0.459038	0.000295614	0.000299994
2	chr9:127191944:G:A	127191944	A,A	G,G	1,1	-inf,inf	inf,inf	2.20374,0.224707	0.000295554	0.000301407
2	chr9:127096794:T:C	127096794	NA,C	NA,T	NA,1	NA,-inf	NA,inf	NA,0.718662	0.000295114	0.000297632
2	chr9:127914351:C:T	127914351	T,T	C,C	1,1	-inf,-inf	inf,inf	0.0938587,1.57792	0.000295037	0.000297209
2	chr9:127808771:G:A	127808771	NA,A	NA,G	NA,1	NA,inf	NA,inf	NA,0.721387	0.000293352	0.00029579
2	chr9:127257561:T:G	127257561	NA,G	NA,T	NA,1	NA,inf	NA,inf	NA,0.665086	0.00029315	0.000295511
2	chr9:127082262:G:A	127082262	A,A	G,G	1,1	inf,-inf	inf,inf	1.97318,0.423554	0.000292603	0.000297027
2	chr9:127763443:C:T	127763443	NA,T	NA,C	NA,1	NA,-inf	NA,inf	NA,0.563488	0.000292472	0.000294544
2	chr9:127286829:T:C	127286829	NA,C	NA,T	NA,1	NA,-inf	NA,inf	NA,0.675864	0.000291717	0.00029409
2	chr9:127665210:C:G	127665210	NA,G	NA,C	NA,1	NA,inf	NA,inf	NA,0.776524	0.000290345	0.000292962
2	chr9:127075285:T:C	127075285	C,C	T,T	1,1	inf,-inf	inf,inf	1.95456,0.350314	0.000290142	0.000294117
2	chr9:127599293:G:A	127599293	NA,A	NA,G	NA,1	NA,inf	NA,inf	NA,0.755902	0.000289629	0.000292148
2	chr9:127914610:C:G	127914610	G,NA	C,NA	1,NA	-inf,NA	inf,NA	0.757542,NA	0.000289481	0.000291368
2	chr9:127697425:C:T	127697425	T,NA	C,NA	1,NA	inf,NA	inf,NA	1.33511,NA	0.000289459	0.000294145
2	chr9:127844718:C:T	127844718	T,T	C,C	1,1	-inf,-inf	inf,inf	0.567449,1.10804	0.000288928	0.00029057
2	chr9:127718043:A:C	127718043	C,C	A,A	1,1	-inf,-inf	inf,inf	0.986935,0.1153	0.00028867	0.000289436
2	chr9:127808024:C:T	127808024	NA,T	NA,C	NA,1	NA,-inf	NA,inf	NA,0.786849	0.000288113	0.000290816
2	chr9:127197175:A:G	127197175	NA,G	NA,A	NA,1	NA,-inf	NA,inf	NA,0.766769	0.000287948	0.000290693
2	chr9:127860261:G:A	127860261	A,A	G,G	1,1	inf,inf	inf,inf	0.943796,0.742294	0.000287627	0.000289259
2	chr9:127466232:T:C	127466232	C,C	T,T	1,1	inf,inf	inf,inf	3.11373,1.89615	0.000286895	0.000736436
2	chr9:127458905:G:A	127458905	NA,A	NA,G	NA,1	NA,-inf	NA,inf	NA,0.720596	0.000286614	0.000289131
2	chr9:127355582:C:A	127355582	A,A	C,C	1,1	inf,-inf	inf,inf	2.49639,0.130902	0.000285247	0.000296209
2	chr9:127495168:G:A	127495168	NA,A	NA,G	NA,1	NA,inf	NA,inf	NA,0.706694	0.00028506	0.00028725
2	chr9:127600458:C:T	127600458	NA,T	NA,C	NA,1	NA,inf	NA,inf	NA,0.741585	0.000284404	0.000286871
2	chr9:127851735:C:T	127851735	NA,T	NA,C	NA,1	NA,inf	NA,inf	NA,0.58655	0.000284371	0.000286425
2	chr9:127536150:G:A	127536150	NA,A	NA,G	NA,1	NA,-inf	NA,inf	NA,0.716445	0.000283751	0.000286251
2	chr9:127184463:T:C	127184463	C,C	T,T	1,1	inf,inf	inf,inf	2.16394,0.0018656	0.000283182	0.000287845
2	chr9:127784244:G:A	127784244	NA,A	NA,G	NA,1	NA,-inf	NA,inf	NA,0.620763	0.00028254	0.000284665
2	chr9:127184895:G:A	127184895	NA,A	NA,G	NA,1	NA,-inf	NA,inf	NA,0.766176	0.000281995	0.000284653
2	chr9:127567376:T:C	127567376	C,C	T,T	1,1	-inf,inf	inf,inf	2.74084,0.00217084	0.000281911	0.000303077
2	chr9:127068715:T:TG	127068715	NA,TG	NA,T	NA,1	NA,-inf	NA,inf	NA,0.613529	0.000281713	0.000283938
2	chr9:127082545:C:T	127082545	T,T	C,C	1,1	inf,-inf	inf,inf	1.95123,0.420382	0.000281686	0.000285922
2	chr9:127466290:C:G	127466290	G,G	C,C	1,1	inf,inf	inf,inf	3.10016,1.89062	0.000281386	0.000714763
2	chr9:127311813:T:C	127311813	NA,C	NA,T	NA,1	NA,inf	NA,inf	NA,0.614846	0.000281238	0.000283491
2	chr9:127199718:C:A	127199718	NA,A	NA,C	NA,1	NA,-inf	NA,inf	NA,0.69164	0.000281072	0.000283332
2	chr9:127432208:C:T	127432208	T,T	C,C	1,1	inf,inf	inf,inf	3.27509,1.72251	0.000280837	0.00073695
2	chr9:127952399:G:A	127952399	NA,A	NA,G	NA,1	NA,-inf	NA,inf	NA,0.658565	0.000280267	0.000282604
2	chr9:127884850:G:A	127884850	NA,A	NA,G	NA,1	NA,-inf	NA,inf	NA,0.618066	0.000280223	0.000282435
2	chr9:127805823:A:C	127805823	NA,C	NA,A	NA,1	NA,-inf	NA,inf	NA,0.767832	0.000280158	0.000282782
2	chr9:127866225:C:T	127866225	T,T	C,C	1,1	inf,inf	inf,inf	0.927666,0.678613	0.000280109	0.000281584
2	chr9:128016363:A:G	128016363	NA,G	NA,A	NA,1	NA,inf	NA,inf	NA,0.582295	0.000280044	0.000282164
2	chr9:127478460:G:A	127478460	NA,A	NA,G	NA,1	NA,inf	NA,inf	NA,0.614159	0.000279987	0.000282217
2	chr9:127820754:G:A	127820754	NA,A	NA,G	NA,1	NA,inf	NA,inf	NA,0.689955	0.000279717	0.000282045
2	chr9:127600197:C:T	127600197	NA,T	NA,C	NA,1	NA,inf	NA,inf	NA,0.730612	0.000279589	0.000282015
2	chr9:127792563:T:C	127792563	NA,C	NA,T	NA,1	NA,inf	NA,inf	NA,0.691606	0.000279492	0.000281822
2	chr9:127674901:C:T	127674901	NA,T	NA,C	NA,1	NA,inf	NA,inf	NA,0.748245	0.000279207	0.000281716
2	chr9:127972060:G:C	127972060	NA,C	NA,G	NA,1	NA,inf	NA,inf	NA,0.619438	0.000279086	0.000281189
2	chr9:127195869:A:G	127195869	NA,G	NA,A	NA,1	NA,-inf	NA,inf	NA,0.729766	0.000279028	0.000281608
2	chr9:127464630:T:C	127464630	C,C	T,T	1,1	inf,inf	inf,inf	3.21742,1.80933	0.000278992	0.000752707
2	chr9:127299102:G:A	127299102	NA,A	NA,G	NA,1	NA,-inf	NA,inf	NA,0.641916	0.00027859	0.000280845
2	chr9:127073802:G:A	127073802	A,A	G,G	1,1	inf,-inf	inf,inf	1.96172,0.401557	0.000277662	0.000281881
2	chr9:127814045:CTT:C	127814045	NA,C	NA,CTT	NA,1	NA,-inf	NA,inf	NA,0.77338	0.000277498	0.000280105
2	chr9:127374216:A:C	127374216	C,NA	A,NA	1,NA	-inf,NA	inf,NA	0.75165,NA	0.000277017	0.00027885
2	chr9:127174061:A:T	127174061	NA,T	NA,A	NA,1	NA,-inf	NA,inf	NA,0.683943	0.000275975	0.000278344
2	chr9:127915351:C:T	127915351	NA,T	NA,C	NA,1	NA,inf	NA,inf	NA,0.592126	0.000275373	0.000277488
2	chr9:127312531:GA:G	127312531	NA,G	NA,GA	NA,1	NA,-inf	NA,inf	NA,0.634715	0.000275039	0.000277271
2	chr9:127562985:T:C	127562985	C,C	T,T	1,1	-inf,-inf	inf,inf	2.72641,0.0024529	0.00027486	0.000295416
2	chr9:127190786:A:C	127190786	NA,C	NA,A	NA,1	NA,-inf	NA,inf	NA,0.647132	0.000274711	0.000276988
2	chr9:127313692:T:C	127313692	NA,C	NA,T	NA,1	NA,-inf	NA,inf	NA,0.659591	0.000274466	0.000276758
2	chr9:127494926:G:A	127494926	A,A	G,G	1,1	inf,inf	inf,inf	3.89723,1.6898	0.000274007	0.00176372
2	chr9:127189011:A:C	127189011	NA,C	NA,A	NA,1	NA,inf	NA,inf	NA,0.606762	0.000273387	0.000275538
2	chr9:127309280:T:C	127309280	C,NA	T,NA	1,NA	-inf,NA	inf,NA	0.529325,NA	0.000273363	0.000274648
2	chr9:127372772:C:A	127372772	A,A	C,C	1,1	inf,inf	inf,inf	0.405703,0.982034	0.000273267	0.000274154
2	chr9:127397695:C:T	127397695	NA,T	NA,C	NA,1	NA,inf	NA,inf	NA,0.599923	0.00027299	0.000275182
2	chr9:127213271:T:C	127213271	NA,C	NA,T	NA,1	NA,inf	NA,inf	NA,0.598045	0.000272704	0.000274826
2	chr9:127207179:A:G	127207179	NA,G	NA,A	NA,1	NA,-inf	NA,inf	NA,0.633466	0.000272685	0.000274911
2	chr9:127689346:C:T	127689346	NA,T	NA,C	NA,1	NA,inf	NA,inf	NA,0.730756	0.000272655	0.000275099
2	chr9:127318139:T:A	127318139	NA,A	NA,T	NA,1	NA,-inf	NA,inf	NA,0.675626	0.000272585	0.000274926
2	chr9:128002263:A:G	128002263	NA,G	NA,A	NA,1	NA,-inf	NA,inf	NA,0.547377	0.000272421	0.000274392
2	chr9:127294139:G:A	127294139	NA,A	NA,G	NA,1	NA,-inf	NA,inf	NA,0.626988	0.000272392	0.0002746
2	chr9:127827031:G:C	127827031	NA,C	NA,G	NA,1	NA,-inf	NA,inf	NA,0.53038	0.00027231	0.000274259
2	chr9:127251254:G:A	127251254	NA,A	NA,G	NA,1	NA,-inf	NA,inf	NA,0.635896	0.000272012	0.000274285
2	chr9:127036019:A:T	127036019	NA,T	NA,A	NA,1	NA,inf	NA,inf	NA,0.601694	0.000271628	0.000273765
2	chr9:127939629:C:T	127939629	NA,T	NA,C	NA,1	NA,-inf	NA,inf	NA,0.622149	0.00027152	0.000273692
2	chr9:127046619:A:G	127046619	NA,G	NA,A	NA,1	NA,inf	NA,inf	NA,0.600879	0.000271507	0.000273641
2	chr9:127386461:G:A	127386461	A,A	G,G	1,1	inf,inf	inf,inf	2.47715,0.591707	0.000271505	0.0002878
2	chr9:127279568:T:C	127279568	NA,C	NA,T	NA,1	NA,-inf	NA,inf	NA,0.636681	0.000271388	0.000273656
2	chr9:127705523:C:A	127705523	NA,A	NA,C	NA,1	NA,inf	NA,inf	NA,0.725012	0.00027091	0.000273337
2	chr9:128012245:T:C	128012245	NA,C	NA,T	NA,1	NA,inf	NA,inf	NA,0.602196	0.000270593	0.000272714
2	chr9:127398490:G:A	127398490	A,A	G,G	1,1	inf,inf	inf,inf	2.60966,0.00129609	0.000270446	0.000283365
2	chr9:127217095:CA:C	127217095	NA,C	NA,CA	NA,1	NA,-inf	NA,inf	NA,0.613128	0.00027029	0.000272441
2	chr9:127988245:C:T	127988245	T,NA	C,NA	1,NA	-inf,NA	inf,NA	1.19684,NA	0.000270024	0.000273997
2	chr9:127374233:G:A	127374233	A,A	G,G	1,1	inf,-inf	inf,inf	2.50534,0.127577	0.000269391	0.00028054
2	chr9:127803968:G:A	127803968	NA,A	NA,G	NA,1	NA,inf	NA,inf	NA,0.661465	0.000269279	0.00027151
2	chr9:127125253:C:T	127125253	NA,T	NA,C	NA,1	NA,-inf	NA,inf	NA,0.643962	0.000269073	0.000271333
2	chr9:127515380:G:A	127515380	NA,A	NA,G	NA,1	NA,-inf	NA,inf	NA,0.656081	0.000268851	0.000271116
2	chr9:127805108:C:T	127805108	NA,T	NA,C	NA,1	NA,-inf	NA,inf	NA,0.736115	0.000268356	0.000270857
2	chr9:127263657:A:G	127263657	NA,G	NA,A	NA,1	NA,inf	NA,inf	NA,0.604828	0.000268157	0.000270317
2	chr9:127436587:C:T	127436587	T,T	C,C	1,1	inf,inf	inf,inf	3.13788,1.79027	0.000267492	0.000658543
2	chr9:127263486:G:A	127263486	NA,A	NA,G	NA,1	NA,inf	NA,inf	NA,0.602656	0.000267392	0.000269546
2	chr9:127564805:G:A	127564805	NA,A	NA,G	NA,1	NA,inf	NA,inf	NA,0.685958	0.000267286	0.00026956
2	chr9:127512109:T:G	127512109	NA,G	NA,T	NA,1	NA,-inf	NA,inf	NA,0.673113	0.00026724	0.000269582
2	chr9:127471875:G:C	127471875	C,C	G,G	1,1	inf,inf	inf,inf	4.03404,1.55122	0.000266507	0.00182697
2	chr9:127334375:G:A	127334375	NA,A	NA,G	NA,1	NA,-inf	NA,inf	NA,0.665122	0.000266443	0.000268752
2	chr9:127511186:AGGTGTGCACCACCATGCCC:A	127511186	A,NA	AGGTGTGCACCACCATGCCC,NA	1,NA	-inf,NA	inf,NA	0.522483,NA	0.00026602	0.000267369
2	chr9:127472759:C:T	127472759	NA,T	NA,C	NA,1	NA,-inf	NA,inf	NA,0.666739	0.000265601	0.000267922
2	chr9:127043516:C:T	127043516	T,NA	C,NA	1,NA	inf,NA	inf,NA	0.714302,NA	0.000265249	0.000266919
2	chr9:127138791:A:G	127138791	G,G	A,A	1,1	inf,-inf	inf,inf	2.02023,0.303915	0.000265243	0.000269467
2	chr9:127078333:G:A	127078333	NA,A	NA,G	NA,1	NA,inf	NA,inf	NA,0.48132	0.00026504	0.000266884
2	chr9:127166494:G:A	127166494	A,NA	G,NA	1,NA	-inf,NA	inf,NA	0.783182,NA	0.00026498	0.000266837
2	chr9:127600923:C:T	127600923	NA,T	NA,C	NA,1	NA,inf	NA,inf	NA,0.690752	0.000264969	0.000267259
2	chr9:127375736:A:G	127375736	G,NA	A,NA	1,NA	-inf,NA	inf,NA	0.743826,NA	0.000264585	0.000266291
2	chr9:127069856:A:G	127069856	G,G	A,A	1,1	inf,-inf	inf,inf	1.87894,0.449158	0.000264254	0.000268103
2	chr9:127761942:C:T	127761942	NA,T	NA,C	NA,1	NA,inf	NA,inf	NA,0.661637	0.000264195	0.000266444
2	chr9:127184354:T:C	127184354	NA,C	NA,T	NA,1	NA,-inf	NA,inf	NA,0.619855	0.000264108	0.000266295
2	chr9:127763276:T:C	127763276	NA,C	NA,T	NA,1	NA,-inf	NA,inf	NA,0.495188	0.000263243	0.000265128
2	chr9:127096074:A:G	127096074	G,NA	A,NA	1,NA	inf,NA	inf,NA	0.728578,NA	0.000262964	0.000264667
2	chr9:127749773:C:T	127749773	NA,T	NA,C	NA,1	NA,-inf	NA,inf	NA,0.672696	0.000262344	0.000264699
2	chr9:127515543:AC:A	127515543	A,A	AC,AC	1,1	inf,inf	inf,inf	4.26691,1.97849	0.000262136	0.00603079
2	chr9:127508781:A:G	127508781	NA,G	NA,A	NA,1	NA,-inf	NA,inf	NA,0.658963	0.000261949	0.000264243
2	chr9:127760226:G:A	127760226	NA,A	NA,G	NA,1	NA,-inf	NA,inf	NA,0.671077	0.000261762	0.000264111
2	chr9:127817360:C:G	127817360	NA,G	NA,C	NA,1	NA,-inf	NA,inf	NA,0.632988	0.000261318	0.00026358
2	chr9:127305443:G:A	127305443	NA,A	NA,G	NA,1	NA,-inf	NA,inf	NA,0.598973	0.000261199	0.000263318
2	chr9:127779834:T:C	127779834	C,C	T,T	1,1	-inf,inf	inf,inf	2.00019,0.264245	0.000261006	0.00026666
2	chr9:127379074:G:A	127379074	A,A	G,G	1,1	inf,-inf	inf,inf	2.3655,0.244099	0.000260758	0.000270167
2	chr9:127702246:G:A	127702246	NA,A	NA,G	NA,1	NA,inf	NA,inf	NA,0.696393	0.000260195	0.00026252
2	chr9:127474771:C:T	127474771	T,NA	C,NA	1,NA	inf,NA	inf,NA	1.19513,NA	0.000260147	0.000264029
2	chr9:127089914:G:C	127089914	C,NA	G,NA	1,NA	inf,NA	inf,NA	0.936557,NA	0.000260137	0.000262647
2	chr9:127171627:C:T	127171627	NA,T	NA,C	NA,1	NA,inf	NA,inf	NA,0.571476	0.000259827	0.000261872
2	chr9:127466707:T:C	127466707	NA,C	NA,T	NA,1	NA,inf	NA,inf	NA,0.524731	0.000259675	0.000261628
2	chr9:127595555:G:A	127595555	NA,A	NA,G	NA,1	NA,-inf	NA,inf	NA,0.582392	0.000259664	0.00026181
2	chr9:127051103:A:G	127051103	NA,G	NA,A	NA,1	NA,-inf	NA,inf	NA,0.685481	0.000259074	0.000261397
2	chr9:127220886:C:A	127220886	NA,A	NA,C	NA,1	NA,inf	NA,inf	NA,0.564393	0.000258757	0.00026078
2	chr9:127140903:C:T	127140903	T,T	C,C	1,1	inf,-inf	inf,inf	2.13273,0.156772	0.000258332	0.000263004
2	chr9:127541544:C:T	127541544	NA,T	NA,C	NA,1	NA,inf	NA,inf	NA,0.713285	0.000258241	0.000260694
2	chr9:127122342:G:A	127122342	NA,A	NA,G	NA,1	NA,inf	NA,inf	NA,0.568336	0.000257888	0.000259921
2	chr9:127414376:T:TAG	127414376	NA,TAG	NA,T	NA,1	NA,inf	NA,inf	NA,0.462339	0.000257525	0.000259351
2	chr9:127845853:T:G	127845853	G,G	T,T	1,1	-inf,-inf	inf,inf	1.12278,0.378429	0.000257523	0.000258858
2	chr9:127805579:C:T	127805579	NA,T	NA,C	NA,1	NA,inf	NA,inf	NA,0.627883	0.000257	0.000259126
2	chr9:127797741:C:T	127797741	T,NA	C,NA	1,NA	-inf,NA	inf,NA	1.22378,NA	0.000256872	0.000260697
2	chr9:127866222:G:A	127866222	A,A	G,G	1,1	-inf,-inf	inf,inf	1.14422,0.832025	0.000256702	0.000259432
2	chr9:127272143:ATT:A	127272143	NA,A	NA,ATT	NA,1	NA,-inf	NA,inf	NA,0.611203	0.000256332	0.000258516
2	chr9:127516260:G:A	127516260	A,A	G,G	1,1	inf,inf	inf,inf	3.93332,0.374582	0.000255895	0.000478492
2	chr9:127800935:G:C	127800935	C,NA	G,NA	1,NA	-inf,NA	inf,NA	1.22102,NA	0.000255848	0.000259654
2	chr9:127959494:T:C	127959494	NA,C	NA,T	NA,1	NA,-inf	NA,inf	NA,0.537483	0.000255187	0.000257137
2	chr9:127899821:C:A	127899821	NA,A	NA,C	NA,1	NA,inf	NA,inf	NA,0.541082	0.000254875	0.000256819
2	chr9:127822640:T:C	127822640	C,C	T,T	1,1	inf,inf	inf,inf	0.917713,0.962912	0.0002548	0.000257051
2	chr9:127264541:A:AG	127264541	NA,AG	NA,A	NA,1	NA,-inf	NA,inf	NA,0.591343	0.000254699	0.000256823
2	chr9:127166321:A:C	127166321	C,NA	A,NA	1,NA	-inf,NA	inf,NA	0.705199,NA	0.000254492	0.000256134
2	chr9:127772175:A:G	127772175	G,G	A,A	1,1	-inf,inf	inf,inf	2.00727,0.233509	0.000252997	0.000258542
2	chr9:127898371:G:A	127898371	NA,A	NA,G	NA,1	NA,-inf	NA,inf	NA,0.566226	0.000252977	0.000255042
2	chr9:127669018:GC:G	127669018	NA,G	NA,GC	NA,1	NA,inf	NA,inf	NA,0.669538	0.000251949	0.000254185
2	chr9:127172261:C:T	127172261	NA,T	NA,C	NA,1	NA,-inf	NA,inf	NA,0.618736	0.000251896	0.00025405
2	chr9:127782998:A:G	127782998	NA,G	NA,A	NA,1	NA,-inf	NA,inf	NA,0.727501	0.000251833	0.000254247
2	chr9:127606438:G:A	127606438	NA,A	NA,G	NA,1	NA,-inf	NA,inf	NA,0.616422	0.000251663	0.000254025
2	chr9:127845080:G:A	127845080	A,A	G,G	1,1	-inf,-inf	inf,inf	1.68391,0.0916368	0.000251633	0.000254381
2	chr9:127200321:T:C	127200321	NA,C	NA,T	NA,1	NA,-inf	NA,inf	NA,0.701752	0.000251052	0.000253573
2	chr9:127800572:G:A	127800572	A,NA	G,NA	1,NA	-inf,NA	inf,NA	1.20595,NA	0.000250482	0.000254187
2	chr9:128016501:A:T	128016501	NA,T	NA,A	NA,1	NA,inf	NA,inf	NA,0.522922	0.000250205	0.000252131
2	chr9:127142472:G:A	127142472	NA,A	NA,G	NA,1	NA,-inf	NA,inf	NA,0.61266	0.000249825	0.000251959
2	chr9:127976884:A:C	127976884	NA,C	NA,A	NA,1	NA,-inf	NA,inf	NA,0.575195	0.000249422	0.000251491
2	chr9:127931921:G:A	127931921	NA,A	NA,G	NA,1	NA,inf	NA,inf	NA,0.544225	0.000249292	0.00025126
2	chr9:127308293:T:C	127308293	C,C	T,T	1,1	inf,-inf	inf,inf	1.50513,0.48872	0.00024922	0.00025163
2	chr9:127264090:A:T	127264090	NA,T	NA,A	NA,1	NA,-inf	NA,inf	NA,0.655051	0.00024853	0.000250775
2	chr9:127252111:G:A	127252111	NA,A	NA,G	NA,1	NA,-inf	NA,inf	NA,0.60104	0.000248529	0.000250626
2	chr9:127096772:A:G	127096772	G,NA	A,NA	1,NA	inf,NA	inf,NA	0.692766,NA	0.000247868	0.000249477
2	chr9:127073872:T:G	127073872	NA,G	NA,T	NA,1	NA,-inf	NA,inf	NA,0.586978	0.000247578	0.000249657
2	chr9:127507507:A:G	127507507	G,G	A,A	1,1	inf,inf	inf,inf	4.79558,1.56007	0.000247564	0.00831942
2	chr9:127561206:G:T	127561206	T,T	G,G	1,1	-inf,-inf	inf,inf	2.5434,0.173966	0.000247544	0.000262805
2	chr9:127280338:C:T	127280338	NA,T	NA,C	NA,1	NA,inf	NA,inf	NA,0.50932	0.000247473	0.000249393
2	chr9:127229020:C:T	127229020	T,NA	C,NA	1,NA	inf,NA	inf,NA	0.254091,NA	0.000247433	0.000248351
2	chr9:127871524:C:A	127871524	NA,A	NA,C	NA,1	NA,-inf	NA,inf	NA,0.540462	0.000247411	0.00024939
2	chr9:127601832:C:A	127601832	NA,A	NA,C	NA,1	NA,inf	NA,inf	NA,0.641984	0.000247241	0.000249381
2	chr9:127112520:TC:T	127112520	T,NA	TC,NA	1,NA	inf,NA	inf,NA	0.690251,NA	0.000247126	0.000248729
2	chr9:127162373:C:T	127162373	T,NA	C,NA	1,NA	-inf,NA	inf,NA	0.687153,NA	0.000246258	0.000247854
2	chr9:127783232:G:A	127783232	NA,A	NA,G	NA,1	NA,-inf	NA,inf	NA,0.710888	0.000246216	0.000248572
2	chr9:127127614:GT:G	127127614	NA,G	NA,GT	NA,1	NA,-inf	NA,inf	NA,0.590173	0.000246065	0.00024815
2	chr9:127731694:C:T	127731694	NA,T	NA,C	NA,1	NA,-inf	NA,inf	NA,0.656551	0.00024605	0.000248328
2	chr9:127481927:C:T	127481927	NA,T	NA,C	NA,1	NA,-inf	NA,inf	NA,0.737078	0.000245935	0.000248528
2	chr9:127981958:G:C	127981958	NA,C	NA,G	NA,1	NA,inf	NA,inf	NA,0.539066	0.000245854	0.000247733
2	chr9:127248153:G:A	127248153	NA,A	NA,G	NA,1	NA,-inf	NA,inf	NA,0.595718	0.000245674	0.000247753
2	chr9:127259088:G:A	127259088	NA,A	NA,G	NA,1	NA,-inf	NA,inf	NA,0.595273	0.000245385	0.000247464
2	chr9:127378113:T:C	127378113	C,C	T,T	1,1	inf,inf	inf,inf	0.472327,0.717854	0.000245353	0.000246004
2	chr9:127713635:T:G	127713635	NA,G	NA,T	NA,1	NA,inf	NA,inf	NA,0.643107	0.000245322	0.000247481
2	chr9:127731209:A:G	127731209	G,NA	A,NA	1,NA	-inf,NA	inf,NA	1.14278,NA	0.000245264	0.000248615
2	chr9:127843069:C:A	127843069	A,A	C,C	1,1	-inf,inf	inf,inf	0.619509,1.11858	0.000245156	0.00024686
2	chr9:127566520:C:T	127566520	NA,T	NA,C	NA,1	NA,inf	NA,inf	NA,0.634618	0.000244987	0.000247102
2	chr9:127114776:G:A	127114776	NA,A	NA,G	NA,1	NA,inf	NA,inf	NA,0.530783	0.000244929	0.000246861
2	chr9:127680512:TTACGTC:T	127680512	NA,T	NA,TTACGTC	NA,1	NA,-inf	NA,inf	NA,0.598982	0.000244847	0.000246982
2	chr9:127697439:C:T	127697439	NA,T	NA,C	NA,1	NA,-inf	NA,inf	NA,0.597673	0.000244413	0.000246544
2	chr9:127114795:C:T	127114795	T,NA	C,NA	1,NA	inf,NA	inf,NA	0.683516,NA	0.00024409	0.000245676
2	chr9:127995985:C:A	127995985	NA,A	NA,C	NA,1	NA,inf	NA,inf	NA,0.531221	0.000243802	0.00024574
2	chr9:127311151:T:C	127311151	NA,C	NA,T	NA,1	NA,-inf	NA,inf	NA,0.548471	0.000243405	0.000245378
2	chr9:127269570:A:C	127269570	NA,C	NA,A	NA,1	NA,-inf	NA,inf	NA,0.558824	0.000243386	0.000245412
2	chr9:127330706:G:A	127330706	NA,A	NA,G	NA,1	NA,-inf	NA,inf	NA,0.560478	0.000243287	0.000245277
2	chr9:127728639:A:G	127728639	G,NA	A,NA	1,NA	-inf,NA	inf,NA	1.13649,NA	0.000242755	0.000246069
2	chr9:127186784:C:T	127186784	NA,T	NA,C	NA,1	NA,-inf	NA,inf	NA,0.556959	0.000241744	0.000243742
2	chr9:127872973:C:T	127872973	T,NA	C,NA	1,NA	inf,NA	inf,NA	0.63217,NA	0.000241664	0.000243218
2	chr9:128013536:C:T	128013536	T,T	C,C	1,1	inf,-inf	inf,inf	0.583476,0.854221	0.000241512	0.000242623
2	chr9:127793960:C:T	127793960	T,NA	C,NA	1,NA	-inf,NA	inf,NA	1.18145,NA	0.000240889	0.000244438
2	chr9:127114699:C:T	127114699	T,NA	C,NA	1,NA	inf,NA	inf,NA	0.676009,NA	0.000240865	0.000242432
2	chr9:127476550:A:G	127476550	NA,G	NA,A	NA,1	NA,inf	NA,inf	NA,0.584835	0.000240792	0.000242651
2	chr9:127918471:G:A	127918471	NA,A	NA,G	NA,1	NA,inf	NA,inf	NA,0.504	0.000240792	0.000242657
2	chr9:127787201:A:G	127787201	NA,G	NA,A	NA,1	NA,-inf	NA,inf	NA,0.679442	0.000240333	0.000242736
2	chr9:127623104:A:G	127623104	NA,G	NA,A	NA,1	NA,inf	NA,inf	NA,0.636738	0.000240057	0.000242181
2	chr9:127738184:G:A	127738184	NA,A	NA,G	NA,1	NA,inf	NA,inf	NA,0.624308	0.000239848	0.000241962
2	chr9:127226292:G:A	127226292	NA,A	NA,G	NA,1	NA,inf	NA,inf	NA,0.508575	0.000239441	0.000241313
2	chr9:127277949:G:C	127277949	NA,C	NA,G	NA,1	NA,-inf	NA,inf	NA,0.544436	0.000239256	0.000241263
2	chr9:127867086:T:C	127867086	C,C	T,T	1,1	inf,inf	inf,inf	1.02787,0.40888	0.000238911	0.000240108
2	chr9:127186859:G:T	127186859	NA,T	NA,G	NA,1	NA,-inf	NA,inf	NA,0.547662	0.000238672	0.000240645
2	chr9:127283772:T:A	127283772	NA,A	NA,T	NA,1	NA,inf	NA,inf	NA,0.502569	0.000238382	0.000240297
2	chr9:127519302:CCT:C	127519302	NA,C	NA,CCT	NA,1	NA,-inf	NA,inf	NA,0.568263	0.000238206	0.000240203
2	chr9:127131433:C:T	127131433	NA,T	NA,C	NA,1	NA,-inf	NA,inf	NA,0.566614	0.000238057	0.000240074
2	chr9:127709323:C:A	127709323	NA,A	NA,C	NA,1	NA,inf	NA,inf	NA,0.631786	0.000237877	0.00024
2	chr9:127500318:G:A	127500318	A,A	G,G	1,1	inf,inf	inf,inf	3.75364,1.64657	0.000237761	0.00127713
2	chr9:127263309:G:A	127263309	NA,A	NA,G	NA,1	NA,-inf	NA,inf	NA,0.574777	0.000237391	0.000239414
2	chr9:127268384:G:A	127268384	NA,A	NA,G	NA,1	NA,-inf	NA,inf	NA,0.620109	0.000237092	0.000239225
2	chr9:127115610:C:A	127115610	A,NA	C,NA	1,NA	inf,NA	inf,NA	0.665489,NA	0.000236443	0.000237985
2	chr9:127557931:C:T	127557931	NA,T	NA,C	NA,1	NA,-inf	NA,inf	NA,0.644329	0.000236243	0.000238485
2	chr9:127766265:CA:C	127766265	NA,C	NA,CA	NA,1	NA,inf	NA,inf	NA,0.539667	0.00023617	0.00023802
2	chr9:127477755:A:C	127477755	NA,C	NA,A	NA,1	NA,inf	NA,inf	NA,0.568505	0.000235615	0.000237436
2	chr9:127361885:C:T	127361885	NA,T	NA,C	NA,1	NA,inf	NA,inf	NA,0.413321	0.000235544	0.000237218
2	chr9:127857189:A:C	127857189	NA,C	NA,A	NA,1	NA,-inf	NA,inf	NA,0.533634	0.000235268	0.00023719
2	chr9:127790860:C:T	127790860	T,NA	C,NA	1,NA	-inf,NA	inf,NA	1.16431,NA	0.000235217	0.00023866
2	chr9:127288192:G:A	127288192	A,A	G,G	1,1	-inf,inf	inf,inf	1.42682,0.740728	0.000234885	0.000237829
2	chr9:127942837:G:C	127942837	NA,C	NA,G	NA,1	NA,inf	NA,inf	NA,0.487679	0.000234858	0.000236684
2	chr9:127802304:C:T	127802304	T,NA	C,NA	1,NA	-inf,NA	inf,NA	1.15982,NA	0.000234821	0.000238236
2	chr9:127630086:G:C	127630086	NA,C	NA,G	NA,1	NA,-inf	NA,inf	NA,0.567765	0.00023471	0.000236752
2	chr9:127851003:C:T	127851003	NA,T	NA,C	NA,1	NA,inf	NA,inf	NA,0.509855	0.000234511	0.000236415
2	chr9:127838042:G:A	127838042	NA,A	NA,G	NA,1	NA,inf	NA,inf	NA,0.534045	0.000234279	0.000236242
2	chr9:127578624:C:T	127578624	NA,T	NA,C	NA,1	NA,inf	NA,inf	NA,0.599571	0.000234153	0.000236162
2	chr9:127514129:C:T	127514129	NA,T	NA,C	NA,1	NA,-inf	NA,inf	NA,0.523307	0.000233837	0.000235786
2	chr9:127578987:C:T	127578987	NA,T	NA,C	NA,1	NA,-inf	NA,inf	NA,0.437258	0.000233716	0.000235484
2	chr9:127229063:A:T	127229063	NA,T	NA,A	NA,1	NA,-inf	NA,inf	NA,0.523739	0.000233311	0.000235268
2	chr9:127624798:G:T	127624798	NA,T	NA,G	NA,1	NA,-inf	NA,inf	NA,0.562711	0.000233089	0.000235116
2	chr9:127448930:C:T	127448930	NA,T	NA,C	NA,1	NA,inf	NA,inf	NA,0.558701	0.000232842	0.000234633
2	chr9:127499797:A:G	127499797	G,G	A,A	1,1	inf,inf	inf,inf	4.01036,1.48581	0.000232591	0.00156115
2	chr9:127251348:TC:T	127251348	NA,T	NA,TC	NA,1	NA,-inf	NA,inf	NA,0.554441	0.000232479	0.00023444
2	chr9:127838183:A:G	127838183	NA,G	NA,A	NA,1	NA,inf	NA,inf	NA,0.528187	0.000232422	0.000234369
2	chr9:127992950:G:A	127992950	A,NA	G,NA	1,NA	-inf,NA	inf,NA	0.829684,NA	0.000232384	0.000234473
2	chr9:127665966:C:T	127665966	NA,T	NA,C	NA,1	NA,inf	NA,inf	NA,0.614334	0.000232111	0.000234181
2	chr9:127549747:T:C	127549747	NA,C	NA,T	NA,1	NA,inf	NA,inf	NA,0.463699	0.000231971	0.000233771
2	chr9:127571092:G:A	127571092	NA,A	NA,G	NA,1	NA,-inf	NA,inf	NA,0.489698	0.00023192	0.000233779
2	chr9:127969431:T:G	127969431	G,NA	T,NA	1,NA	inf,NA	inf,NA	0.828942,NA	0.000231858	0.00023396
2	chr9:127395251:T:C	127395251	NA,C	NA,T	NA,1	NA,-inf	NA,inf	NA,0.562467	0.000231548	0.000233545
2	chr9:127549397:ACACT:A	127549397	NA,A	NA,ACACT	NA,1	NA,inf	NA,inf	NA,0.579605	0.000231058	0.000232987
2	chr9:127706507:C:G	127706507	NA,G	NA,C	NA,1	NA,-inf	NA,inf	NA,0.527845	0.000230999	0.000233086
2	chr9:127948469:G:A	127948469	NA,A	NA,G	NA,1	NA,inf	NA,inf	NA,0.474217	0.000230889	0.000232683
2	chr9:127584212:G:A	127584212	NA,A	NA,G	NA,1	NA,-inf	NA,inf	NA,0.439408	0.000230829	0.000232534
2	chr9:127169314:A:T	127169314	T,NA	A,NA	1,NA	-inf,NA	inf,NA	0.652105,NA	0.000230806	0.000232316
2	chr9:127938202:G:A	127938202	NA,A	NA,G	NA,1	NA,inf	NA,inf	NA,0.474796	0.000230794	0.000232589
2	chr9:127254449:T:C	127254449	C,NA	T,NA	1,NA	inf,NA	inf,NA	0.35257,NA	0.00023075	0.000231737
2	chr9:127370823:G:A	127370823	NA,A	NA,G	NA,1	NA,-inf	NA,inf	NA,0.522583	0.000230742	0.00023265
2	chr9:127247913:C:T	127247913	NA,T	NA,C	NA,1	NA,-inf	NA,inf	NA,0.552219	0.000230124	0.000232091
2	chr9:127278885:A:T	127278885	NA,T	NA,A	NA,1	NA,-inf	NA,inf	NA,0.552045	0.000229713	0.000231674
2	chr9:127852939:G:A	127852939	NA,A	NA,G	NA,1	NA,inf	NA,inf	NA,0.466602	0.000229527	0.00023124
2	chr9:127967511:A:G	127967511	NA,G	NA,A	NA,1	NA,-inf	NA,inf	NA,0.463057	0.000229521	0.000231284
2	chr9:127831660:C:T	127831660	NA,T	NA,C	NA,1	NA,inf	NA,inf	NA,0.546746	0.000229138	0.000231028
2	chr9:127263077:A:G	127263077	NA,G	NA,A	NA,1	NA,-inf	NA,inf	NA,0.513575	0.00022892	0.000230823
2	chr9:127753092:G:A	127753092	A,A	G,G	1,1	-inf,inf	inf,inf	1.67492,0.419535	0.000228862	0.000232428
2	chr9:127607447:T:C	127607447	NA,C	NA,T	NA,1	NA,inf	NA,inf	NA,0.625692	0.000228633	0.000230698
2	chr9:127418099:C:T	127418099	NA,T	NA,C	NA,1	NA,inf	NA,inf	NA,0.494161	0.000228441	0.000230301
2	chr9:127259390:C:T	127259390	T,NA	C,NA	1,NA	-inf,NA	inf,NA	0.594432,NA	0.000228364	0.000229702
2	chr9:127295847:A:G	127295847	NA,G	NA,A	NA,1	NA,-inf	NA,inf	NA,0.525479	0.000228317	0.000230216
2	chr9:127903216:C:T	127903216	NA,T	NA,C	NA,1	NA,inf	NA,inf	NA,0.463423	0.000228287	0.000230038
2	chr9:127104704:C:T	127104704	NA,T	NA,C	NA,1	NA,-inf	NA,inf	NA,0.533931	0.00022813	0.000230056
2	chr9:127889732:C:T	127889732	T,NA	C,NA	1,NA	inf,NA	inf,NA	0.841572,NA	0.000227978	0.000230104
2	chr9:127974345:G:A	127974345	A,A	G,G	1,1	-inf,-inf	inf,inf	0.0196398,1.39207	0.000227976	0.00022949
2	chr9:127081378:T:G	127081378	NA,G	NA,T	NA,1	NA,-inf	NA,inf	NA,0.587546	0.000227785	0.000229805
2	chr9:127544793:C:T	127544793	NA,T	NA,C	NA,1	NA,inf	NA,inf	NA,0.574084	0.000227506	0.000229559
2	chr9:127087076:C:T	127087076	NA,T	NA,C	NA,1	NA,-inf	NA,inf	NA,0.586359	0.000227272	0.000229284
2	chr9:127354724:G:A	127354724	NA,A	NA,G	NA,1	NA,-inf	NA,inf	NA,0.478875	0.000227073	0.00022891
2	chr9:127100988:T:C	127100988	C,NA	T,NA	1,NA	inf,NA	inf,NA	0.641881,NA	0.000226788	0.000228274
2	chr9:127316323:C:T	127316323	NA,T	NA,C	NA,1	NA,-inf	NA,inf	NA,0.500284	0.00022673	0.00022857
2	chr9:127953011:C:T	127953011	NA,T	NA,C	NA,1	NA,-inf	NA,inf	NA,0.509459	0.000226563	0.000228455
2	chr9:127681587:C:T	127681587	NA,T	NA,C	NA,1	NA,-inf	NA,inf	NA,0.538869	0.000226416	0.00022851
2	chr9:127263729:C:T	127263729	NA,T	NA,C	NA,1	NA,inf	NA,inf	NA,0.438579	0.000226064	0.000227797
2	chr9:127138312:T:C	127138312	C,NA	T,NA	1,NA	inf,NA	inf,NA	0.640775,NA	0.00022595	0.000227434
2	chr9:127669020:TA:T	127669020	NA,T	NA,TA	NA,1	NA,inf	NA,inf	NA,0.585212	0.00022594	0.000227926
2	chr9:128016470:C:T	128016470	NA,T	NA,C	NA,1	NA,inf	NA,inf	NA,0.430179	0.000225703	0.000227421
2	chr9:127174306:AAAGAAAG:A	127174306	NA,A	NA,AAAGAAAG	NA,1	NA,-inf	NA,inf	NA,0.586119	0.000225571	0.000227596
2	chr9:127192591:G:A	127192591	NA,A	NA,G	NA,1	NA,inf	NA,inf	NA,0.381819	0.000225443	0.00022706
2	chr9:128016478:G:A	128016478	NA,A	NA,G	NA,1	NA,inf	NA,inf	NA,0.428403	0.00022514	0.000226854
2	chr9:127859831:A:G	127859831	G,NA	A,NA	1,NA	inf,NA	inf,NA	0.826632,NA	0.000224963	0.000227021
2	chr9:127374476:T:C	127374476	C,C	T,T	1,1	inf,inf	inf,inf	0.320014,0.998419	0.000224949	0.000225766
2	chr9:127631230:G:C	127631230	NA,C	NA,G	NA,1	NA,-inf	NA,inf	NA,0.534848	0.000224786	0.000226735
2	chr9:127285437:A:G	127285437	NA,G	NA,A	NA,1	NA,-inf	NA,inf	NA,0.484462	0.000224634	0.000226439
2	chr9:127709981:C:G	127709981	NA,G	NA,C	NA,1	NA,inf	NA,inf	NA,0.492218	0.000224562	0.000226358
2	chr9:127323598:T:C	127323598	C,C	T,T	1,1	inf,-inf	inf,inf	1.63456,0.338544	0.000224557	0.000227052
2	chr9:127604542:T:A	127604542	A,NA	T,NA	1,NA	-inf,NA	inf,NA	0.620481,NA	0.000224374	0.00022589
2	chr9:127267721:T:C	127267721	NA,C	NA,T	NA,1	NA,-inf	NA,inf	NA,0.499007	0.000224356	0.000226221
2	chr9:127601109:T:C	127601109	NA,C	NA,T	NA,1	NA,inf	NA,inf	NA,0.422618	0.000224199	0.000225901
2	chr9:127306010:C:T	127306010	NA,T	NA,C	NA,1	NA,-inf	NA,inf	NA,0.57733	0.000223955	0.000225963
2	chr9:127787484:C:T	127787484	T,NA	C,NA	1,NA	-inf,NA	inf,NA	1.12787,NA	0.000223758	0.000226988
2	chr9:127070271:C:T	127070271	NA,T	NA,C	NA,1	NA,inf	NA,inf	NA,0.434572	0.000223741	0.000225467
2	chr9:127622419:G:A	127622419	NA,A	NA,G	NA,1	NA,-inf	NA,inf	NA,0.414915	0.000223538	0.000225196
2	chr9:127802471:G:A	127802471	NA,A	NA,G	NA,1	NA,inf	NA,inf	NA,0.493908	0.000223458	0.000225226
2	chr9:127387124:G:A	127387124	A,A	G,G	1,1	inf,inf	inf,inf	0.632667,0.574978	0.000223391	0.000224068
2	chr9:127579105:C:T	127579105	NA,T	NA,C	NA,1	NA,inf	NA,inf	NA,0.561938	0.000223164	0.000225073
2	chr9:127897809:G:A	127897809	NA,A	NA,G	NA,1	NA,-inf	NA,inf	NA,0.480014	0.000222791	0.000224616
2	chr9:127555929:G:T	127555929	NA,T	NA,G	NA,1	NA,inf	NA,inf	NA,0.373313	0.000222522	0.000224131
2	chr9:127274090:A:G	127274090	NA,G	NA,A	NA,1	NA,-inf	NA,inf	NA,0.491888	0.000222313	0.000224172
2	chr9:127788540:C:T	127788540	T,NA	C,NA	1,NA	-inf,NA	inf,NA	1.12252,NA	0.000222077	0.000225276
2	chr9:127115700:T:G	127115700	G,NA	T,NA	1,NA	inf,NA	inf,NA	0.629561,NA	0.000221999	0.000223458
2	chr9:127873261:A:G	127873261	NA,G	NA,A	NA,1	NA,inf	NA,inf	NA,0.527351	0.000221713	0.000223636
2	chr9:127974660:C:T	127974660	NA,T	NA,C	NA,1	NA,inf	NA,inf	NA,0.458899	0.00022157	0.000223258
2	chr9:127395498:G:C	127395498	C,C	G,G	1,1	inf,inf	inf,inf	2.50421,0.0564205	0.000221532	0.000232214
2	chr9:127835934:T:A	127835934	NA,A	NA,T	NA,1	NA,-inf	NA,inf	NA,0.501563	0.000221397	0.000223277
2	chr9:127370113:A:G	127370113	G,G	A,A	1,1	inf,inf	inf,inf	2.14578,0.596187	0.000221345	0.000230137
2	chr9:127566503:C:G	127566503	NA,G	NA,C	NA,1	NA,-inf	NA,inf	NA,0.53407	0.000221319	0.000223251
2	chr9:127125069:T:G	127125069	G,NA	T,NA	1,NA	inf,NA	inf,NA	0.627482,NA	0.000221016	0.00022247
2	chr9:127300318:G:C	127300318	C,C	G,G	1,1	inf,-inf	inf,inf	1.192,0.886643	0.000220584	0.000223023
2	chr9:127578148:G:A	127578148	NA,A	NA,G	NA,1	NA,inf	NA,inf	NA,0.552284	0.000220469	0.000222353
2	chr9:127783771:T:C	127783771	NA,C	NA,T	NA,1	NA,-inf	NA,inf	NA,0.621779	0.000220315	0.000222388
2	chr9:127327000:T:C	127327000	NA,C	NA,T	NA,1	NA,inf	NA,inf	NA,0.469906	0.000220199	0.000221968
2	chr9:127091920:G:A	127091920	A,A	G,G	1,1	inf,-inf	inf,inf	2.03078,0.160348	0.000219997	0.000223804
2	chr9:127275126:A:G	127275126	NA,G	NA,A	NA,1	NA,-inf	NA,inf	NA,0.483316	0.000219996	0.000221835
2	chr9:127185617:A:G	127185617	NA,G	NA,A	NA,1	NA,-inf	NA,inf	NA,0.516608	0.000219888	0.000221756
2	chr9:127546701:C:T	127546701	T,NA	C,NA	1,NA	inf,NA	inf,NA	0.998741,NA	0.00021981	0.000222552
2	chr9:127781479:C:T	127781479	NA,T	NA,C	NA,1	NA,-inf	NA,inf	NA,0.46721	0.000219765	0.000221558
2	chr9:127696327:C:T	127696327	NA,T	NA,C	NA,1	NA,-inf	NA,inf	NA,0.401556	0.000219622	0.000221252
2	chr9:127025558:G:A	127025558	NA,A	NA,G	NA,1	NA,inf	NA,inf	NA,0.415491	0.000218885	0.000220567
2	chr9:127753275:T:C	127753275	C,C	T,T	1,1	-inf,inf	inf,inf	1.66437,0.398244	0.000218838	0.000222247
2	chr9:127620745:G:A	127620745	NA,A	NA,G	NA,1	NA,inf	NA,inf	NA,0.562164	0.000218672	0.000220589
2	chr9:127374954:A:G	127374954	NA,G	NA,A	NA,1	NA,inf	NA,inf	NA,0.408004	0.00021866	0.000220328
2	chr9:127866386:T:C	127866386	C,C	T,T	1,1	inf,inf	inf,inf	0.966916,0.433469	0.000218546	0.000219657
2	chr9:127762096:A:G	127762096	G,NA	A,NA	1,NA	inf,NA	inf,NA	0.555196,NA	0.000218506	0.000219858
2	chr9:127753549:T:C	127753549	C,C	T,T	1,1	-inf,inf	inf,inf	1.66941,0.389843	0.000218467	0.000221877
2	chr9:127273642:TG:T	127273642	T,NA	TG,NA	1,NA	inf,NA	inf,NA	0.94319,NA	0.000218415	0.000220795
2	chr9:127668973:AATACAAAAATTAGCTGAGTGTGGTGGCGTGCGCCTATAGT:A	127668973	NA,A	NA,AATACAAAAATTAGCTGAGTGTGGTGGCGTGCGCCTATAGT	NA,1	NA,inf	NA,inf	NA,0.556598	0.000217963	0.000219874
2	chr9:127870247:G:C	127870247	NA,C	NA,G	NA,1	NA,-inf	NA,inf	NA,0.484721	0.000217685	0.000219522
2	chr9:127194429:T:G	127194429	NA,G	NA,T	NA,1	NA,-inf	NA,inf	NA,0.538485	0.000217611	0.000219561
2	chr9:127267948:T:C	127267948	NA,C	NA,T	NA,1	NA,-inf	NA,inf	NA,0.473809	0.000217041	0.000218843
2	chr9:127079711:G:A	127079711	NA,A	NA,G	NA,1	NA,-inf	NA,inf	NA,0.549274	0.000216896	0.000218811
2	chr9:127183118:G:A	127183118	NA,A	NA,G	NA,1	NA,-inf	NA,inf	NA,0.503597	0.000216617	0.000218453
2	chr9:127327925:G:A	127327925	NA,A	NA,G	NA,1	NA,-inf	NA,inf	NA,0.460327	0.000216484	0.000218232
2	chr9:127814197:G:A	127814197	NA,A	NA,G	NA,1	NA,-inf	NA,inf	NA,0.421736	0.00021639	0.000218072
2	chr9:127712618:C:T	127712618	NA,T	NA,C	NA,1	NA,inf	NA,inf	NA,0.466452	0.000216378	0.000218117
2	chr9:127484222:C:T	127484222	T,T	C,C	1,1	-inf,inf	inf,inf	0.104942,1.26533	0.000216353	0.000217339
2	chr9:127685526:C:T	127685526	NA,T	NA,C	NA,1	NA,inf	NA,inf	NA,0.549911	0.000216218	0.000218112
2	chr9:127844469:G:A	127844469	NA,A	NA,G	NA,1	NA,-inf	NA,inf	NA,0.421726	0.000216175	0.000217885
2	chr9:127132496:C:T	127132496	T,NA	C,NA	1,NA	inf,NA	inf,NA	0.914669,NA	0.000216122	0.000218386
2	chr9:127896184:C:T	127896184	NA,T	NA,C	NA,1	NA,inf	NA,inf	NA,0.428781	0.000215939	0.000217601
2	chr9:127949222:G:A	127949222	NA,A	NA,G	NA,1	NA,inf	NA,inf	NA,0.425301	0.000215792	0.000217474
2	chr9:127286600:T:G	127286600	NA,G	NA,T	NA,1	NA,-inf	NA,inf	NA,0.501641	0.00021551	0.000217327
2	chr9:127264031:TC:T	127264031	NA,T	NA,TC	NA,1	NA,-inf	NA,inf	NA,0.546564	0.000215507	0.000217433
2	chr9:127841367:C:A	127841367	NA,A	NA,C	NA,1	NA,inf	NA,inf	NA,0.426674	0.000215384	0.000216978
2	chr9:127286598:C:A	127286598	NA,A	NA,C	NA,1	NA,-inf	NA,inf	NA,0.501071	0.000215352	0.000217167
2	chr9:127970556:A:G	127970556	NA,G	NA,A	NA,1	NA,inf	NA,inf	NA,0.437691	0.000215084	0.000216738
2	chr9:127649089:C:T	127649089	NA,T	NA,C	NA,1	NA,inf	NA,inf	NA,0.438322	0.000214876	0.00021658
2	chr9:128007354:G:A	128007354	NA,A	NA,G	NA,1	NA,-inf	NA,inf	NA,0.483579	0.000214743	0.000216571
2	chr9:127746547:A:G	127746547	NA,G	NA,A	NA,1	NA,inf	NA,inf	NA,0.413092	0.000214677	0.00021625
2	chr9:127262802:G:A	127262802	NA,A	NA,G	NA,1	NA,-inf	NA,inf	NA,0.464842	0.000214281	0.000216075
2	chr9:127516388:C:T	127516388	T,T	C,C	1,1	inf,inf	inf,inf	4.39104,1.80823	0.000214056	0.00567953
2	chr9:127576000:G:A	127576000	NA,A	NA,G	NA,1	NA,inf	NA,inf	NA,0.528678	0.000214	0.000215824
2	chr9:127171205:G:A	127171205	NA,A	NA,G	NA,1	NA,-inf	NA,inf	NA,0.49411	0.000213647	0.000215467
2	chr9:127476297:A:G	127476297	NA,G	NA,A	NA,1	NA,inf	NA,inf	NA,0.394972	0.000213584	0.000215223
2	chr9:127767876:G:A	127767876	A,A	G,G	1,1	-inf,inf	inf,inf	1.82781,0.207605	0.000213482	0.000217301
2	chr9:127880625:G:T	127880625	NA,T	NA,G	NA,1	NA,-inf	NA,inf	NA,0.411725	0.00021345	0.000215029
2	chr9:127947135:C:T	127947135	NA,T	NA,C	NA,1	NA,inf	NA,inf	NA,0.417482	0.000213429	0.000215094
2	chr9:127795217:A:G	127795217	G,NA	A,NA	1,NA	-inf,NA	inf,NA	1.10024,NA	0.000213314	0.000216389
2	chr9:127119145:C:T	127119145	NA,T	NA,C	NA,1	NA,-inf	NA,inf	NA,0.472777	0.000212881	0.000214658
2	chr9:127322676:C:T	127322676	NA,T	NA,C	NA,1	NA,-inf	NA,inf	NA,0.442181	0.000212764	0.000214472
2	chr9:127574415:C:T	127574415	NA,T	NA,C	NA,1	NA,inf	NA,inf	NA,0.522643	0.00021239	0.000214199
2	chr9:127814853:T:C	127814853	NA,C	NA,T	NA,1	NA,inf	NA,inf	NA,0.456792	0.000212212	0.000213914
2	chr9:127404782:C:T	127404782	NA,T	NA,C	NA,1	NA,inf	NA,inf	NA,0.339483	0.00021204	0.000213572
2	chr9:127773524:A:G	127773524	NA,G	NA,A	NA,1	NA,inf	NA,inf	NA,0.459804	0.000212009	0.000213683
2	chr9:127153856:T:C	127153856	NA,C	NA,T	NA,1	NA,-inf	NA,inf	NA,0.555802	0.000211938	0.000213864
2	chr9:127906147:G:A	127906147	NA,A	NA,G	NA,1	NA,inf	NA,inf	NA,0.414007	0.000211909	0.000213585
2	chr9:127214910:A:G	127214910	NA,G	NA,A	NA,1	NA,-inf	NA,inf	NA,0.48596	0.000211809	0.00021361
2	chr9:127263293:C:T	127263293	NA,T	NA,C	NA,1	NA,-inf	NA,inf	NA,0.448763	0.000211015	0.000212721
2	chr9:127880635:C:T	127880635	NA,T	NA,C	NA,1	NA,-inf	NA,inf	NA,0.402813	0.000210934	0.000212497
2	chr9:127235163:T:A	127235163	A,A	T,T	1,1	-inf,inf	inf,inf	0.946274,0.321432	0.000210779	0.000211602
2	chr9:127646749:G:A	127646749	NA,A	NA,G	NA,1	NA,-inf	NA,inf	NA,0.371383	0.000210692	0.000212263
2	chr9:127284437:T:G	127284437	NA,G	NA,T	NA,1	NA,-inf	NA,inf	NA,0.454014	0.000210445	0.00021218
2	chr9:127120146:C:T	127120146	T,T	C,C	1,1	-inf,inf	inf,inf	0.475204,1.04105	0.000210318	0.000211473
2	chr9:127924140:A:G	127924140	NA,G	NA,A	NA,1	NA,-inf	NA,inf	NA,0.450473	0.000210243	0.000211993
2	chr9:127708496:T:A	127708496	NA,A	NA,T	NA,1	NA,inf	NA,inf	NA,0.444242	0.000210215	0.000211904
2	chr9:127781024:G:A	127781024	NA,A	NA,G	NA,1	NA,-inf	NA,inf	NA,0.486135	0.000210041	0.00021198
2	chr9:127856642:T:C	127856642	NA,C	NA,T	NA,1	NA,-inf	NA,inf	NA,0.451313	0.000210021	0.000211742
2	chr9:127856098:T:C	127856098	C,C	T,T	1,1	inf,inf	inf,inf	1.11361,0.251912	0.000210018	0.000211183
2	chr9:127551352:G:A	127551352	NA,A	NA,G	NA,1	NA,inf	NA,inf	NA,0.379494	0.000209841	0.000211452
2	chr9:127208925:G:A	127208925	NA,A	NA,G	NA,1	NA,-inf	NA,inf	NA,0.485048	0.000209622	0.000211418
2	chr9:127096424:C:T	127096424	NA,T	NA,C	NA,1	NA,-inf	NA,inf	NA,0.459261	0.00020922	0.000210964
2	chr9:127139886:C:T	127139886	NA,T	NA,C	NA,1	NA,-inf	NA,inf	NA,0.366469	0.000209167	0.000210701
2	chr9:127333498:A:G	127333498	NA,G	NA,A	NA,1	NA,inf	NA,inf	NA,0.480215	0.000209153	0.000210916
2	chr9:127579390:G:A	127579390	NA,A	NA,G	NA,1	NA,-inf	NA,inf	NA,0.412272	0.000209054	0.000210731
2	chr9:127356814:A:G	127356814	NA,G	NA,A	NA,1	NA,-inf	NA,inf	NA,0.531687	0.000209017	0.000210908
2	chr9:127477697:C:T	127477697	NA,T	NA,C	NA,1	NA,inf	NA,inf	NA,0.378668	0.000208966	0.000210572
2	chr9:127519654:T:C	127519654	NA,C	NA,T	NA,1	NA,inf	NA,inf	NA,0.378257	0.000208927	0.000210532
2	chr9:127360444:G:C	127360444	C,C	G,G	1,1	inf,-inf	inf,inf	2.10431,0.155085	0.000208824	0.000214148
2	chr9:127957558:C:T	127957558	NA,T	NA,C	NA,1	NA,inf	NA,inf	NA,0.404017	0.000208741	0.000210384
2	chr9:127776499:C:T	127776499	NA,T	NA,C	NA,1	NA,inf	NA,inf	NA,0.446868	0.000208651	0.000210298
2	chr9:127027219:T:C	127027219	NA,C	NA,T	NA,1	NA,inf	NA,inf	NA,0.386401	0.00020859	0.00021022
2	chr9:127047455:T:G	127047455	NA,G	NA,T	NA,1	NA,-inf	NA,inf	NA,0.523032	0.000207558	0.000209417
2	chr9:127354001:G:A	127354001	NA,A	NA,G	NA,1	NA,-inf	NA,inf	NA,0.476793	0.000207343	0.000209119
2	chr9:127828553:G:A	127828553	A,A	G,G	1,1	inf,inf	inf,inf	0.918694,0.828142	0.00020705	0.000208855
2	chr9:127744627:C:T	127744627	T,NA	C,NA	1,NA	-inf,NA	inf,NA	0.844097,NA	0.000206961	0.000209071
2	chr9:127214223:T:A	127214223	NA,A	NA,T	NA,1	NA,-inf	NA,inf	NA,0.422936	0.000206888	0.000208557
2	chr9:127620325:G:A	127620325	NA,A	NA,G	NA,1	NA,inf	NA,inf	NA,0.519386	0.00020684	0.000208655
2	chr9:127707621:T:G	127707621	NA,G	NA,T	NA,1	NA,inf	NA,inf	NA,0.430682	0.000206721	0.000208382
2	chr9:127145955:T:C	127145955	C,C	T,T	1,1	inf,-inf	inf,inf	2.04984,0.0501173	0.00020657	0.000210361
2	chr9:127198263:G:C	127198263	NA,C	NA,G	NA,1	NA,-inf	NA,inf	NA,0.495033	0.000206434	0.000208271
2	chr9:127486372:C:T	127486372	NA,T	NA,C	NA,1	NA,inf	NA,inf	NA,0.368561	0.000206166	0.000207751
2	chr9:127496869:T:C	127496869	NA,C	NA,T	NA,1	NA,inf	NA,inf	NA,0.368561	0.000206166	0.000207751
2	chr9:127403567:C:T	127403567	NA,T	NA,C	NA,1	NA,inf	NA,inf	NA,0.320177	0.000206053	0.000207551
2	chr9:127350958:G:A	127350958	NA,A	NA,G	NA,1	NA,-inf	NA,inf	NA,0.433095	0.000206029	0.000207709
2	chr9:127774650:G:A	127774650	NA,A	NA,G	NA,1	NA,inf	NA,inf	NA,0.437129	0.000206001	0.000207629
2	chr9:127527613:C:A	127527613	NA,A	NA,C	NA,1	NA,inf	NA,inf	NA,0.360508	0.00020587	0.000207433
2	chr9:127256944:T:C	127256944	NA,C	NA,T	NA,1	NA,-inf	NA,inf	NA,0.43224	0.000205805	0.000207526
2	chr9:127507910:G:A	127507910	NA,A	NA,G	NA,1	NA,inf	NA,inf	NA,0.366416	0.000205683	0.000207264
2	chr9:127231766:G:A	127231766	NA,A	NA,G	NA,1	NA,-inf	NA,inf	NA,0.503664	0.000205634	0.000207451
2	chr9:127905572:C:A	127905572	NA,A	NA,C	NA,1	NA,-inf	NA,inf	NA,0.448234	0.00020552	0.000207252
2	chr9:127132404:A:G	127132404	NA,G	NA,A	NA,1	NA,-inf	NA,inf	NA,0.524569	0.000205512	0.000207359
2	chr9:127907640:A:C	127907640	NA,C	NA,A	NA,1	NA,inf	NA,inf	NA,0.394265	0.000205391	0.000207012
2	chr9:127857921:T:C	127857921	NA,C	NA,T	NA,1	NA,inf	NA,inf	NA,0.420777	0.000205381	0.000207083
2	chr9:127881440:GA:G	127881440	NA,G	NA,GA	NA,1	NA,-inf	NA,inf	NA,0.382481	0.000205329	0.000206855
2	chr9:127757678:G:A	127757678	A,NA	G,NA	1,NA	-inf,NA	inf,NA	0.835434,NA	0.000205188	0.000207266
2	chr9:127100007:G:A	127100007	NA,A	NA,G	NA,1	NA,inf	NA,inf	NA,0.375317	0.000205127	0.000206735
2	chr9:127049429:T:C	127049429	NA,C	NA,T	NA,1	NA,-inf	NA,inf	NA,0.510756	0.000204875	0.000206705
2	chr9:127536887:G:A	127536887	NA,A	NA,G	NA,1	NA,inf	NA,inf	NA,0.488373	0.000204829	0.000206652
2	chr9:127990545:C:T	127990545	NA,T	NA,C	NA,1	NA,-inf	NA,inf	NA,0.407258	0.000204815	0.00020647
2	chr9:127575252:G:A	127575252	NA,A	NA,G	NA,1	NA,inf	NA,inf	NA,0.492791	0.000204749	0.00020649
2	chr9:127707755:G:C	127707755	NA,C	NA,G	NA,1	NA,-inf	NA,inf	NA,0.45813	0.000204557	0.000206421
2	chr9:127709485:G:T	127709485	NA,T	NA,G	NA,1	NA,-inf	NA,inf	NA,0.457744	0.000204487	0.00020635
2	chr9:127326327:C:G	127326327	NA,G	NA,C	NA,1	NA,-inf	NA,inf	NA,0.41556	0.00020433	0.00020598
2	chr9:127911813:A:G	127911813	NA,G	NA,A	NA,1	NA,-inf	NA,inf	NA,0.369247	0.000204272	0.000205863
2	chr9:127761259:G:A	127761259	NA,A	NA,G	NA,1	NA,-inf	NA,inf	NA,0.349975	0.000204177	0.00020571
2	chr9:127933644:G:A	127933644	A,A	G,G	1,1	-inf,-inf	inf,inf	0.00706975,1.38055	0.000204163	0.000205636
2	chr9:127457932:A:G	127457932	G,G	A,A	1,1	-inf,inf	inf,inf	0.757319,0.0254832	0.000204065	0.00020457
2	chr9:127880843:T:C	127880843	NA,C	NA,T	NA,1	NA,-inf	NA,inf	NA,0.377563	0.000204049	0.000205567
2	chr9:127707656:G:A	127707656	NA,A	NA,G	NA,1	NA,inf	NA,inf	NA,0.419091	0.000203665	0.000205303
2	chr9:127532760:C:T	127532760	NA,T	NA,C	NA,1	NA,inf	NA,inf	NA,0.481798	0.000203348	0.000205155
2	chr9:127367204:C:T	127367204	NA,T	NA,C	NA,1	NA,-inf	NA,inf	NA,0.428489	0.000202925	0.000204593
2	chr9:127741301:C:T	127741301	NA,T	NA,C	NA,1	NA,-inf	NA,inf	NA,0.470583	0.000202864	0.000204651
2	chr9:127325018:G:T	127325018	NA,T	NA,G	NA,1	NA,-inf	NA,inf	NA,0.407237	0.000202799	0.000204433
2	chr9:127628358:A:G	127628358	NA,G	NA,A	NA,1	NA,inf	NA,inf	NA,0.394454	0.000202788	0.000204399
2	chr9:127580087:GT:G	127580087	NA,G	NA,GT	NA,1	NA,-inf	NA,inf	NA,0.568587	0.000202645	0.000204636
2	chr9:127287847:A:G	127287847	G,NA	A,NA	1,NA	inf,NA	inf,NA	0.837797,NA	0.000202642	0.000204769
2	chr9:127322283:C:G	127322283	NA,G	NA,C	NA,1	NA,-inf	NA,inf	NA,0.407899	0.000202451	0.000204086
2	chr9:127343553:G:T	127343553	NA,T	NA,G	NA,1	NA,-inf	NA,inf	NA,0.418616	0.000202314	0.000203963
2	chr9:127753651:TCTCTCC:T	127753651	T,NA	TCTCTCC,NA	1,NA	inf,NA	inf,NA	0.839296,NA	0.000202101	0.000204138
2	chr9:127706059:G:A	127706059	NA,A	NA,G	NA,1	NA,-inf	NA,inf	NA,0.403947	0.000201981	0.000203663
2	chr9:127515286:C:T	127515286	T,T	C,C	1,1	inf,inf	inf,inf	4.03118,1.93752	0.000201929	0.003521
2	chr9:127351916:A:G	127351916	NA,G	NA,A	NA,1	NA,-inf	NA,inf	NA,0.416672	0.000201889	0.000203534
2	chr9:127936572:G:A	127936572	NA,A	NA,G	NA,1	NA,-inf	NA,inf	NA,0.371961	0.000201711	0.00020328
2	chr9:127370068:T:A	127370068	NA,A	NA,T	NA,1	NA,inf	NA,inf	NA,0.410348	0.000201644	0.000203297
2	chr9:127241987:C:T	127241987	NA,T	NA,C	NA,1	NA,-inf	NA,inf	NA,0.403157	0.000201591	0.000203217
2	chr9:127312981:G:A	127312981	NA,A	NA,G	NA,1	NA,-inf	NA,inf	NA,0.446714	0.000201546	0.000203243
2	chr9:127880580:C:T	127880580	NA,T	NA,C	NA,1	NA,-inf	NA,inf	NA,0.467017	0.000201495	0.000203247
2	chr9:127377398:A:C	127377398	NA,C	NA,A	NA,1	NA,-inf	NA,inf	NA,0.422159	0.000201486	0.000203141
2	chr9:127621153:C:T	127621153	NA,T	NA,C	NA,1	NA,inf	NA,inf	NA,0.365939	0.000201164	0.000202727
2	chr9:127350921:A:G	127350921	NA,G	NA,A	NA,1	NA,-inf	NA,inf	NA,0.413972	0.000201151	0.00020279
2	chr9:127154970:G:A	127154970	NA,A	NA,G	NA,1	NA,inf	NA,inf	NA,0.398171	0.000200689	0.000202305
2	chr9:127349799:T:C	127349799	NA,C	NA,T	NA,1	NA,-inf	NA,inf	NA,0.411673	0.000200592	0.000202226
2	chr9:127843106:C:T	127843106	T,T	C,C	1,1	inf,inf	inf,inf	1.05617,0.319918	0.000200502	0.000201621
2	chr9:127306366:C:T	127306366	NA,T	NA,C	NA,1	NA,inf	NA,inf	NA,0.397667	0.000200438	0.00020205
2	chr9:127701731:G:A	127701731	NA,A	NA,G	NA,1	NA,inf	NA,inf	NA,0.383036	0.000200226	0.000201816
2	chr9:127570776:G:A	127570776	NA,A	NA,G	NA,1	NA,-inf	NA,inf	NA,0.450694	0.000200179	0.000201901
2	chr9:127331431:T:G	127331431	NA,G	NA,T	NA,1	NA,inf	NA,inf	NA,0.393194	0.000200133	0.000201674
2	chr9:127105694:C:T	127105694	NA,T	NA,C	NA,1	NA,-inf	NA,inf	NA,0.481594	0.000200036	0.000201786
2	chr9:127095136:C:T	127095136	T,NA	C,NA	1,NA	inf,NA	inf,NA	0.86085,NA	0.000200008	0.000202077
2	chr9:127100581:C:T	127100581	T,T	C,C	1,1	inf,inf	inf,inf	2.05106,0.00866054	0.000199991	0.000203751
2	chr9:127325916:A:G	127325916	NA,G	NA,A	NA,1	NA,-inf	NA,inf	NA,0.397628	0.000199813	0.000201427
2	chr9:127124729:A:G	127124729	NA,G	NA,A	NA,1	NA,-inf	NA,inf	NA,0.42713	0.000199692	0.000201352
2	chr9:127740788:C:A	127740788	NA,A	NA,C	NA,1	NA,-inf	NA,inf	NA,0.442143	0.000199669	0.000201488
2	chr9:127616161:A:G	127616161	NA,G	NA,A	NA,1	NA,inf	NA,inf	NA,0.355138	0.00019957	0.000201114
2	chr9:127877627:G:T	127877627	NA,T	NA,G	NA,1	NA,-inf	NA,inf	NA,0.378564	0.000199359	0.000200954
2	chr9:127500351:A:ACT	127500351	ACT,ACT	A,A	1,1	inf,inf	inf,inf	3.91844,1.41481	0.000199013	0.0011808
2	chr9:127919740:A:T	127919740	NA,T	NA,A	NA,1	NA,inf	NA,inf	NA,0.362441	0.000198899	0.000200454
2	chr9:127119072:GAC:G	127119072	NA,G	NA,GAC	NA,1	NA,-inf	NA,inf	NA,0.441054	0.000198832	0.000200519
2	chr9:127711518:C:T	127711518	NA,T	NA,C	NA,1	NA,-inf	NA,inf	NA,0.434679	0.000198751	0.000200555
2	chr9:127864099:C:T	127864099	T,T	C,C	1,1	inf,inf	inf,inf	1.3366,0.427413	0.000198727	0.000200881
2	chr9:127709900:A:C	127709900	NA,C	NA,A	NA,1	NA,-inf	NA,inf	NA,0.433294	0.000198429	0.000200229
2	chr9:127677472:A:G	127677472	NA,G	NA,A	NA,1	NA,inf	NA,inf	NA,0.353865	0.000198134	0.000199675
2	chr9:127358436:G:A	127358436	NA,A	NA,G	NA,1	NA,-inf	NA,inf	NA,0.407939	0.000197843	0.000199468
2	chr9:127628551:C:T	127628551	NA,T	NA,C	NA,1	NA,-inf	NA,inf	NA,0.443855	0.000197784	0.000199489
2	chr9:127047089:C:T	127047089	NA,T	NA,C	NA,1	NA,-inf	NA,inf	NA,0.480955	0.000197777	0.000199535
2	chr9:127045263:G:A	127045263	NA,A	NA,G	NA,1	NA,inf	NA,inf	NA,0.368092	0.000197695	0.000199295
2	chr9:127999433:T:A	127999433	NA,A	NA,T	NA,1	NA,inf	NA,inf	NA,0.336712	0.000197605	0.000199145
2	chr9:127728414:TCTA:T	127728414	NA,T	NA,TCTA	NA,1	NA,inf	NA,inf	NA,0.390378	0.000197522	0.000199106
2	chr9:128022274:C:T	128022274	NA,T	NA,C	NA,1	NA,inf	NA,inf	NA,0.336017	0.000197507	0.00019904
2	chr9:127473006:AC:A	127473006	NA,A	NA,AC	NA,1	NA,-inf	NA,inf	NA,0.501959	0.00019749	0.000199304
2	chr9:127096905:G:A	127096905	NA,A	NA,G	NA,1	NA,inf	NA,inf	NA,0.479019	0.00019746	0.000199229
2	chr9:127311543:G:A	127311543	NA,A	NA,G	NA,1	NA,-inf	NA,inf	NA,0.430096	0.000197458	0.000199122
2	chr9:127574621:G:C	127574621	NA,C	NA,G	NA,1	NA,-inf	NA,inf	NA,0.440566	0.000197376	0.000199076
2	chr9:127133097:G:C	127133097	C,NA	G,NA	1,NA	inf,NA	inf,NA	0.287714,NA	0.00019692	0.000197836
2	chr9:127586473:A:ATT	127586473	NA,ATT	NA,A	NA,1	NA,-inf	NA,inf	NA,0.435978	0.000196908	0.000198598
2	chr9:127155166:A:G	127155166	NA,G	NA,A	NA,1	NA,-inf	NA,inf	NA,0.418894	0.000196717	0.00019837
2	chr9:127038284:C:T	127038284	NA,T	NA,C	NA,1	NA,-inf	NA,inf	NA,0.433073	0.000196715	0.000198385
2	chr9:127265346:TA:T	127265346	T,NA	TA,NA	1,NA	-inf,NA	inf,NA	0.504678,NA	0.000196456	0.000197643
2	chr9:127794852:C:G	127794852	NA,G	NA,C	NA,1	NA,-inf	NA,inf	NA,0.472357	0.000196424	0.000198157
2	chr9:127497187:C:T	127497187	NA,T	NA,C	NA,1	NA,inf	NA,inf	NA,0.330822	0.000196303	0.000197818
2	chr9:127147928:A:G	127147928	NA,G	NA,A	NA,1	NA,-inf	NA,inf	NA,0.471935	0.000195972	0.000197707
2	chr9:127789718:A:G	127789718	G,NA	A,NA	1,NA	inf,NA	inf,NA	0.837028,NA	0.00019594	0.000198072
2	chr9:127376312:G:A	127376312	NA,A	NA,G	NA,1	NA,inf	NA,inf	NA,0.261031	0.000195924	0.00019728
2	chr9:127143770:A:T	127143770	NA,T	NA,A	NA,1	NA,inf	NA,inf	NA,0.394802	0.000195621	0.000197269
2	chr9:127893187:TG:T	127893187	NA,T	NA,TG	NA,1	NA,inf	NA,inf	NA,0.35452	0.000195594	0.000197071
2	chr9:127327368:G:A	127327368	A,A	G,G	1,1	inf,-inf	inf,inf	1.74899,0.0298738	0.00019551	0.000197971
2	chr9:127515484:G:A	127515484	A,A	G,G	1,1	inf,inf	inf,inf	3.79117,2.00514	0.000195379	0.00250437
2	chr9:127095328:G:A	127095328	NA,A	NA,G	NA,1	NA,-inf	NA,inf	NA,0.406016	0.000195176	0.000196795
2	chr9:127508772:G:A	127508772	A,A	G,G	1,1	inf,inf	inf,inf	3.64289,0.287052	0.000195047	0.000307563
2	chr9:127582339:C:T	127582339	NA,T	NA,C	NA,1	NA,-inf	NA,inf	NA,0.427961	0.000195037	0.00019671
2	chr9:127360410:T:C	127360410	NA,C	NA,T	NA,1	NA,inf	NA,inf	NA,0.314032	0.000194799	0.000196273
2	chr9:127303525:TTTTTTAAAAGTTTTAGTTTG:T	127303525	NA,T	NA,TTTTTTAAAAGTTTTAGTTTG	NA,1	NA,-inf	NA,inf	NA,0.417205	0.000194715	0.000196352
2	chr9:127336800:G:A	127336800	NA,A	NA,G	NA,1	NA,-inf	NA,inf	NA,0.38639	0.000194711	0.000196296
2	chr9:127781085:CTT:C	127781085	C,NA	CTT,NA	1,NA	-inf,NA	inf,NA	0.796253,NA	0.000194541	0.000196488
2	chr9:127911780:T:C	127911780	NA,C	NA,T	NA,1	NA,inf	NA,inf	NA,0.353797	0.000194434	0.000195991
2	chr9:127272684:G:A	127272684	NA,A	NA,G	NA,1	NA,inf	NA,inf	NA,0.454752	0.00019431	0.000196025
2	chr9:127065094:C:T	127065094	NA,T	NA,C	NA,1	NA,-inf	NA,inf	NA,0.415635	0.000194244	0.000195883
2	chr9:127920804:C:T	127920804	NA,T	NA,C	NA,1	NA,inf	NA,inf	NA,0.342823	0.00019408	0.0001956
2	chr9:127998786:G:A	127998786	A,NA	G,NA	1,NA	inf,NA	inf,NA	0.788898,NA	0.000194009	0.000195965
2	chr9:127367728:C:T	127367728	T,T	C,C	1,1	inf,inf	inf,inf	1.90901,0.6031	0.000193835	0.000199668
2	chr9:127415956:C:T	127415956	NA,T	NA,C	NA,1	NA,inf	NA,inf	NA,0.263397	0.000193733	0.000195141
2	chr9:127238478:C:T	127238478	T,NA	C,NA	1,NA	inf,NA	inf,NA	0.410513,NA	0.000193728	0.00019481
2	chr9:127631017:T:A	127631017	NA,A	NA,T	NA,1	NA,inf	NA,inf	NA,0.335426	0.000193597	0.000195105
2	chr9:128020540:C:T	128020540	NA,T	NA,C	NA,1	NA,inf	NA,inf	NA,0.320327	0.000193592	0.000195097
2	chr9:127250335:A:G	127250335	NA,G	NA,A	NA,1	NA,-inf	NA,inf	NA,0.341978	0.000193325	0.000194883
2	chr9:127570302:T:C	127570302	NA,C	NA,T	NA,1	NA,-inf	NA,inf	NA,0.421031	0.000193281	0.00019494
2	chr9:127832583:C:G	127832583	G,G	C,C	1,1	-inf,inf	inf,inf	1.86377,0.0584056	0.000193063	0.000196828
2	chr9:127568010:C:T	127568010	NA,T	NA,C	NA,1	NA,-inf	NA,inf	NA,0.41989	0.000193026	0.000194682
2	chr9:127516355:G:A	127516355	A,A	G,G	1,1	inf,inf	inf,inf	4.09626,1.87036	0.000193014	0.0035398
2	chr9:127122859:C:T	127122859	T,NA	C,NA	1,NA	inf,NA	inf,NA	0.546878,NA	0.000192659	0.000193948
2	chr9:127798817:C:G	127798817	NA,G	NA,C	NA,1	NA,-inf	NA,inf	NA,0.453298	0.00019262	0.000194311
2	chr9:127243002:G:A	127243002	NA,A	NA,G	NA,1	NA,-inf	NA,inf	NA,0.365358	0.000192528	0.000194081
2	chr9:127475448:G:A	127475448	NA,A	NA,G	NA,1	NA,inf	NA,inf	NA,0.309047	0.000192505	0.000193981
2	chr9:127801334:A:T	127801334	NA,T	NA,A	NA,1	NA,-inf	NA,inf	NA,0.452477	0.000192465	0.000194154
2	chr9:127042634:G:A	127042634	A,A	G,G	1,1	inf,-inf	inf,inf	1.75523,0.424472	0.000192325	0.000195317
2	chr9:127467494:C:T	127467494	NA,T	NA,C	NA,1	NA,inf	NA,inf	NA,0.314581	0.000192318	0.000193805
2	chr9:127374952:C:T	127374952	NA,T	NA,C	NA,1	NA,inf	NA,inf	NA,0.245744	0.000192217	0.000193554
2	chr9:127552527:T:C	127552527	NA,C	NA,T	NA,1	NA,-inf	NA,inf	NA,0.374994	0.000192199	0.0001938
2	chr9:127470738:T:C	127470738	C,NA	T,NA	1,NA	inf,NA	inf,NA	0.828489,NA	0.000192195	0.00019419
2	chr9:127369945:A:G	127369945	NA,G	NA,A	NA,1	NA,inf	NA,inf	NA,0.250923	0.000192156	0.000193502
2	chr9:127362287:C:T	127362287	NA,T	NA,C	NA,1	NA,inf	NA,inf	NA,0.304299	0.000192116	0.000193573
2	chr9:127762313:C:T	127762313	NA,T	NA,C	NA,1	NA,-inf	NA,inf	NA,0.402653	0.000191989	0.000193702
2	chr9:127326309:T:G	127326309	NA,G	NA,T	NA,1	NA,-inf	NA,inf	NA,0.445689	0.000191817	0.000193502
2	chr9:127880452:C:T	127880452	NA,T	NA,C	NA,1	NA,-inf	NA,inf	NA,0.33135	0.000191774	0.000193221
2	chr9:127527454:C:T	127527454	NA,T	NA,C	NA,1	NA,inf	NA,inf	NA,0.313509	0.000191725	0.00019321
2	chr9:127926166:TTTTC:T	127926166	NA,T	NA,TTTTC	NA,1	NA,inf	NA,inf	NA,0.317427	0.000191659	0.000193161
2	chr9:128019351:T:C	128019351	NA,C	NA,T	NA,1	NA,inf	NA,inf	NA,0.311373	0.000191607	0.000193097
2	chr9:127139264:C:G	127139264	NA,G	NA,C	NA,1	NA,-inf	NA,inf	NA,0.376281	0.000191471	0.000193054
2	chr9:127277127:T:C	127277127	C,C	T,T	1,1	-inf,inf	inf,inf	0.916933,0.28367	0.000191385	0.000192138
2	chr9:127527174:C:T	127527174	NA,T	NA,C	NA,1	NA,-inf	NA,inf	NA,0.386375	0.000191115	0.000192682
2	chr9:127327213:G:A	127327213	NA,A	NA,G	NA,1	NA,-inf	NA,inf	NA,0.405571	0.000191097	0.000192711
2	chr9:127561139:G:A	127561139	NA,A	NA,G	NA,1	NA,-inf	NA,inf	NA,0.345484	0.000191092	0.000192647
2	chr9:127457444:G:A	127457444	NA,A	NA,G	NA,1	NA,inf	NA,inf	NA,0.251713	0.000190995	0.000192387
2	chr9:127592068:G:A	127592068	NA,A	NA,G	NA,1	NA,-inf	NA,inf	NA,0.432906	0.000190992	0.00019266
2	chr9:127718739:G:A	127718739	A,NA	G,NA	1,NA	-inf,NA	inf,NA	0.478165,NA	0.000190971	0.000192178
2	chr9:127970462:GTT:G	127970462	NA,G	NA,GTT	NA,1	NA,inf	NA,inf	NA,0.340874	0.000190881	0.000192357
2	chr9:127564593:T:C	127564593	C,NA	T,NA	1,NA	-inf,NA	inf,NA	0.48887,NA	0.000190827	0.00019205
2	chr9:127112221:T:C	127112221	NA,C	NA,T	NA,1	NA,-inf	NA,inf	NA,0.366415	0.000190743	0.000192292
2	chr9:127049793:C:T	127049793	NA,T	NA,C	NA,1	NA,-inf	NA,inf	NA,0.388441	0.000190737	0.000192322
2	chr9:127571780:C:T	127571780	NA,T	NA,C	NA,1	NA,-inf	NA,inf	NA,0.409042	0.000190679	0.000192313
2	chr9:127794988:C:T	127794988	NA,T	NA,C	NA,1	NA,-inf	NA,inf	NA,0.446437	0.000190673	0.00019235
2	chr9:127210327:A:T	127210327	NA,T	NA,A	NA,1	NA,-inf	NA,inf	NA,0.35617	0.000190493	0.000192031
2	chr9:127799206:C:T	127799206	NA,T	NA,C	NA,1	NA,-inf	NA,inf	NA,0.44309	0.000190472	0.000192142
2	chr9:127836267:C:T	127836267	NA,T	NA,C	NA,1	NA,inf	NA,inf	NA,0.37067	0.000190182	0.000191754
2	chr9:127209971:G:C	127209971	NA,C	NA,G	NA,1	NA,-inf	NA,inf	NA,0.354394	0.000190104	0.000191638
2	chr9:127369243:T:C	127369243	NA,C	NA,T	NA,1	NA,inf	NA,inf	NA,0.242074	0.000190021	0.000191356
2	chr9:127317827:C:G	127317827	NA,G	NA,C	NA,1	NA,-inf	NA,inf	NA,0.395799	0.000189969	0.000191562
2	chr9:127834141:C:T	127834141	NA,T	NA,C	NA,1	NA,inf	NA,inf	NA,0.431409	0.000189897	0.000191623
2	chr9:127564569:T:C	127564569	NA,C	NA,T	NA,1	NA,-inf	NA,inf	NA,0.40549	0.00018982	0.00019145
2	chr9:127859264:T:C	127859264	C,NA	T,NA	1,NA	inf,NA	inf,NA	0.786025,NA	0.000189727	0.000191718
2	chr9:127895437:C:A	127895437	NA,A	NA,C	NA,1	NA,-inf	NA,inf	NA,0.408123	0.000189445	0.00019107
2	chr9:127347731:A:G	127347731	NA,G	NA,A	NA,1	NA,-inf	NA,inf	NA,0.366187	0.000189387	0.000190932
2	chr9:127700272:T:C	127700272	NA,C	NA,T	NA,1	NA,inf	NA,inf	NA,0.312891	0.000189332	0.000190803
2	chr9:127070750:G:A	127070750	A,A	G,G	1,1	inf,-inf	inf,inf	0.71831,0.557773	0.000189312	0.000190077
2	chr9:127697956:T:C	127697956	NA,C	NA,T	NA,1	NA,inf	NA,inf	NA,0.312511	0.000189244	0.000190714
2	chr9:127624930:G:A	127624930	NA,A	NA,G	NA,1	NA,inf	NA,inf	NA,0.317857	0.000189233	0.000190711
2	chr9:127055750:C:T	127055750	NA,T	NA,C	NA,1	NA,-inf	NA,inf	NA,0.380337	0.000189052	0.000190622
2	chr9:127239905:C:T	127239905	NA,T	NA,C	NA,1	NA,-inf	NA,inf	NA,0.349881	0.000189019	0.000190544
2	chr9:127700005:A:AC	127700005	NA,AC	NA,A	NA,1	NA,inf	NA,inf	NA,0.311377	0.000188979	0.000190448
2	chr9:127362905:G:A	127362905	A,A	G,G	1,1	inf,-inf	inf,inf	2.23832,0.143609	0.000188973	0.000195737
2	chr9:127578577:G:A	127578577	NA,A	NA,G	NA,1	NA,inf	NA,inf	NA,0.480198	0.000188855	0.000190554
2	chr9:127277792:A:G	127277792	G,NA	A,NA	1,NA	inf,NA	inf,NA	0.219909,NA	0.000188793	0.000189647
2	chr9:127776103:A:G	127776103	NA,G	NA,A	NA,1	NA,-inf	NA,inf	NA,0.270822	0.000188736	0.000190176
2	chr9:127340183:C:T	127340183	NA,T	NA,C	NA,1	NA,-inf	NA,inf	NA,0.359226	0.000188477	0.000190011
2	chr9:127709730:C:T	127709730	NA,T	NA,C	NA,1	NA,inf	NA,inf	NA,0.312994	0.000188421	0.000189892
2	chr9:127225521:G:C	127225521	NA,C	NA,G	NA,1	NA,-inf	NA,inf	NA,0.355358	0.000188285	0.000189848
2	chr9:127335864:A:C	127335864	NA,C	NA,A	NA,1	NA,-inf	NA,inf	NA,0.357495	0.000188245	0.000189776
2	chr9:127465077:C:CA	127465077	NA,CA	NA,C	NA,1	NA,inf	NA,inf	NA,0.240188	0.000188163	0.000189538
2	chr9:127335441:T:C	127335441	NA,C	NA,T	NA,1	NA,-inf	NA,inf	NA,0.355827	0.000187888	0.000189416
2	chr9:127515207:C:T	127515207	NA,T	NA,C	NA,1	NA,-inf	NA,inf	NA,0.412214	0.000187285	0.000188924
2	chr9:127548396:G:A	127548396	NA,A	NA,G	NA,1	NA,inf	NA,inf	NA,0.246697	0.000187207	0.000188563
2	chr9:127335412:C:T	127335412	NA,T	NA,C	NA,1	NA,-inf	NA,inf	NA,0.352435	0.000187158	0.00018868
2	chr9:127376855:C:T	127376855	NA,T	NA,C	NA,1	NA,inf	NA,inf	NA,0.498772	0.000187031	0.000188954
2	chr9:127336130:G:A	127336130	NA,A	NA,G	NA,1	NA,inf	NA,inf	NA,0.342858	0.000186935	0.000188394
2	chr9:127678696:G:GC	127678696	NA,GC	NA,G	NA,1	NA,inf	NA,inf	NA,0.306661	0.000186889	0.00018835
2	chr9:127059050:C:T	127059050	T,NA	C,NA	1,NA	-inf,NA	inf,NA	0.552561,NA	0.000186858	0.000188135
2	chr9:127799325:C:T	127799325	NA,T	NA,C	NA,1	NA,-inf	NA,inf	NA,0.424933	0.000186787	0.00018842
2	chr9:127701950:G:A	127701950	NA,A	NA,G	NA,1	NA,inf	NA,inf	NA,0.30071	0.000186607	0.000188058
2	chr9:127481174:T:C	127481174	NA,C	NA,T	NA,1	NA,inf	NA,inf	NA,0.281295	0.00018641	0.000187841
2	chr9:127129174:A:G	127129174	NA,G	NA,A	NA,1	NA,-inf	NA,inf	NA,0.438406	0.00018639	0.000188038
2	chr9:127571566:C:T	127571566	NA,T	NA,C	NA,1	NA,-inf	NA,inf	NA,0.347331	0.000186115	0.000187647
2	chr9:127768660:T:C	127768660	NA,C	NA,T	NA,1	NA,inf	NA,inf	NA,0.349647	0.000186114	0.000187586
2	chr9:127577436:C:G	127577436	NA,G	NA,C	NA,1	NA,inf	NA,inf	NA,0.413347	0.000186093	0.000187672
2	chr9:127428516:T:TA	127428516	NA,TA	NA,T	NA,1	NA,inf	NA,inf	NA,0.315189	0.000185999	0.000187489
2	chr9:127050352:G:A	127050352	NA,A	NA,G	NA,1	NA,-inf	NA,inf	NA,0.338059	0.000185957	0.000187492
2	chr9:127031072:G:A	127031072	A,A	G,G	1,1	inf,-inf	inf,inf	0.675552,1.16248	0.000185956	0.000188082
2	chr9:127509494:G:T	127509494	NA,T	NA,G	NA,1	NA,inf	NA,inf	NA,0.286773	0.000185738	0.000187179
2	chr9:127285631:T:C	127285631	C,C	T,T	1,1	-inf,inf	inf,inf	1.26429,0.755012	0.000185528	0.000187768
2	chr9:127429687:T:C	127429687	NA,C	NA,T	NA,1	NA,inf	NA,inf	NA,0.229487	0.000185523	0.000186883
2	chr9:127429876:T:A	127429876	NA,A	NA,T	NA,1	NA,inf	NA,inf	NA,0.228969	0.000185422	0.000186782
2	chr9:127518911:T:C	127518911	C,C	T,T	1,1	inf,inf	inf,inf	4.07697,1.71118	0.000185243	0.00269273
2	chr9:127452529:G:T	127452529	NA,T	NA,G	NA,1	NA,inf	NA,inf	NA,0.228125	0.000185209	0.000186568
2	chr9:127047824:T:C	127047824	NA,C	NA,T	NA,1	NA,-inf	NA,inf	NA,0.337395	0.000185186	0.000186684
2	chr9:127656181:C:T	127656181	NA,T	NA,C	NA,1	NA,inf	NA,inf	NA,0.292024	0.000184781	0.00018622
2	chr9:127539761:G:C	127539761	NA,C	NA,G	NA,1	NA,inf	NA,inf	NA,0.27398	0.000184754	0.000186179
2	chr9:127932808:C:T	127932808	NA,T	NA,C	NA,1	NA,-inf	NA,inf	NA,0.330916	0.000184654	0.000186164
2	chr9:127684112:GC:G	127684112	NA,G	NA,GC	NA,1	NA,-inf	NA,inf	NA,0.248529	0.00018448	0.000185887
2	chr9:127371018:C:T	127371018	T,T	C,C	1,1	inf,inf	inf,inf	2.20636,0.569336	0.000184441	0.000193885
2	chr9:127359958:C:G	127359958	NA,G	NA,C	NA,1	NA,inf	NA,inf	NA,0.554632	0.000184325	0.000186364
2	chr9:127272768:A:C	127272768	C,C	A,A	1,1	-inf,-inf	inf,inf	1.595,0.0340783	0.000184307	0.000186153
2	chr9:127776656:C:T	127776656	NA,T	NA,C	NA,1	NA,-inf	NA,inf	NA,0.251582	0.000184194	0.000185604
2	chr9:127040387:G:A	127040387	A,A	G,G	1,1	inf,-inf	inf,inf	1.77972,0.315118	0.000184143	0.000186905
2	chr9:127645990:A:C	127645990	NA,C	NA,A	NA,1	NA,inf	NA,inf	NA,0.289872	0.000184118	0.000185552
2	chr9:127776305:G:T	127776305	T,T	G,G	1,1	-inf,inf	inf,inf	1.78929,0.234475	0.000184021	0.00018768
2	chr9:127627795:G:T	127627795	NA,T	NA,G	NA,1	NA,-inf	NA,inf	NA,0.327955	0.000184018	0.000185581
2	chr9:127688987:C:T	127688987	NA,T	NA,C	NA,1	NA,inf	NA,inf	NA,0.289174	0.000183999	0.000185432
2	chr9:127275834:G:A	127275834	NA,A	NA,G	NA,1	NA,inf	NA,inf	NA,0.241731	0.000183887	0.000185271
2	chr9:127313600:A:G	127313600	NA,G	NA,A	NA,1	NA,-inf	NA,inf	NA,0.399693	0.000183852	0.000185448
2	chr9:127201558:A:C	127201558	NA,C	NA,A	NA,1	NA,inf	NA,inf	NA,0.443708	0.000183796	0.000185584
2	chr9:127418474:C:T	127418474	NA,T	NA,C	NA,1	NA,inf	NA,inf	NA,0.223135	0.000183745	0.000185095
2	chr9:127249881:C:T	127249881	T,NA	C,NA	1,NA	inf,NA	inf,NA	0.38092,NA	0.000183536	0.000184576
2	chr9:127455182:C:T	127455182	NA,T	NA,C	NA,1	NA,inf	NA,inf	NA,0.220592	0.000183468	0.000184817
2	chr9:127072835:G:A	127072835	A,A	G,G	1,1	inf,-inf	inf,inf	0.720945,0.532362	0.000183448	0.000184189
2	chr9:127713786:T:C	127713786	NA,C	NA,T	NA,1	NA,-inf	NA,inf	NA,0.370306	0.000183435	0.000185087
2	chr9:127214818:T:C	127214818	NA,C	NA,T	NA,1	NA,-inf	NA,inf	NA,0.323497	0.000183396	0.000184876
2	chr9:127661534:G:A	127661534	NA,A	NA,G	NA,1	NA,-inf	NA,inf	NA,0.41779	0.000183249	0.000184923
2	chr9:127515390:G:A	127515390	NA,A	NA,G	NA,1	NA,inf	NA,inf	NA,0.320091	0.000183244	0.00018474
2	chr9:127630349:AAAT:A	127630349	NA,A	NA,AAAT	NA,1	NA,inf	NA,inf	NA,0.290593	0.000183218	0.000184653
2	chr9:127777591:A:G	127777591	G,G	A,A	1,1	-inf,inf	inf,inf	1.87446,0.204969	0.000183213	0.000187345
2	chr9:127545578:T:A	127545578	NA,A	NA,T	NA,1	NA,inf	NA,inf	NA,0.3917	0.000182968	0.00018455
2	chr9:127502884:C:T	127502884	NA,T	NA,C	NA,1	NA,inf	NA,inf	NA,0.272801	0.000182873	0.000184292
2	chr9:127368323:T:G	127368323	NA,G	NA,T	NA,1	NA,-inf	NA,inf	NA,0.413034	0.000182846	0.00018448
2	chr9:127796495:AG:A	127796495	NA,A	NA,AG	NA,1	NA,-inf	NA,inf	NA,0.403452	0.00018254	0.00018413
2	chr9:127736902:C:T	127736902	NA,T	NA,C	NA,1	NA,inf	NA,inf	NA,0.344624	0.000182413	0.000183905
2	chr9:127387999:A:G	127387999	NA,G	NA,A	NA,1	NA,inf	NA,inf	NA,0.324947	0.000182366	0.000183857
2	chr9:127548047:A:G	127548047	NA,G	NA,A	NA,1	NA,-inf	NA,inf	NA,0.210996	0.000182262	0.000183594
2	chr9:127117120:C:T	127117120	NA,T	NA,C	NA,1	NA,inf	NA,inf	NA,0.36716	0.000182157	0.000183693
2	chr9:127154901:G:A	127154901	A,NA	G,NA	1,NA	inf,NA	inf,NA	0.73539,NA	0.000182017	0.000183751
2	chr9:127455247:C:CA	127455247	NA,CA	NA,C	NA,1	NA,inf	NA,inf	NA,0.214067	0.000181954	0.000183294
2	chr9:127709222:T:C	127709222	NA,C	NA,T	NA,1	NA,inf	NA,inf	NA,0.302751	0.000181851	0.000183299
2	chr9:127751633:C:T	127751633	T,NA	C,NA	1,NA	-inf,NA	inf,NA	0.481299,NA	0.000181832	0.000182994
2	chr9:127573141:G:A	127573141	NA,A	NA,G	NA,1	NA,-inf	NA,inf	NA,0.223685	0.000181823	0.000183196
2	chr9:128014618:T:C	128014618	C,C	T,T	1,1	inf,-inf	inf,inf	1.57871,0.0771594	0.000181743	0.000184084
2	chr9:127520031:A:G	127520031	G,G	A,A	1,1	inf,inf	inf,inf	4.43227,1.67854	0.000181396	0.00490017
2	chr9:127241583:C:T	127241583	NA,T	NA,C	NA,1	NA,-inf	NA,inf	NA,0.286178	0.000181327	0.000182752
2	chr9:127260488:A:G	127260488	NA,G	NA,A	NA,1	NA,inf	NA,inf	NA,0.229414	0.000181234	0.0001826
2	chr9:127872203:A:G	127872203	NA,G	NA,A	NA,1	NA,inf	NA,inf	NA,0.287736	0.000180999	0.00018238
2	chr9:127658484:A:G	127658484	NA,G	NA,A	NA,1	NA,inf	NA,inf	NA,0.275012	0.000180953	0.000182365
2	chr9:127374902:A:G	127374902	NA,G	NA,A	NA,1	NA,-inf	NA,inf	NA,0.329702	0.000180862	0.000182347
2	chr9:127498185:C:T	127498185	NA,T	NA,C	NA,1	NA,inf	NA,inf	NA,0.265895	0.000180836	0.000182245
2	chr9:127116868:A:AG	127116868	NA,AG	NA,A	NA,1	NA,-inf	NA,inf	NA,0.33929	0.00018083	0.000182324
2	chr9:127683313:T:G	127683313	NA,G	NA,T	NA,1	NA,inf	NA,inf	NA,0.27432	0.000180808	0.000182219
2	chr9:127646011:C:T	127646011	NA,T	NA,C	NA,1	NA,inf	NA,inf	NA,0.27394	0.000180728	0.000182138
2	chr9:127227366:C:T	127227366	NA,T	NA,C	NA,1	NA,-inf	NA,inf	NA,0.415587	0.000180565	0.000182183
2	chr9:127549328:G:A	127549328	A,NA	G,NA	1,NA	inf,NA	inf,NA	0.145727,NA	0.000180558	0.000181374
2	chr9:127908926:T:A	127908926	NA,A	NA,T	NA,1	NA,-inf	NA,inf	NA,0.313243	0.000180211	0.000181694
2	chr9:127690670:G:A	127690670	NA,A	NA,G	NA,1	NA,-inf	NA,inf	NA,0.229299	0.000180189	0.000181568
2	chr9:127290177:G:A	127290177	NA,A	NA,G	NA,1	NA,-inf	NA,inf	NA,0.2321	0.000180172	0.000181518
2	chr9:127681373:A:G	127681373	NA,G	NA,A	NA,1	NA,inf	NA,inf	NA,0.270503	0.000180017	0.000181423
2	chr9:127685087:G:C	127685087	NA,C	NA,G	NA,1	NA,inf	NA,inf	NA,0.27066	0.000180008	0.000181413
2	chr9:128019223:C:T	128019223	NA,T	NA,C	NA,1	NA,inf	NA,inf	NA,0.283717	0.000179833	0.000181265
2	chr9:127391470:C:T	127391470	NA,T	NA,C	NA,1	NA,-inf	NA,inf	NA,0.32078	0.000179753	0.000181223
2	chr9:127635130:T:C	127635130	NA,C	NA,T	NA,1	NA,inf	NA,inf	NA,0.273848	0.000179737	0.000181147
2	chr9:127721342:C:T	127721342	NA,T	NA,C	NA,1	NA,inf	NA,inf	NA,0.293449	0.000179693	0.000181128
2	chr9:127470459:A:G	127470459	NA,G	NA,A	NA,1	NA,-inf	NA,inf	NA,0.214927	0.000179678	0.000181014
2	chr9:127195721:G:A	127195721	NA,A	NA,G	NA,1	NA,inf	NA,inf	NA,0.295312	0.000179667	0.000181114
2	chr9:127656232:G:A	127656232	A,NA	G,NA	1,NA	-inf,NA	inf,NA	0.446924,NA	0.000179663	0.000180818
2	chr9:127953660:A:T	127953660	NA,T	NA,A	NA,1	NA,inf	NA,inf	NA,0.279571	0.000179635	0.000181066
2	chr9:127025113:T:G	127025113	NA,G	NA,T	NA,1	NA,-inf	NA,inf	NA,0.33459	0.000179602	0.00018109
2	chr9:127279483:A:G	127279483	NA,G	NA,A	NA,1	NA,-inf	NA,inf	NA,0.305825	0.000179558	0.000181008
2	chr9:127327504:C:T	127327504	T,T	C,C	1,1	inf,-inf	inf,inf	1.69136,0.0383207	0.000179374	0.000181594
2	chr9:127383937:A:C	127383937	NA,C	NA,A	NA,1	NA,inf	NA,inf	NA,0.309853	0.000179346	0.000180812
2	chr9:127086026:T:C	127086026	NA,C	NA,T	NA,1	NA,-inf	NA,inf	NA,0.331152	0.000179299	0.000180781
2	chr9:127217888:T:C	127217888	NA,C	NA,T	NA,1	NA,inf	NA,inf	NA,0.419493	0.000179262	0.000180991
2	chr9:127988269:G:A	127988269	NA,A	NA,G	NA,1	NA,-inf	NA,inf	NA,0.292787	0.000179261	0.000180706
2	chr9:127916969:C:A	127916969	NA,A	NA,C	NA,1	NA,inf	NA,inf	NA,0.29873	0.000179225	0.000180658
2	chr9:127159891:A:G	127159891	G,NA	A,NA	1,NA	-inf,NA	inf,NA	0.377173,NA	0.000179157	0.000180239
2	chr9:127776395:T:C	127776395	C,C	T,T	1,1	-inf,inf	inf,inf	1.84905,0.213419	0.000179144	0.000183112
2	chr9:127489464:G:A	127489464	NA,A	NA,G	NA,1	NA,-inf	NA,inf	NA,0.337609	0.000179016	0.000180496
2	chr9:127223291:C:T	127223291	NA,T	NA,C	NA,1	NA,-inf	NA,inf	NA,0.299074	0.00017892	0.000180362
2	chr9:127282141:A:C	127282141	NA,C	NA,A	NA,1	NA,-inf	NA,inf	NA,0.307531	0.00017877	0.000180215
2	chr9:127715834:A:G	127715834	NA,G	NA,A	NA,1	NA,inf	NA,inf	NA,0.268818	0.000178747	0.000180151
2	chr9:127563961:G:A	127563961	NA,A	NA,G	NA,1	NA,-inf	NA,inf	NA,0.209199	0.000178712	0.000180064
2	chr9:127754699:C:T	127754699	NA,T	NA,C	NA,1	NA,inf	NA,inf	NA,0.326632	0.000178669	0.000180131
2	chr9:127796085:A:C	127796085	NA,C	NA,A	NA,1	NA,inf	NA,inf	NA,0.394999	0.000178549	0.000180162
2	chr9:127377899:G:C	127377899	NA,C	NA,G	NA,1	NA,inf	NA,inf	NA,0.190639	0.000178542	0.00017982
2	chr9:127467759:C:T	127467759	NA,T	NA,C	NA,1	NA,inf	NA,inf	NA,0.377223	0.000178395	0.000179851
2	chr9:127698087:CA:C	127698087	NA,C	NA,CA	NA,1	NA,-inf	NA,inf	NA,0.33538	0.000178367	0.000179947
2	chr9:127632885:C:T	127632885	NA,T	NA,C	NA,1	NA,-inf	NA,inf	NA,0.33515	0.000178346	0.000179925
2	chr9:127506813:G:A	127506813	NA,A	NA,G	NA,1	NA,-inf	NA,inf	NA,0.219526	0.000178242	0.000179581
2	chr9:127221137:C:G	127221137	NA,G	NA,C	NA,1	NA,-inf	NA,inf	NA,0.298588	0.000178146	0.000179612
2	chr9:127375420:C:T	127375420	NA,T	NA,C	NA,1	NA,inf	NA,inf	NA,0.368058	0.000178116	0.000179681
2	chr9:127275169:T:C	127275169	NA,C	NA,T	NA,1	NA,-inf	NA,inf	NA,0.297638	0.000177974	0.000179411
2	chr9:127060798:C:T	127060798	NA,T	NA,C	NA,1	NA,-inf	NA,inf	NA,0.324997	0.000177845	0.000179317
2	chr9:127995324:C:T	127995324	NA,T	NA,C	NA,1	NA,-inf	NA,inf	NA,0.285142	0.000177729	0.000179162
2	chr9:127662604:G:A	127662604	NA,A	NA,G	NA,1	NA,-inf	NA,inf	NA,0.217487	0.00017767	0.000179033
2	chr9:127261313:T:C	127261313	NA,C	NA,T	NA,1	NA,-inf	NA,inf	NA,0.289501	0.000177642	0.000179093
2	chr9:127738666:C:T	127738666	T,NA	C,NA	1,NA	-inf,NA	inf,NA	0.881968,NA	0.000177634	0.00017976
2	chr9:127986379:C:G	127986379	NA,G	NA,C	NA,1	NA,inf	NA,inf	NA,0.300739	0.000177585	0.00017906
2	chr9:127294390:G:A	127294390	NA,A	NA,G	NA,1	NA,inf	NA,inf	NA,0.283268	0.000177367	0.000178796
2	chr9:127181921:G:A	127181921	NA,A	NA,G	NA,1	NA,-inf	NA,inf	NA,0.251498	0.000177213	0.000178673
2	chr9:127730299:G:A	127730299	NA,A	NA,G	NA,1	NA,inf	NA,inf	NA,0.305749	0.000177157	0.000178595
2	chr9:128009288:C:T	128009288	NA,T	NA,C	NA,1	NA,inf	NA,inf	NA,0.296852	0.000177145	0.000178597
2	chr9:127358522:GCT:G	127358522	NA,G	NA,GCT	NA,1	NA,inf	NA,inf	NA,0.205176	0.000177135	0.000178473
2	chr9:127704799:GAC:G	127704799	NA,G	NA,GAC	NA,1	NA,inf	NA,inf	NA,0.296151	0.000177069	0.00017849
2	chr9:127601826:C:G	127601826	G,NA	C,NA	1,NA	-inf,NA	inf,NA	0.390337,NA	0.000177017	0.000178114
2	chr9:127198057:G:A	127198057	NA,A	NA,G	NA,1	NA,inf	NA,inf	NA,0.1818	0.000176959	0.00017825
2	chr9:127872869:C:T	127872869	NA,T	NA,C	NA,1	NA,inf	NA,inf	NA,0.268678	0.000176721	0.000178072
2	chr9:127397745:T:A	127397745	NA,A	NA,T	NA,1	NA,-inf	NA,inf	NA,0.500095	0.000176608	0.000178394
2	chr9:127084332:G:A	127084332	NA,A	NA,G	NA,1	NA,inf	NA,inf	NA,0.303543	0.000176579	0.000178054
2	chr9:127811070:G:T	127811070	NA,T	NA,G	NA,1	NA,-inf	NA,inf	NA,0.306326	0.000176566	0.000178034
2	chr9:127811069:G:C	127811069	NA,C	NA,G	NA,1	NA,-inf	NA,inf	NA,0.306326	0.000176566	0.000178034
2	chr9:127848507:T:C	127848507	NA,C	NA,T	NA,1	NA,-inf	NA,inf	NA,0.302373	0.000176495	0.000177936
2	chr9:127559021:T:C	127559021	NA,C	NA,T	NA,1	NA,-inf	NA,inf	NA,0.335818	0.00017644	0.00017794
2	chr9:127923495:C:T	127923495	NA,T	NA,C	NA,1	NA,-inf	NA,inf	NA,0.311926	0.000176393	0.00017787
2	chr9:127267155:A:T	127267155	T,NA	A,NA	1,NA	inf,NA	inf,NA	0.686845,NA	0.000176303	0.000177872
2	chr9:127965664:C:CA	127965664	NA,CA	NA,C	NA,1	NA,inf	NA,inf	NA,0.284117	0.000176287	0.000177706
2	chr9:127037599:G:A	127037599	NA,A	NA,G	NA,1	NA,-inf	NA,inf	NA,0.31619	0.000176108	0.000177565
2	chr9:127665840:C:T	127665840	NA,T	NA,C	NA,1	NA,-inf	NA,inf	NA,0.322169	0.00017598	0.000177533
2	chr9:127238001:A:G	127238001	NA,G	NA,A	NA,1	NA,-inf	NA,inf	NA,0.259836	0.000175895	0.000177313
2	chr9:127280567:C:T	127280567	NA,T	NA,C	NA,1	NA,-inf	NA,inf	NA,0.258185	0.000175882	0.000177267
2	chr9:127862444:G:A	127862444	A,A	G,G	1,1	inf,inf	inf,inf	0.977195,0.347012	0.000175841	0.000176858
2	chr9:127608145:C:T	127608145	NA,T	NA,C	NA,1	NA,-inf	NA,inf	NA,0.334449	0.000175835	0.000177331
2	chr9:127717602:T:C	127717602	NA,C	NA,T	NA,1	NA,-inf	NA,inf	NA,0.282832	0.000175796	0.000177287
2	chr9:127576957:C:G	127576957	NA,G	NA,C	NA,1	NA,-inf	NA,inf	NA,0.192633	0.000175727	0.000177059
2	chr9:127904058:T:C	127904058	NA,C	NA,T	NA,1	NA,inf	NA,inf	NA,0.235385	0.000175672	0.000177035
2	chr9:127560972:T:G	127560972	NA,G	NA,T	NA,1	NA,-inf	NA,inf	NA,0.194659	0.000175651	0.000176984
2	chr9:127144703:A:G	127144703	NA,G	NA,A	NA,1	NA,inf	NA,inf	NA,0.237702	0.000175533	0.000176812
2	chr9:127598900:C:T	127598900	NA,T	NA,C	NA,1	NA,-inf	NA,inf	NA,0.329693	0.000175422	0.000176909
2	chr9:127872148:T:C	127872148	NA,C	NA,T	NA,1	NA,inf	NA,inf	NA,0.259918	0.000175062	0.000176402
2	chr9:127671533:G:A	127671533	NA,A	NA,G	NA,1	NA,-inf	NA,inf	NA,0.316803	0.000175024	0.000176567
2	chr9:127367042:T:G	127367042	NA,G	NA,T	NA,1	NA,inf	NA,inf	NA,0.286631	0.000174914	0.000176342
2	chr9:127615203:A:AT	127615203	NA,AT	NA,A	NA,1	NA,-inf	NA,inf	NA,0.32826	0.00017475	0.000176236
2	chr9:127089014:A:C	127089014	NA,C	NA,A	NA,1	NA,-inf	NA,inf	NA,0.292298	0.000174744	0.000176181
2	chr9:127640699:G:A	127640699	NA,A	NA,G	NA,1	NA,-inf	NA,inf	NA,0.315157	0.000174716	0.000176257
2	chr9:127173736:C:T	127173736	T,NA	C,NA	1,NA	inf,NA	inf,NA	0.370972,NA	0.000174704	0.00017573
2	chr9:127851582:G:T	127851582	NA,T	NA,G	NA,1	NA,-inf	NA,inf	NA,0.292282	0.000174699	0.000176124
2	chr9:127275662:C:CA	127275662	NA,CA	NA,C	NA,1	NA,-inf	NA,inf	NA,0.280051	0.000174674	0.000176085
2	chr9:127236441:T:C	127236441	NA,C	NA,T	NA,1	NA,-inf	NA,inf	NA,0.345882	0.000174579	0.000176078
2	chr9:128013537:G:A	128013537	A,A	G,G	1,1	inf,inf	inf,inf	0.867243,0.907573	0.000174422	0.000176253
2	chr9:127882729:G:A	127882729	NA,A	NA,G	NA,1	NA,-inf	NA,inf	NA,0.329939	0.000174392	0.000175874
2	chr9:127607583:C:T	127607583	NA,T	NA,C	NA,1	NA,-inf	NA,inf	NA,0.326217	0.000174345	0.000175827
2	chr9:127212167:C:T	127212167	NA,T	NA,C	NA,1	NA,-inf	NA,inf	NA,0.251386	0.000174303	0.000175677
2	chr9:127848262:A:G	127848262	NA,G	NA,A	NA,1	NA,-inf	NA,inf	NA,0.28924	0.000174099	0.00017552
2	chr9:127540086:C:T	127540086	NA,T	NA,C	NA,1	NA,-inf	NA,inf	NA,0.358186	0.00017408	0.000175617
2	chr9:127599532:A:G	127599532	NA,G	NA,A	NA,1	NA,-inf	NA,inf	NA,0.321685	0.000174005	0.000175479
2	chr9:127350639:G:C	127350639	NA,C	NA,G	NA,1	NA,-inf	NA,inf	NA,0.269453	0.00017393	0.000175353
2	chr9:127511604:T:C	127511604	NA,C	NA,T	NA,1	NA,-inf	NA,inf	NA,0.484391	0.000173898	0.000175702
2	chr9:127499925:A:G	127499925	NA,G	NA,A	NA,1	NA,-inf	NA,inf	NA,0.27907	0.000173891	0.000175323
2	chr9:127484901:G:A	127484901	NA,A	NA,G	NA,1	NA,-inf	NA,inf	NA,0.337381	0.000173839	0.000175338
2	chr9:127636576:G:A	127636576	NA,A	NA,G	NA,1	NA,-inf	NA,inf	NA,0.309357	0.000173702	0.000175232
2	chr9:127048172:A:G	127048172	NA,G	NA,A	NA,1	NA,-inf	NA,inf	NA,0.301454	0.000173673	0.000175108
2	chr9:127106111:C:G	127106111	NA,G	NA,C	NA,1	NA,-inf	NA,inf	NA,0.236547	0.000173656	0.000175028
```
