## Supplementary material for "Characterization of shared and ancestry-specific signals driving complex traits using multi-ancestry fine-mapping": susiex_nc2.cs80.snp

```
BP	SNP	PIP(CS1)	LogBF(CS1,Pop1)	LogBF(CS1,Pop2)	PIP(CS2)	LogBF(CS2,Pop1)	LogBF(CS2,Pop2)
127022878	chr9:127022878:T:C	1.25027e-06	-1.34355e-10	-1.16729	0.000156743	-1.34355e-10	-1.15397
127024586	chr9:127024586:T:A	5.45519e-05	-1.34355e-10	2.60851	0.0149704	-1.34355e-10	3.40525
127024778	chr9:127024778:C:T	7.68151e-07	-1.65441	-2.62286e-10	0.000102255	-1.58112	-2.62286e-10
127025113	chr9:127025113:T:G	1.48817e-06	-1.34355e-10	-0.993095	0.000179602	-1.34355e-10	-1.01784
127025293	chr9:127025293:A:G	1.85569e-06	-0.77239	-2.62286e-10	0.000299746	-0.505645	-2.62286e-10
127025558	chr9:127025558:G:A	1.68284e-06	-1.34355e-10	-0.870166	0.000218885	-1.34355e-10	-0.820035
127025822	chr9:127025822:G:A	8.15263e-07	-1.65722	0.0623269	0.000103331	-1.57334	0.00269959
127025890	chr9:127025890:C:T	1.2357e-06	-1.34355e-10	-1.17901	0.000147772	-1.34355e-10	-1.21291
127026046	chr9:127026046:A:G	8.00798e-07	-1.65675	0.0439551	0.000100847	-1.58017	-0.0148044
127026154	chr9:127026154:C:T	2.04258e-05	1.18818	0.437968	0.0018463	0.7669	0.545459
127026451	chr9:127026451:CCAT:C	2.07643e-05	1.23199	0.410602	0.0018627	0.803895	0.517308
127026565	chr9:127026565:T:C	1.192e-06	-1.34355e-10	-1.21501	0.000148195	-1.34355e-10	-1.21005
127026581	chr9:127026581:TA:T	1.39855e-06	-1.05521	-2.62286e-10	0.000116796	-1.44815	-2.62286e-10
127026833	chr9:127026833:T:G	3.92621e-07	-1.60764	-0.717921	5.25343e-05	-1.65636	-0.590756
127026955	chr9:127026955:G:A	6.60117e-07	-1.22831	-0.577671	0.000130465	-0.85707	-0.480405
127027130	chr9:127027130:G:A	2.35552e-06	-1.34355e-10	-0.533884	0.00030025	-1.34355e-10	-0.503966
127027219	chr9:127027219:T:C	1.63024e-06	-1.34355e-10	-0.901919	0.00020859	-1.34355e-10	-0.86821
127027336	chr9:127027336:A:C	2.80372e-05	0.348273	1.59461	0.00292348	-0.130597	1.90254
127028425	chr9:127028425:T:C	8.14509e-07	-1.59582	-2.62286e-10	0.000118491	-1.43374	-2.62286e-10
127028461	chr9:127028461:T:C	6.4002e-07	-1.65718	-0.179719	8.01508e-05	-1.57205	-0.252625
127028760	chr9:127028760:A:G	2.51885e-07	-1.65542	-1.114	3.27805e-05	-1.61594	-1.10281
127029262	chr9:127029262:C:T	1.68871e-06	-1.14147	0.274794	0.000373562	-0.931602	0.646104
127029632	chr9:127029632:A:G	9.66871e-07	-0.82369	-0.600647	8.76118e-05	-1.35689	-0.378772
127029862	chr9:127029862:C:T	1.64108e-06	-0.755807	-0.139482	8.92065e-05	-1.63352	-0.0841084
127030029	chr9:127030029:A:T	1.94558e-06	0.195868	-0.920954	0.000146264	-0.491726	-0.731445
127030353	chr9:127030353:C:A	1.17359e-06	-1.65622	0.425645	0.000145462	-1.58578	0.357112
127030457	chr9:127030457:T:C	1.0912e-06	-1.65092	0.34756	0.00013188	-1.60795	0.281259
127030553	chr9:127030553:A:T	4.08505e-07	-1.55935	-0.726544	4.82122e-05	-1.65248	-0.680491
127031072	chr9:127031072:G:A	2.1263e-06	-0.905786	0.269526	0.000185956	-1.24087	0.257801
127031223	chr9:127031223:T:C	2.00997e-06	0.519572	-1.2121	0.000117311	-0.223821	-1.21993
127031672	chr9:127031672:G:A	2.33053e-06	-1.34355e-10	-0.544549	0.000296768	-1.34355e-10	-0.515631
127031991	chr9:127031991:G:A	4.37963e-06	-1.34355e-10	0.0863184	0.000450242	-1.34355e-10	-0.0987946
127032116	chr9:127032116:C:T	5.47249e-06	-1.34355e-10	0.309087	0.000652537	-1.34355e-10	0.272287
127032345	chr9:127032345:T:G	4.17877e-06	-1.34355e-10	0.0393711	0.000535538	-1.34355e-10	0.0746908
127032942	chr9:127032942:AAAG:A	2.19399e-06	-0.604925	-2.62286e-10	0.000364094	-0.311169	-2.62286e-10
127035942	chr9:127035942:A:G	2.18081e-06	-0.61095	-2.62286e-10	0.000362034	-0.316843	-2.62286e-10
127036019	chr9:127036019:A:T	2.13698e-06	-1.34355e-10	-0.631251	0.000271628	-1.34355e-10	-0.604145
127036136	chr9:127036136:T:G	1.25481e-06	-1.34355e-10	-1.16366	0.000148869	-1.34355e-10	-1.20552
127036230	chr9:127036230:G:A	2.06866e-06	0.556098	-1.21984	0.000122411	-0.192712	-1.20848
127036352	chr9:127036352:G:C	1.18629e-06	-1.34355e-10	-1.21982	0.000147526	-1.34355e-10	-1.21457
127036509	chr9:127036509:G:A	1.18945e-06	-1.34355e-10	-1.21716	0.000151799	-1.34355e-10	-1.18603
127036756	chr9:127036756:C:A	1.2973e-06	-1.34355e-10	-1.13036	0.000159222	-1.34355e-10	-1.13828
127036898	chr9:127036898:C:T	2.22381e-06	-0.591424	-2.62286e-10	0.000369873	-0.295421	-2.62286e-10
127037158	chr9:127037158:A:G	2.41238e-06	0.708536	-1.21857	0.000137597	-0.0667653	-1.21749
127037400	chr9:127037400:A:G	2.36788e-06	0.681453	-1.2101	0.000134753	-0.0853729	-1.21976
127037442	chr9:127037442:G:T	1.21082e-06	-1.34355e-10	-1.19935	0.000146834	-1.34355e-10	-1.21928
127037599	chr9:127037599:G:A	1.45752e-06	-1.34355e-10	-1.01391	0.000176108	-1.34355e-10	-1.03748
127038174	chr9:127038174:T:G	2.2109e-06	-0.597246	-2.62286e-10	0.000367837	-0.300941	-2.62286e-10
127038284	chr9:127038284:C:T	1.67046e-06	-1.34355e-10	-0.877544	0.000196715	-1.34355e-10	-0.926826
127038560	chr9:127038560:C:T	2.0974e-06	-0.649945	-2.62286e-10	0.000346206	-0.361546	-2.62286e-10
127038742	chr9:127038742:T:C	5.91094e-07	-0.777754	-1.13867	3.91189e-05	-1.35171	-1.19027
127039311	chr9:127039311:G:A	1.36214e-06	-1.34355e-10	-1.08159	0.000160647	-1.34355e-10	-1.12937
127039712	chr9:127039712:G:A	3.33208e-06	-1.34355e-10	-0.187049	0.000388014	-1.34355e-10	-0.247539
127039878	chr9:127039878:A:G	8.0795e-06	-1.34355e-10	0.698684	0.00113504	-1.34355e-10	0.825841
127039955	chr9:127039955:G:A	1.41051e-06	-1.34355e-10	-1.04669	0.000156787	-1.34355e-10	-1.15369
127040387	chr9:127040387:G:A	2.76234e-06	0.662956	-1.03753	0.000184143	-0.108571	-0.884299
127040509	chr9:127040509:G:A	2.02844e-06	-0.683379	-2.62286e-10	0.000339194	-0.382009	-2.62286e-10
127040726	chr9:127040726:G:A	2.56524e-06	-1.34355e-10	-0.448595	0.000328034	-1.34355e-10	-0.415464
127042145	chr9:127042145:G:A	2.24805e-06	-0.580584	-2.62286e-10	0.000374336	-0.283428	-2.62286e-10
127042634	chr9:127042634:G:A	2.99239e-06	0.618351	-0.912925	0.000192325	-0.24922	-0.700171
127043229	chr9:127043229:A:G	1.34688e-06	-1.65154	0.558686	0.000158318	-1.60506	0.461078
127043516	chr9:127043516:C:T	1.6707e-06	-0.8774	-2.62286e-10	0.000265249	-0.627913	-2.62286e-10
127043551	chr9:127043551:A:G	1.22067e-06	-1.34355e-10	-1.19125	0.000148584	-1.34355e-10	-1.20743
127043645	chr9:127043645:A:C	1.19186e-06	-1.34355e-10	-1.21513	0.000150176	-1.34355e-10	-1.19677
127044417	chr9:127044417:T:C	2.97344e-05	1.54921	0.452449	0.00262685	1.10212	0.562835
127044504	chr9:127044504:C:G	8.85958e-07	-1.65193	0.1402	0.000106173	-1.6048	0.0612965
127044897	chr9:127044897:A:G	1.18918e-06	-1.34355e-10	-1.21738	0.00014678	-1.34355e-10	-1.21965
127044992	chr9:127044992:A:G	2.42459e-06	0.714892	-1.21988	0.000139268	-0.0632957	-1.20888
127045263	chr9:127045263:G:A	1.60061e-06	-1.34355e-10	-0.920258	0.000197695	-1.34355e-10	-0.921855
127045280	chr9:127045280:T:C	1.11559e-05	1.69215	-0.670829	0.000761868	1.06773	-0.640532
127045494	chr9:127045494:A:G	1.61262e-06	0.302637	-1.21542	9.64356e-05	-0.447583	-1.19212
127045923	chr9:127045923:G:A	1.36862e-06	-1.34355e-10	-1.07684	0.000154042	-1.34355e-10	-1.17135
127046446	chr9:127046446:T:C	3.18297e-06	-1.34355e-10	-0.232829	0.000338635	-1.34355e-10	-0.383658
127046619	chr9:127046619:A:G	2.13496e-06	-1.34355e-10	-0.632197	0.000271507	-1.34355e-10	-0.604593
127046932	chr9:127046932:C:G	2.32389e-06	0.672532	-1.21993	0.000134051	-0.0998006	-1.21056
127047089	chr9:127047089:C:T	1.75886e-06	-1.34355e-10	-0.82598	0.000197777	-1.34355e-10	-0.921441
127047182	chr9:127047182:A:G	1.18643e-06	-1.34355e-10	-1.2197	0.000149949	-1.34355e-10	-1.19828
127047455	chr9:127047455:T:G	1.85939e-06	-1.34355e-10	-0.770398	0.000207558	-1.34355e-10	-0.873169
127047465	chr9:127047465:G:A	2.34514e-06	-0.5383	-2.62286e-10	0.000392844	-0.235168	-2.62286e-10
127047620	chr9:127047620:T:A	9.85248e-06	1.76389	-0.86681	0.000649158	1.12188	-0.854787
127047787	chr9:127047787:T:C	1.18858e-06	-1.34355e-10	-1.21789	0.000147821	-1.34355e-10	-1.21258
127047824	chr9:127047824:T:C	1.49904e-06	-1.34355e-10	-0.985819	0.000185186	-1.34355e-10	-0.987222
127047969	chr9:127047969:G:C	8.88744e-06	1.60961	-0.815616	0.000515305	0.838123	-0.801945
127048172	chr9:127048172:A:G	1.43553e-06	-1.34355e-10	-1.02911	0.000173673	-1.34355e-10	-1.05141
127048467	chr9:127048467:T:C	2.69475e-06	0.820433	-1.21977	0.000151866	0.0271419	-1.21272
127048588	chr9:127048588:A:G	2.59911e-05	1.76563	0.101477	0.00225121	1.29626	0.214379
127048665	chr9:127048665:C:T	1.14696e-05	1.85873	-0.809672	0.000655339	1.07174	-0.795168
127049122	chr9:127049122:G:T	1.78722e-06	0.32001	-1.12999	0.000106981	-0.50603	-1.0299
127049139	chr9:127049139:G:T	6.79625e-07	-1.15348	-0.623382	0.000135176	-0.593314	-0.708688
127049429	chr9:127049429:T:C	1.83015e-06	-1.34355e-10	-0.786249	0.000204875	-1.34355e-10	-0.886182
127049718	chr9:127049718:G:T	2.21598e-06	-0.594952	-2.62286e-10	0.000368565	-0.298962	-2.62286e-10
127049793	chr9:127049793:C:T	1.58548e-06	-1.34355e-10	-0.929759	0.000190737	-1.34355e-10	-0.957687
127050352	chr9:127050352:G:A	1.53592e-06	-1.34355e-10	-0.961516	0.000185957	-1.34355e-10	-0.983067
127050533	chr9:127050533:A:G	1.87112e-06	0.45414	-1.21825	0.000119901	-0.22121	-1.20071
127051103	chr9:127051103:A:G	2.32379e-06	-1.34355e-10	-0.547448	0.000259074	-1.34355e-10	-0.651469
127051786	chr9:127051786:C:T	6.42474e-06	1.68829	-1.21878	0.000392887	0.968009	-1.20307
127053115	chr9:127053115:T:C	2.28879e-06	-0.562623	-2.62286e-10	0.000381798	-0.263689	-2.62286e-10
127053216	chr9:127053216:G:A	9.35513e-07	-1.45731	-2.62286e-10	0.000136764	-1.29033	-2.62286e-10
127054316	chr9:127054316:T:C	1.30866e-06	-1.34355e-10	-1.12164	0.000154661	-1.34355e-10	-1.16735
127054868	chr9:127054868:C:T	1.34686e-06	-1.09287	-2.62286e-10	0.000138175	-1.28006	-2.62286e-10
127055113	chr9:127055113:A:T	7.29472e-07	-0.489369	-1.21671	0.000123321	-0.177072	-1.21672
127055750	chr9:127055750:C:T	1.57018e-06	-1.34355e-10	-0.939457	0.000189052	-1.34355e-10	-0.966558
127058417	chr9:127058417:G:A	1.31223e-06	-1.34355e-10	-1.11891	0.000157632	-1.34355e-10	-1.14832
127058462	chr9:127058462:A:G	2.55472e-07	-1.6556	-1.09969	3.08452e-05	-1.64652	-1.13308
127059050	chr9:127059050:C:T	1.27751e-06	-1.14573	-2.62286e-10	0.000186858	-0.978232	-2.62286e-10
127060257	chr9:127060257:G:A	2.63905e-05	1.67392	0.208433	0.00228386	1.21624	0.308797
127060331	chr9:127060331:T:G	9.62882e-06	1.65067	-0.776552	0.00065968	1.03077	-0.7476
127060397	chr9:127060397:C:T	2.0641e-06	-0.66595	-2.62286e-10	0.000340103	-0.379333	-2.62286e-10
127060787	chr9:127060787:C:T	1.50548e-06	-1.34355e-10	-0.981533	0.000173144	-1.34355e-10	-1.05446
127060798	chr9:127060798:C:T	1.47162e-06	-1.34355e-10	-1.00428	0.000177845	-1.34355e-10	-1.02767
127061255	chr9:127061255:G:A	1.22705e-06	-1.34355e-10	-1.18603	0.000162858	-1.34355e-10	-1.1157
127061751	chr9:127061751:A:G	1.30224e-06	-1.12656	-2.62286e-10	0.000134807	-1.30474	-2.62286e-10
127062016	chr9:127062016:G:T	1.09331e-06	-1.30144	-2.62286e-10	0.00013493	-1.30383	-2.62286e-10
127062148	chr9:127062148:A:C	1.18997e-06	-1.34355e-10	-1.21672	0.000147285	-1.34355e-10	-1.21621
127062184	chr9:127062184:G:A	2.61182e-06	-1.34355e-10	-0.430597	0.000305694	-1.34355e-10	-0.485995
127062399	chr9:127062399:A:G	1.42786e-06	-1.34355e-10	-1.03447	0.000172993	-1.34355e-10	-1.05533
127062401	chr9:127062401:G:C	1.18634e-06	-1.34355e-10	-1.21977	0.000146989	-1.34355e-10	-1.21822
127063185	chr9:127063185:A:G	2.16595e-06	0.465209	-1.08299	0.0001411	-0.291285	-0.967827
127063982	chr9:127063982:G:A	4.31981e-07	-1.14958	-1.08044	4.30285e-05	-1.46908	-0.977634
127064205	chr9:127064205:T:C	3.72226e-07	-1.62605	-0.752848	4.67804e-05	-1.6528	-0.710314
127064470	chr9:127064470:A:T	1.21164e-06	-1.34355e-10	-1.19867	0.00014857	-1.34355e-10	-1.20753
127064595	chr9:127064595:A:T	1.21559e-06	-1.34355e-10	-1.19542	0.000149797	-1.34355e-10	-1.1993
127064947	chr9:127064947:T:C	2.64773e-06	-0.416944	-2.62286e-10	0.000450096	-0.0991208	-2.62286e-10
127065094	chr9:127065094:C:T	1.63913e-06	-1.34355e-10	-0.896479	0.000194244	-1.34355e-10	-0.939467
127065509	chr9:127065509:C:T	1.20237e-06	-1.34355e-10	-1.20635	0.0001469	-1.34355e-10	-1.21883
127065765	chr9:127065765:C:T	7.66183e-07	-1.65698	-2.62286e-10	9.6709e-05	-1.63687	-2.62286e-10
127065888	chr9:127065888:G:A	1.37185e-06	-1.34355e-10	-1.07449	0.000158453	-1.34355e-10	-1.14313
127066219	chr9:127066219:C:T	7.79485e-07	-1.63977	-2.62286e-10	9.4956e-05	-1.65517	-2.62286e-10
127066648	chr9:127066648:A:C	3.16647e-06	-1.34355e-10	-0.238028	0.000342863	-1.34355e-10	-0.371248
127068715	chr9:127068715:T:TG	2.22629e-06	-1.34355e-10	-0.590309	0.000281713	-1.34355e-10	-0.567693
127069693	chr9:127069693:C:G	1.21179e-06	-1.34355e-10	-1.19855	0.000149973	-1.34355e-10	-1.19812
127069787	chr9:127069787:A:G	2.08795e-06	-0.654462	-2.62286e-10	0.000340578	-0.377937	-2.62286e-10
127069856	chr9:127069856:A:G	3.84966e-06	0.840369	-0.883031	0.000264254	0.0341955	-0.665864
127070271	chr9:127070271:C:T	1.72584e-06	-1.34355e-10	-0.844931	0.000223741	-1.34355e-10	-0.798091
127070750	chr9:127070750:G:A	7.65358e-07	-0.959598	-0.698459	0.000189312	-0.331808	-0.633377
127070932	chr9:127070932:A:G	2.18941e-06	0.607568	-1.21458	0.000136093	-0.104383	-1.19086
127071454	chr9:127071454:A:G	7.68113e-07	-1.65446	-2.62286e-10	9.48354e-05	-1.65644	-2.62286e-10
127072835	chr9:127072835:G:A	7.41525e-07	-0.955732	-0.733961	0.000183448	-0.326192	-0.670457
127072985	chr9:127072985:G:A	2.61771e-06	-1.34355e-10	-0.428344	0.000306497	-1.34355e-10	-0.483372
127073802	chr9:127073802:G:A	4.21994e-06	0.989655	-0.940479	0.000277662	0.158376	-0.740553
127073872	chr9:127073872:T:G	2.07992e-06	-1.34355e-10	-0.658315	0.000247578	-1.34355e-10	-0.696855
127074332	chr9:127074332:A:C	1.45998e-05	2.00733	-0.716975	0.000954243	1.34567	-0.693335
127074385	chr9:127074385:A:G	4.38124e-06	0.95764	-0.870953	0.000295614	0.130492	-0.650017
127074553	chr9:127074553:C:T	1.56162e-06	-1.34355e-10	-0.944924	0.000165692	-1.34355e-10	-1.09845
127075285	chr9:127075285:T:C	3.97646e-06	0.987889	-0.998143	0.000290142	0.279534	-0.817746
127075300	chr9:127075300:A:G	4.57369e-06	-1.34355e-10	0.129674	0.000616501	-1.34355e-10	0.215479
127076001	chr9:127076001:A:G	1.99997e-06	-0.697513	-2.62286e-10	0.000325787	-0.422337	-2.62286e-10
127076435	chr9:127076435:A:G	1.94888e-06	-0.72339	-2.62286e-10	0.000316562	-0.451062	-2.62286e-10
127078100	chr9:127078100:CAAGCAA:C	2.15919e-06	-0.620912	-2.62286e-10	0.00035904	-0.325147	-2.62286e-10
127078333	chr9:127078333:G:A	1.84461e-06	-1.34355e-10	-0.778378	0.00026504	-1.34355e-10	-0.628699
127079711	chr9:127079711:G:A	1.9151e-06	-1.34355e-10	-0.740873	0.000216896	-1.34355e-10	-0.829161
127079735	chr9:127079735:C:T	1.18634e-06	-1.34355e-10	-1.21977	0.000146989	-1.34355e-10	-1.21823
127081251	chr9:127081251:C:T	1.26665e-06	-1.34355e-10	-1.15427	0.000151122	-1.34355e-10	-1.19049
127081378	chr9:127081378:T:G	2.02016e-06	-1.34355e-10	-0.687469	0.000227785	-1.34355e-10	-0.780179
127081638	chr9:127081638:G:A	1.07926e-05	-1.34355e-10	0.988214	0.00234379	-1.34355e-10	1.55095
127082262	chr9:127082262:G:A	4.42567e-06	1.0111	-0.914328	0.000292603	0.176215	-0.705979
127082545	chr9:127082545:C:T	4.23726e-06	0.971232	-0.917961	0.000281686	0.143106	-0.710895
127082647	chr9:127082647:A:G	2.91893e-06	0.899103	-1.21853	0.00016346	0.0898093	-1.20182
127082697	chr9:127082697:T:C	4.08303e-06	-1.34355e-10	0.0161932	0.000545755	-1.34355e-10	0.0935893
127083012	chr9:127083012:C:T	4.92123e-06	-1.34355e-10	0.202912	0.000530811	-1.34355e-10	0.0658247
127083816	chr9:127083816:A:G	2.00033e-06	-0.697334	-2.62286e-10	0.000166305	-1.09476	-2.62286e-10
127084024	chr9:127084024:C:T	2.64676e-06	0.801307	-1.21862	0.000150408	0.00682891	-1.20206
127084332	chr9:127084332:G:A	1.47477e-06	-1.34355e-10	-1.00214	0.000176579	-1.34355e-10	-1.03481
127084429	chr9:127084429:C:T	2.98478e-06	-0.212501	-0.0846167	0.000107313	-1.51031	-0.0225182
127085857	chr9:127085857:G:A	3.49602e-06	-0.0770454	-0.0619745	0.000114791	-1.46615	0.000677827
127085906	chr9:127085906:T:C	9.33274e-07	-1.4597	-2.62286e-10	0.00010198	-1.5838	-2.62286e-10
127085993	chr9:127085993:T:A	7.73886e-07	-1.64698	-2.62286e-10	0.00012468	-1.38283	-2.62286e-10
127086026	chr9:127086026:T:C	1.48282e-06	-1.34355e-10	-0.9967	0.000179299	-1.34355e-10	-1.01953
127086202	chr9:127086202:C:T	8.72105e-07	-1.52749	-2.62286e-10	0.000135656	-1.29846	-2.62286e-10
127086972	chr9:127086972:G:A	7.69497e-07	-1.65266	-2.62286e-10	9.89301e-05	-1.61417	-2.62286e-10
127087076	chr9:127087076:C:T	2.01326e-06	-1.34355e-10	-0.690891	0.000227272	-1.34355e-10	-0.782435
127087411	chr9:127087411:A:T	1.62263e-06	0.0450336	-0.951632	0.000138062	-0.306985	-0.973889
127087762	chr9:127087762:G:A	1.25406e-06	-1.34355e-10	-1.16426	0.000154165	-1.34355e-10	-1.17056
127087796	chr9:127087796:C:T	2.90258e-06	-0.325045	-2.62286e-10	0.00050031	0.00664754	-2.62286e-10
127089014	chr9:127089014:A:C	1.43732e-06	-1.34355e-10	-1.02786	0.000174744	-1.34355e-10	-1.04526
127089428	chr9:127089428:G:A	2.75518e-06	-1.34355e-10	-0.377165	0.000322233	-1.34355e-10	-0.433305
127089683	chr9:127089683:A:G	1.24021e-06	-1.34355e-10	-1.17536	0.000154321	-1.34355e-10	-1.16955
127089889	chr9:127089889:G:A	1.30516e-06	-1.34355e-10	-1.12432	0.000159806	-1.34355e-10	-1.13462
127089914	chr9:127089914:G:C	2.5113e-06	-0.469843	-2.62286e-10	0.000260137	-0.647373	-2.62286e-10
127090459	chr9:127090459:G:A	3.10795e-06	-1.34355e-10	-0.256682	0.00036189	-1.34355e-10	-0.317241
127090658	chr9:127090658:G:A	5.20171e-06	0.258343	-2.62286e-10	0.0013519	1.00069	-2.62286e-10
127090770	chr9:127090770:G:A	4.71855e-05	-1.34355e-10	2.46344	0.0129789	-1.34355e-10	3.2625
127091920	chr9:127091920:G:A	3.8078e-06	1.11542	-1.16902	0.000219997	0.259554	-1.07452
127092269	chr9:127092269:G:A	1.20966e-06	-1.34355e-10	-1.20031	0.000147173	-1.34355e-10	-1.21697
127092494	chr9:127092494:C:T	1.22037e-05	1.98775	-0.876662	0.000788359	1.31484	-0.853468
127092826	chr9:127092826:T:G	1.17978e-06	-0.779497	-0.445823	0.000659425	0.675325	-0.392537
127092847	chr9:127092847:C:A	3.79824e-05	-1.34355e-10	2.24648	0.0101807	-1.34355e-10	3.01967
127094157	chr9:127094157:C:T	1.18618e-06	-1.34355e-10	-1.21991	0.000146773	-1.34355e-10	-1.21969
127094392	chr9:127094392:GC:G	4.58144e-06	-1.34355e-10	0.131367	0.000616005	-1.34355e-10	0.214674
127095136	chr9:127095136:C:T	2.06978e-06	-0.663203	-2.62286e-10	0.000200008	-0.910224	-2.62286e-10
127095328	chr9:127095328:G:A	1.61959e-06	-1.34355e-10	-0.90847	0.000195176	-1.34355e-10	-0.93468
127095636	chr9:127095636:G:A	1.33709e-06	-1.34355e-10	-1.10015	0.000159648	-1.34355e-10	-1.13561
127096074	chr9:127096074:A:G	1.70388e-06	-0.857736	-2.62286e-10	0.000262964	-0.636565	-2.62286e-10
127096239	chr9:127096239:T:C	2.36702e-05	2.36825	-0.594676	0.00136574	1.57067	-0.5598
127096304	chr9:127096304:C:T	1.19242e-06	-1.34355e-10	-1.21466	0.000146762	-1.34355e-10	-1.21977
127096424	chr9:127096424:C:T	1.74519e-06	-1.34355e-10	-0.833782	0.00020922	-1.34355e-10	-0.865196
127096772	chr9:127096772:A:G	1.60961e-06	-0.914655	-2.62286e-10	0.000247868	-0.695684	-2.62286e-10
127096794	chr9:127096794:T:C	2.51869e-06	-1.34355e-10	-0.466907	0.000295114	-1.34355e-10	-0.521217
127096905	chr9:127096905:G:A	1.77002e-06	-1.34355e-10	-0.819657	0.00019746	-1.34355e-10	-0.923047
127097395	chr9:127097395:C:T	3.03311e-06	-0.132766	-0.14829	0.000102646	-1.49106	-0.086232
127097792	chr9:127097792:C:T	3.2362e-07	-1.61977	-0.89906	3.96243e-05	-1.65502	-0.87412
127099419	chr9:127099419:C:T	3.78686e-06	-1.34355e-10	-0.0591074	0.000482223	-1.34355e-10	-0.0301731
127099897	chr9:127099897:A:G	1.22131e-06	-1.34355e-10	-1.19073	0.000147809	-1.34355e-10	-1.21266
127100007	chr9:127100007:G:A	1.6076e-06	-1.34355e-10	-0.915906	0.000205127	-1.34355e-10	-0.884949
127100384	chr9:127100384:G:A	3.3081e-07	-1.61476	-0.882101	4.03127e-05	-1.65602	-0.855896
127100581	chr9:127100581:C:T	3.76038e-06	1.15381	-1.21993	0.000199991	0.300493	-1.2108
127100717	chr9:127100717:A:G	2.28852e-07	-1.64929	-1.21603	3.87165e-05	-1.33336	-1.21896
127100889	chr9:127100889:G:A	4.54501e-06	1.28138	-1.158	0.000315619	0.612243	-1.06629
127100988	chr9:127100988:T:C	1.48697e-06	-0.993903	-2.62286e-10	0.000226788	-0.784567	-2.62286e-10
127100999	chr9:127100999:C:A	1.24496e-06	-1.34355e-10	-1.17154	0.000153099	-1.34355e-10	-1.1775
127101128	chr9:127101128:T:C	2.32587e-06	-0.546553	-2.62286e-10	0.000115011	-1.46355	-2.62286e-10
127101235	chr9:127101235:T:C	2.98957e-07	-1.65273	-0.945368	4.15759e-05	-1.64504	-0.836023
127101266	chr9:127101266:T:C	3.49801e-05	1.87627	0.287866	0.00293339	1.38587	0.389466
127101393	chr9:127101393:A:G	1.29039e-06	-1.34355e-10	-1.1357	0.000153145	-1.34355e-10	-1.1772
127103411	chr9:127103411:C:T	1.08842e-06	-1.30592	-2.62286e-10	0.000117789	-1.43969	-2.62286e-10
127103572	chr9:127103572:A:G	6.80946e-06	1.44655	-0.918883	0.000419899	0.543874	-0.71244
127104248	chr9:127104248:G:A	4.79452e-06	-1.34355e-10	0.176828	0.000562543	-1.34355e-10	0.123887
127104641	chr9:127104641:A:G	1.37319e-05	2.00923	-0.780155	0.000889361	1.33635	-0.754426
127104704	chr9:127104704:C:T	1.92646e-06	-1.34355e-10	-0.734962	0.00022813	-1.34355e-10	-0.778665
127104989	chr9:127104989:C:T	1.24333e-06	-1.34355e-10	-1.17285	0.000149328	-1.34355e-10	-1.20243
127105694	chr9:127105694:C:T	1.75063e-06	-1.34355e-10	-0.830673	0.000200036	-1.34355e-10	-0.910085
127106111	chr9:127106111:C:G	1.37214e-06	-1.34355e-10	-1.07428	0.000173656	-1.34355e-10	-1.0515
127106256	chr9:127106256:G:T	6.56787e-06	1.43337	-0.941829	0.00040172	0.529625	-0.742449
127106258	chr9:127106258:CA:C	6.50498e-06	1.42092	-0.939001	0.000399011	0.519155	-0.738747
127106558	chr9:127106558:A:G	3.07294e-06	-1.34355e-10	-0.26801	0.000357092	-1.34355e-10	-0.330588
127109315	chr9:127109315:C:T	6.49767e-06	-1.34355e-10	0.480799	0.000773117	-1.34355e-10	0.44185
127109692	chr9:127109692:A:C	1.02597e-06	-1.36501	-2.62286e-10	0.000111299	-1.49636	-2.62286e-10
127109955	chr9:127109955:C:T	1.26482e-06	-1.34355e-10	-1.15572	0.000151247	-1.34355e-10	-1.18967
127110083	chr9:127110083:A:T	1.46884e-06	-1.34355e-10	-1.00617	0.000172461	-1.34355e-10	-1.05841
127110196	chr9:127110196:C:T	1.18615e-06	-1.34355e-10	-1.21993	0.000147786	-1.34355e-10	-1.21282
127110197	chr9:127110197:G:A	5.01995e-05	-1.34355e-10	2.52536	0.0138896	-1.34355e-10	3.33032
127110285	chr9:127110285:C:T	7.68589e-07	-1.65384	-2.62286e-10	9.84533e-05	-1.619	-2.62286e-10
127110445	chr9:127110445:T:G	3.34331e-06	-0.0165989	-0.167086	0.000104753	-1.45106	-0.105915
127111012	chr9:127111012:A:G	1.30406e-06	-1.34355e-10	-1.12516	0.000161943	-1.34355e-10	-1.12134
127111302	chr9:127111302:A:C	4.22975e-05	1.97735	0.376734	0.00354404	1.4813	0.483145
127111805	chr9:127111805:G:A	1.25988e-06	-1.34355e-10	-1.15963	0.000156348	-1.34355e-10	-1.1565
127112061	chr9:127112061:T:C	1.11977e-06	-1.27752	-2.62286e-10	0.000116055	-1.45452	-2.62286e-10
127112221	chr9:127112221:T:C	1.5496e-06	-1.34355e-10	-0.952647	0.000190743	-1.34355e-10	-0.957653
127112344	chr9:127112344:G:A	1.27636e-06	-1.34355e-10	-1.14664	0.000156771	-1.34355e-10	-1.15379
127112520	chr9:127112520:TC:T	1.60332e-06	-0.91857	-2.62286e-10	0.000247126	-0.698683	-2.62286e-10
127113805	chr9:127113805:G:A	8.07686e-06	-1.34355e-10	0.698358	0.000960611	-1.34355e-10	0.658989
127114693	chr9:127114693:G:A	1.32848e-06	-1.34355e-10	-1.10661	0.000165073	-1.34355e-10	-1.10219
127114699	chr9:127114699:C:T	1.56785e-06	-0.94094	-2.62286e-10	0.000240865	-0.724345	-2.62286e-10
127114776	chr9:127114776:G:A	1.93228e-06	-1.34355e-10	-0.731944	0.000244929	-1.34355e-10	-0.707611
127114795	chr9:127114795:C:T	1.58644e-06	-0.92915	-2.62286e-10	0.00024409	-0.711044	-2.62286e-10
127115610	chr9:127115610:C:A	1.54242e-06	-0.957296	-2.62286e-10	0.000236443	-0.742874	-2.62286e-10
127115700	chr9:127115700:T:G	1.45914e-06	-1.0128	-2.62286e-10	0.000221999	-0.805909	-2.62286e-10
127116868	chr9:127116868:A:AG	1.49469e-06	-1.34355e-10	-0.988728	0.00018083	-1.34355e-10	-1.01102
127117030	chr9:127117030:AC:A	7.81535e-07	-1.63714	-2.62286e-10	0.000102551	-1.57822	-2.62286e-10
127117120	chr9:127117120:C:T	1.53614e-06	-1.34355e-10	-0.96137	0.000182157	-1.34355e-10	-1.00371
127118568	chr9:127118568:C:A	6.07742e-07	-1.60554	-0.283108	7.52956e-05	-1.65682	-0.230334
127118750	chr9:127118750:A:G	3.27131e-06	-1.34355e-10	-0.205456	0.000380203	-1.34355e-10	-0.267875
127119072	chr9:127119072:GAC:G	1.6872e-06	-1.34355e-10	-0.867576	0.000198832	-1.34355e-10	-0.916122
127119081	chr9:127119081:T:C	1.32424e-06	-1.34355e-10	-1.1098	0.000164647	-1.34355e-10	-1.10478
127119145	chr9:127119145:C:T	1.7768e-06	-1.34355e-10	-0.815831	0.000212881	-1.34355e-10	-0.847846
127119668	chr9:127119668:GA:G	1.18637e-06	-1.34355e-10	-1.21975	0.000147001	-1.34355e-10	-1.21814
127120077	chr9:127120077:T:C	8.90321e-07	-1.50682	-2.62286e-10	0.000122237	-1.40262	-2.62286e-10
127120146	chr9:127120146:C:T	1.15548e-06	-1.29707	0.0509374	0.000210318	-0.806838	-0.0531209
127121525	chr9:127121525:C:G	1.32777e-06	-1.34355e-10	-1.10715	0.000155334	-1.34355e-10	-1.163
127121527	chr9:127121527:A:G	2.50479e-07	-1.61018	-1.16485	4.02904e-05	-1.39753	-1.11494
127121623	chr9:127121623:T:C	1.22692e-06	-1.34355e-10	-1.18614	0.000151107	-1.34355e-10	-1.19059
127122184	chr9:127122184:C:T	2.60254e-05	-1.34355e-10	1.86843	0.00664016	-1.34355e-10	2.59231
127122342	chr9:127122342:G:A	2.03315e-06	-1.34355e-10	-0.681059	0.000257888	-1.34355e-10	-0.656054
127122826	chr9:127122826:G:A	3.89391e-06	-0.0312325	-2.62286e-10	0.00032284	-0.431425	-2.62286e-10
127122859	chr9:127122859:C:T	1.28961e-06	-1.13631	-2.62286e-10	0.000192659	-0.947661	-2.62286e-10
127124485	chr9:127124485:T:C	1.21751e-06	-1.34355e-10	-1.19383	0.000147689	-1.34355e-10	-1.21347
127124545	chr9:127124545:T:C	1.34687e-06	-1.09286	-2.62286e-10	0.000113937	-1.47293	-2.62286e-10
127124729	chr9:127124729:A:G	1.66066e-06	-1.34355e-10	-0.883433	0.000199692	-1.34355e-10	-0.911804
127124759	chr9:127124759:A:G	5.51775e-06	1.53306	-1.21573	0.00033853	0.805256	-1.18923
127124899	chr9:127124899:G:A	1.27301e-06	-1.34355e-10	-1.14926	0.000150941	-1.34355e-10	-1.19169
127125069	chr9:127125069:T:G	1.45464e-06	-1.01589	-2.62286e-10	0.000221016	-0.810346	-2.62286e-10
127125253	chr9:127125253:C:T	2.26024e-06	-1.34355e-10	-0.575177	0.000269073	-1.34355e-10	-0.613597
127125337	chr9:127125337:G:A	1.18677e-06	-1.34355e-10	-1.21941	0.000147251	-1.34355e-10	-1.21644
127125854	chr9:127125854:T:C	5.6916e-06	-1.34355e-10	0.348345	0.00077196	-1.34355e-10	0.440352
127126678	chr9:127126678:T:A	3.78983e-06	-0.0583241	-2.62286e-10	0.000916176	0.611628	-2.62286e-10
127126862	chr9:127126862:T:C	4.4165e-06	-1.34355e-10	0.0947023	0.000513999	-1.34355e-10	0.0336407
127127614	chr9:127127614:GT:G	2.08534e-06	-1.34355e-10	-0.655711	0.000246065	-1.34355e-10	-0.702985
127127837	chr9:127127837:G:C	6.08447e-07	-1.5351	-0.352393	7.09689e-05	-1.64743	-0.298912
127127913	chr9:127127913:A:C	1.187e-06	-1.34355e-10	-1.21921	0.000146739	-1.34355e-10	-1.21992
127128583	chr9:127128583:G:A	8.90394e-06	1.83696	-1.04111	0.000574471	1.17504	-1.03017
127129174	chr9:127129174:A:G	1.64879e-06	-1.34355e-10	-0.890603	0.00018639	-1.34355e-10	-0.980741
127129470	chr9:127129470:G:A	3.32115e-07	-1.48887	-1.00405	4.91688e-05	-1.23849	-1.07484
127130875	chr9:127130875:G:A	6.82112e-06	0.529378	-2.62286e-10	0.00186782	1.32395	-2.62286e-10
127131130	chr9:127131130:G:A	2.93155e-05	-1.34355e-10	1.98747	0.00755534	-1.34355e-10	2.72143
127131433	chr9:127131433:C:T	2.01733e-06	-1.34355e-10	-0.688871	0.000238057	-1.34355e-10	-0.736071
127132404	chr9:127132404:A:G	1.84745e-06	-1.34355e-10	-0.776841	0.000205512	-1.34355e-10	-0.883078
127132496	chr9:127132496:C:T	2.26495e-06	-0.573091	-2.62286e-10	0.000216122	-0.832739	-2.62286e-10
127133075	chr9:127133075:T:G	1.26659e-06	-1.34355e-10	-1.15432	0.000156798	-1.34355e-10	-1.15362
127133097	chr9:127133097:G:C	9.16115e-07	-1.47826	-2.62286e-10	0.00019692	-0.925781	-2.62286e-10
127133477	chr9:127133477:T:C	8.19843e-06	1.67325	-0.95995	0.000534396	1.02204	-0.94948
127135451	chr9:127135451:C:T	1.43358e-05	-1.34355e-10	1.27211	0.00339331	-1.34355e-10	1.92098
127135471	chr9:127135471:CAT:C	1.25263e-06	-1.34355e-10	-1.1654	0.000155237	-1.34355e-10	-1.16363
127135859	chr9:127135859:A:G	1.19191e-06	-1.34355e-10	-1.21509	0.000147574	-1.34355e-10	-1.21425
127136403	chr9:127136403:T:G	1.24798e-06	-1.34355e-10	-1.16912	0.000154518	-1.34355e-10	-1.16827
127136440	chr9:127136440:A:G	6.53646e-06	1.51702	-1.03027	0.000435669	0.888457	-1.02016
127136793	chr9:127136793:C:T	3.09455e-06	-0.0632942	-0.19771	9.98783e-05	-1.47117	-0.133459
127137057	chr9:127137057:A:T	1.37201e-06	-1.34355e-10	-1.07437	0.000166202	-1.34355e-10	-1.09538
127137216	chr9:127137216:G:A	2.02504e-05	-1.34355e-10	1.61753	0.00498206	-1.34355e-10	2.30502
127137231	chr9:127137231:T:C	1.1164e-06	-0.92902	-0.351516	0.000569299	0.435448	-0.299623
127137541	chr9:127137541:G:A	1.89096e-05	-1.34355e-10	1.54902	0.00461899	-1.34355e-10	2.22935
127138312	chr9:127138312:T:C	1.48459e-06	-0.995506	-2.62286e-10	0.00022595	-0.788267	-2.62286e-10
127138784	chr9:127138784:G:A	1.35577e-06	-1.34355e-10	-1.08627	0.000159283	-1.34355e-10	-1.1379
127138791	chr9:127138791:A:G	4.22473e-06	1.09775	-1.04744	0.000265243	0.245607	-0.873541
127139264	chr9:127139264:C:G	1.58372e-06	-1.34355e-10	-0.930872	0.000191471	-1.34355e-10	-0.953846
127139886	chr9:127139886:C:T	1.53443e-06	-1.34355e-10	-0.962486	0.000209167	-1.34355e-10	-0.865446
127140023	chr9:127140023:A:C	3.09063e-06	0.953027	-1.2153	0.000169788	0.144152	-1.21818
127140090	chr9:127140090:C:A	2.38499e-06	-1.34355e-10	-0.521449	0.000336528	-1.34355e-10	-0.389899
127140808	chr9:127140808:G:A	1.22041e-06	-1.34355e-10	-1.19146	0.000148178	-1.34355e-10	-1.21017
127140851	chr9:127140851:C:G	1.18797e-06	-1.34355e-10	-1.2184	0.000147216	-1.34355e-10	-1.21668
127140903	chr9:127140903:C:T	4.67331e-06	1.30339	-1.15217	0.000258332	0.442389	-1.09672
127142472	chr9:127142472:G:A	2.13488e-06	-1.34355e-10	-0.632233	0.000249825	-1.34355e-10	-0.68782
127142805	chr9:127142805:A:G	5.14435e-06	-1.34355e-10	0.247254	0.000594451	-1.34355e-10	0.179058
127142880	chr9:127142880:A:G	1.16958e-05	0.661359	0.407227	0.000940789	0.163506	0.474632
127142921	chr9:127142921:T:C	1.09484e-06	-1.30004	-2.62286e-10	0.000157368	-1.14999	-2.62286e-10
127143402	chr9:127143402:A:G	3.30281e-06	-1.34355e-10	-0.195871	0.000382061	-1.34355e-10	-0.263002
127143423	chr9:127143423:T:A	2.2514e-06	-1.34355e-10	-0.579094	0.000334292	-1.34355e-10	-0.396564
127143520	chr9:127143520:C:T	1.31195e-06	-1.34355e-10	-1.11913	0.000155126	-1.34355e-10	-1.16435
127143770	chr9:127143770:A:T	1.64795e-06	-1.34355e-10	-0.891111	0.000195621	-1.34355e-10	-0.9324
127143841	chr9:127143841:A:G	3.28871e-06	-1.34355e-10	-0.200151	0.000380478	-1.34355e-10	-0.267154
127144222	chr9:127144222:A:G	6.44376e-06	-1.34355e-10	0.472466	0.000768093	-1.34355e-10	0.43533
127144615	chr9:127144615:G:A	4.10871e-07	-1.48428	-0.795844	4.49703e-05	-1.64362	-0.758953
127144703	chr9:127144703:A:G	1.27992e-06	-1.34355e-10	-1.14385	0.000175533	-1.34355e-10	-1.04076
127145070	chr9:127145070:G:A	1.28206e-06	-1.34355e-10	-1.14218	0.000155546	-1.34355e-10	-1.16164
127145703	chr9:127145703:T:G	3.90373e-06	-1.34355e-10	-0.028713	0.000441422	-1.34355e-10	-0.11858
127145955	chr9:127145955:T:C	3.79203e-06	1.15111	-1.20886	0.00020657	0.299561	-1.1775
127146417	chr9:127146417:T:A	1.31109e-06	-1.34355e-10	-1.11979	0.000155092	-1.34355e-10	-1.16456
127146535	chr9:127146535:C:G	3.13301e-06	-1.34355e-10	-0.248653	0.000362575	-1.34355e-10	-0.315351
127146863	chr9:127146863:G:T	4.83951e-06	-1.34355e-10	0.186168	0.000559016	-1.34355e-10	0.117598
127147185	chr9:127147185:A:C	2.39552e-05	-1.34355e-10	1.78554	0.00602668	-1.34355e-10	2.49537
127147471	chr9:127147471:T:G	3.91027e-07	-1.65378	-0.675844	5.20679e-05	-1.62131	-0.634723
127147849	chr9:127147849:T:G	6.88288e-06	-1.34355e-10	0.538392	0.000819945	-1.34355e-10	0.500657
127147928	chr9:127147928:A:G	1.73496e-06	-1.34355e-10	-0.83966	0.000195972	-1.34355e-10	-0.930607
127147991	chr9:127147991:T:C	1.00335e-06	-1.14719	-0.24011	7.9544e-05	-1.52147	-0.310804
127149433	chr9:127149433:A:G	1.34026e-06	-1.34355e-10	-1.09778	0.000160904	-1.34355e-10	-1.12777
127149544	chr9:127149544:TC:T	1.23004e-06	-1.34355e-10	-1.1836	0.000148925	-1.34355e-10	-1.20514
127150015	chr9:127150015:A:G	3.54528e-05	1.71446	0.463099	0.00300936	1.25289	0.548011
127150227	chr9:127150227:C:T	8.32982e-07	-1.14145	-0.431943	7.73144e-05	-1.48161	-0.379088
127151040	chr9:127151040:T:C	6.60882e-05	1.94199	0.858355	0.00554544	1.46709	0.945058
127151049	chr9:127151049:T:G	4.10972e-06	1.07991	-1.0572	8.06318e-05	-0.798993	-1.0197
127151279	chr9:127151279:A:G	1.36488e-06	-0.84094	-0.238642	0.000752775	0.614754	-0.199569
127151318	chr9:127151318:C:A	8.06808e-06	1.51105	-0.813777	0.00051439	0.602992	-0.568592
127151327	chr9:127151327:A:G	2.62599e-06	-0.425187	-2.62286e-10	0.000720173	0.370911	-2.62286e-10
127151984	chr9:127151984:C:T	2.93931e-07	-1.65234	-0.962719	3.83553e-05	-1.62474	-0.93695
127152904	chr9:127152904:C:T	1.02249e-05	1.69885	-0.764669	0.000640576	0.760814	-0.507027
127152943	chr9:127152943:A:G	6.78118e-06	-1.34355e-10	0.523506	0.00136994	-1.34355e-10	1.01394
127153856	chr9:127153856:T:C	1.92666e-06	-1.34355e-10	-0.734856	0.000211938	-1.34355e-10	-0.852286
127154241	chr9:127154241:GGCT:G	2.34237e-07	-1.63765	-1.20441	4.17787e-05	-1.25644	-1.21975
127154901	chr9:127154901:G:A	1.73367e-06	-0.840408	-2.62286e-10	0.000182017	-1.00448	-2.62286e-10
127154970	chr9:127154970:G:A	1.61571e-06	-1.34355e-10	-0.91087	0.000200689	-1.34355e-10	-0.906823
127155166	chr9:127155166:A:G	1.65321e-06	-1.34355e-10	-0.887928	0.000196717	-1.34355e-10	-0.926816
127155362	chr9:127155362:C:T	1.19404e-06	-1.34355e-10	-1.2133	0.000147122	-1.34355e-10	-1.21732
127155545	chr9:127155545:G:A	3.48058e-06	-0.0832749	-0.0601729	0.000113506	-1.48479	0.00806063
127155751	chr9:127155751:A:G	2.95377e-07	-1.65329	-0.956863	3.86542e-05	-1.62114	-0.932782
127156449	chr9:127156449:T:C	2.91406e-06	-1.34355e-10	-0.321099	0.000419789	-1.34355e-10	-0.168828
127157634	chr9:127157634:T:C	2.94874e-06	-1.34355e-10	-0.309268	0.000341533	-1.34355e-10	-0.375136
127157782	chr9:127157782:G:A	4.50704e-07	-1.58	-0.607586	5.41159e-05	-1.65647	-0.560978
127157963	chr9:127157963:A:G	1.39243e-06	-1.34355e-10	-1.05959	0.000161342	-1.34355e-10	-1.12505
127158184	chr9:127158184:G:A	6.72829e-05	2.08694	0.731322	0.00563095	1.6105	0.816951
127158565	chr9:127158565:C:T	1.20714e-06	-1.34355e-10	-1.20239	0.000147316	-1.34355e-10	-1.216
127159003	chr9:127159003:G:A	9.51028e-06	1.59766	-0.735929	0.000613356	0.678206	-0.467841
127159704	chr9:127159704:G:A	9.84437e-06	1.64304	-0.746784	0.000628094	0.718715	-0.484606
127159891	chr9:127159891:A:G	1.08247e-06	-1.3114	-2.62286e-10	0.000179157	-1.02032	-2.62286e-10
127161307	chr9:127161307:T:C	8.26304e-07	-1.58144	-2.62286e-10	9.56801e-05	-1.64757	-2.62286e-10
127161818	chr9:127161818:G:A	8.96933e-07	-1.49942	-2.62286e-10	0.000143246	-1.24402	-2.62286e-10
127161856	chr9:127161856:CACAG:C	4.04756e-07	-1.59461	-0.700508	4.90841e-05	-1.65734	-0.65771
127162373	chr9:127162373:C:T	1.59601e-06	-0.923137	-2.62286e-10	0.000246258	-0.702201	-2.62286e-10
127162507	chr9:127162507:A:C	1.22191e-06	-1.34355e-10	-1.19023	0.000148368	-1.34355e-10	-1.20889
127163055	chr9:127163055:G:C	4.31274e-06	1.09575	-1.02483	8.39218e-05	-0.794741	-0.983955
127164773	chr9:127164773:C:T	1.21896e-06	-1.34355e-10	-1.19265	0.000148088	-1.34355e-10	-1.21077
127164912	chr9:127164912:A:G	1.22208e-06	-1.34355e-10	-1.19009	0.000148312	-1.34355e-10	-1.20927
127165383	chr9:127165383:G:A	9.60749e-07	-1.04315	-0.387535	7.34188e-05	-1.46229	-0.450108
127165549	chr9:127165549:A:G	6.08123e-06	1.60203	-1.18747	0.000317512	0.691775	-1.13984
127165565	chr9:127165565:TGA:T	4.96102e-06	-1.34355e-10	0.210965	0.000533871	-1.34355e-10	0.0715741
127166321	chr9:127166321:A:C	1.64212e-06	-0.894655	-2.62286e-10	0.000254492	-0.669311	-2.62286e-10
127166494	chr9:127166494:G:A	1.85815e-06	-0.771064	-2.62286e-10	0.00026498	-0.628928	-2.62286e-10
127166841	chr9:127166841:A:G	6.10403e-05	2.19807	0.52282	0.00507512	1.71263	0.610897
127166945	chr9:127166945:A:G	1.19207e-06	-1.34355e-10	-1.21495	0.000150314	-1.34355e-10	-1.19586
127167262	chr9:127167262:C:T	3.06235e-07	-1.6283	-0.94575	3.80548e-05	-1.6508	-0.918751
127167565	chr9:127167565:A:T	1.36266e-06	-0.62291	-0.458295	0.000869804	0.981651	-0.421964
127167638	chr9:127167638:G:A	4.13329e-06	-1.34355e-10	0.0284286	0.000630987	-1.34355e-10	0.238705
127167959	chr9:127167959:A:G	1.3269e-06	-1.34355e-10	-1.1078	0.000155269	-1.34355e-10	-1.16342
127168613	chr9:127168613:A:G	6.49225e-06	1.65316	-1.1732	0.000338391	0.733692	-1.11807
127168822	chr9:127168822:C:G	1.33702e-06	-1.34355e-10	-1.1002	0.000159905	-1.34355e-10	-1.134
127168895	chr9:127168895:G:A	7.7124e-07	-1.6504	-2.62286e-10	9.47506e-05	-1.65733	-2.62286e-10
127169314	chr9:127169314:A:T	1.51084e-06	-0.977978	-2.62286e-10	0.000230806	-0.767004	-2.62286e-10
127169695	chr9:127169695:G:A	6.53501e-05	2.13327	0.655846	0.00542205	1.64758	0.742065
127171045	chr9:127171045:G:A	8.88782e-06	1.51891	-0.72487	0.000577464	0.604724	-0.454659
127171205	chr9:127171205:G:A	1.82003e-06	-1.34355e-10	-0.791795	0.000213647	-1.34355e-10	-0.844254
127171270	chr9:127171270:A:T	9.01834e-06	1.55496	-0.746346	0.000586282	0.648586	-0.483366
127171588	chr9:127171588:G:A	4.21146e-07	-1.61403	-0.641393	5.22704e-05	-1.65577	-0.596379
127171627	chr9:127171627:C:T	2.04551e-06	-1.34355e-10	-0.674998	0.000259827	-1.34355e-10	-0.648566
127172261	chr9:127172261:C:T	2.15392e-06	-1.34355e-10	-0.623358	0.000251896	-1.34355e-10	-0.679563
127172759	chr9:127172759:C:T	3.12901e-06	-0.316646	0.0667154	0.000120556	-1.54976	0.133296
127173473	chr9:127173473:T:C	1.26544e-06	-1.34355e-10	-1.15523	0.000153687	-1.34355e-10	-1.17366
127173736	chr9:127173736:C:T	1.02637e-06	-1.36461	-2.62286e-10	0.000174704	-1.04549	-2.62286e-10
127174028	chr9:127174028:G:A	4.09963e-06	-1.34355e-10	0.0202508	0.000435337	-1.34355e-10	-0.132459
127174061	chr9:127174061:A:T	2.3699e-06	-1.34355e-10	-0.527797	0.000275975	-1.34355e-10	-0.58827
127174082	chr9:127174082:G:A	1.20741e-05	1.56027	-0.45985	0.000920837	0.99262	-0.375918
127174263	chr9:127174263:AAAAG:A	2.81531e-06	-1.34355e-10	-0.355572	0.000327219	-1.34355e-10	-0.417951
127174306	chr9:127174306:AAAGAAAG:A	2.02572e-06	-1.34355e-10	-0.68472	0.000225571	-1.34355e-10	-0.789947
127175527	chr9:127175527:C:A	1.10481e-06	-1.29097	-2.62286e-10	0.000135893	-1.29671	-2.62286e-10
127175989	chr9:127175989:A:G	1.70135e-06	0.075277	-0.934499	0.000116691	-0.733959	-0.715091
127175990	chr9:127175990:G:A	8.15374e-07	-1.59475	-2.62286e-10	0.00010944	-1.5132	-2.62286e-10
127176019	chr9:127176019:C:T	1.19481e-06	-1.34355e-10	-1.21266	0.000148767	-1.34355e-10	-1.2062
127177627	chr9:127177627:C:T	7.98094e-06	1.6162	-0.929792	0.00055732	0.846043	-0.731485
127178100	chr9:127178100:T:C	1.08882e-05	1.30043	-0.303389	0.000872624	0.759633	-0.196708
127178137	chr9:127178137:T:G	6.59653e-07	-0.630493	-1.17619	5.42241e-05	-1.10207	-1.11338
127178474	chr9:127178474:T:G	1.21464e-06	-1.34355e-10	-1.19619	0.000147301	-1.34355e-10	-1.2161
127178784	chr9:127178784:G:A	6.38431e-06	1.42798	-0.964786	0.000445283	0.685025	-0.794895
127179978	chr9:127179978:A:G	1.19797e-06	-1.34355e-10	-1.21001	0.000146762	-1.34355e-10	-1.21977
127180637	chr9:127180637:C:T	4.93148e-06	-1.34355e-10	0.204993	0.000696104	-1.34355e-10	0.336918
127181585	chr9:127181585:G:C	1.37681e-06	-1.34355e-10	-1.07087	0.00015446	-1.34355e-10	-1.16864
127181670	chr9:127181670:TG:T	1.19775e-06	-1.34355e-10	-1.2102	0.000147314	-1.34355e-10	-1.21601
127181921	chr9:127181921:G:A	1.46052e-06	-1.34355e-10	-1.01185	0.000177213	-1.34355e-10	-1.03123
127182091	chr9:127182091:A:G	4.88336e-06	1.40839	-1.2132	0.000298676	0.671742	-1.18096
127182563	chr9:127182563:G:A	1.38932e-06	-1.34355e-10	-1.06183	0.000169733	-1.34355e-10	-1.07435
127183118	chr9:127183118:G:A	1.83655e-06	-1.34355e-10	-0.782758	0.000216617	-1.34355e-10	-0.830452
127183171	chr9:127183171:AG:A	2.64862e-07	-1.49927	-1.21993	4.93158e-05	-1.11148	-1.19886
127183236	chr9:127183236:A:C	2.86952e-06	-1.34355e-10	-0.3365	0.00036744	-1.34355e-10	-0.302021
127183768	chr9:127183768:G:A	1.30228e-06	-1.34355e-10	-1.12653	0.000161176	-1.34355e-10	-1.12609
127184321	chr9:127184321:G:A	1.0913e-05	1.50844	-0.509126	0.000848844	0.934332	-0.399038
127184354	chr9:127184354:T:C	2.18789e-06	-1.34355e-10	-0.607708	0.000264108	-1.34355e-10	-0.632224
127184463	chr9:127184463:T:C	4.66429e-06	1.36849	-1.2192	0.000283182	0.65044	-1.21293
127184894	chr9:127184894:G:A	1.75812e-06	-0.128306	-0.698096	6.17588e-05	-1.50455	-0.580798
127184895	chr9:127184895:G:A	2.65879e-06	-1.34355e-10	-0.412776	0.000281995	-1.34355e-10	-0.566693
127185018	chr9:127185018:G:A	1.40306e-06	-1.34355e-10	-1.05199	0.000173524	-1.34355e-10	-1.05226
127185617	chr9:127185617:A:G	1.86878e-06	-1.34355e-10	-0.765361	0.000219888	-1.34355e-10	-0.815464
127185751	chr9:127185751:C:T	2.79161e-06	-1.34355e-10	-0.364025	0.000314541	-1.34355e-10	-0.457467
127186220	chr9:127186220:A:G	1.32144e-06	-1.34355e-10	-1.11193	0.000161208	-1.34355e-10	-1.12589
127186232	chr9:127186232:A:G	3.57099e-06	-1.34355e-10	-0.117803	0.000459025	-1.34355e-10	-0.0794764
127186492	chr9:127186492:C:T	4.40361e-07	-1.31381	-0.896992	0.000105587	-0.54459	-1.00446
127186559	chr9:127186559:A:G	3.03906e-06	-1.34355e-10	-0.279096	0.000326425	-1.34355e-10	-0.420381
127186784	chr9:127186784:C:T	1.99894e-06	-1.34355e-10	-0.698028	0.000241744	-1.34355e-10	-0.720703
127186859	chr9:127186859:G:T	1.97301e-06	-1.34355e-10	-0.711087	0.000238672	-1.34355e-10	-0.73349
127188508	chr9:127188508:T:C	1.37382e-06	-1.34355e-10	-1.07305	0.000164135	-1.34355e-10	-1.10789
127188681	chr9:127188681:T:C	6.91106e-06	-1.34355e-10	0.542477	0.00107106	-1.34355e-10	0.767827
127189011	chr9:127189011:A:C	2.15228e-06	-1.34355e-10	-0.624117	0.000273387	-1.34355e-10	-0.597694
127189770	chr9:127189770:A:G	4.85213e-06	1.20639	-1.01762	0.00034963	0.512939	-0.864644
127189862	chr9:127189862:G:A	5.31995e-06	1.30121	-1.02039	0.000376736	0.591274	-0.868311
127190786	chr9:127190786:A:C	2.27811e-06	-1.34355e-10	-0.567299	0.000274711	-1.34355e-10	-0.592862
127191155	chr9:127191155:A:G	1.32046e-06	-1.34355e-10	-1.11266	0.000160418	-1.34355e-10	-1.1308
127191737	chr9:127191737:A:G	2.86426e-07	-1.43028	-1.21064	6.68699e-05	-0.786112	-1.21972
127191896	chr9:127191896:A:G	2.83305e-06	-1.34355e-10	-0.349292	0.000335422	-1.34355e-10	-0.393191
127191944	chr9:127191944:G:A	5.85464e-06	1.50825	-1.13166	0.000295554	0.46209	-0.98182
127192055	chr9:127192055:T:C	5.06465e-05	-0.162127	2.69635	0.00286638	-1.06643	2.81866
127192283	chr9:127192283:G:C	2.84714e-06	-1.34355e-10	-0.344332	0.000332702	-1.34355e-10	-0.401333
127192591	chr9:127192591:G:A	1.61814e-06	-1.34355e-10	-0.909366	0.000225443	-1.34355e-10	-0.790515
127193262	chr9:127193262:C:T	1.29218e-06	-1.34355e-10	-1.13431	0.000152212	-1.34355e-10	-1.18331
127193283	chr9:127193283:G:A	8.2933e-07	-1.57778	-2.62286e-10	9.64844e-05	-1.6392	-2.62286e-10
127193868	chr9:127193868:A:G	3.70636e-07	-1.65445	-0.728732	5.13686e-05	-1.60506	-0.664496
127194428	chr9:127194428:T:G	3.17501e-06	-1.34355e-10	-0.235336	0.000394162	-1.34355e-10	-0.231818
127194429	chr9:127194429:T:G	1.9504e-06	-1.34355e-10	-0.722609	0.000217611	-1.34355e-10	-0.82587
127195656	chr9:127195656:C:T	1.00643e-06	-1.38423	-2.62286e-10	0.000108437	-1.52241	-2.62286e-10
127195721	chr9:127195721:G:A	1.4468e-06	-1.34355e-10	-1.02129	0.000179667	-1.34355e-10	-1.01747
127195869	chr9:127195869:A:G	2.58068e-06	-1.34355e-10	-0.442595	0.000279028	-1.34355e-10	-0.57727
127196727	chr9:127196727:C:T	9.43116e-07	-1.44921	-2.62286e-10	9.5222e-05	-1.65237	-2.62286e-10
127196921	chr9:127196921:T:G	8.85357e-06	-1.34355e-10	0.790175	0.00114097	-1.34355e-10	0.831051
127197047	chr9:127197047:C:T	1.09289e-05	-1.34355e-10	1.00076	0.00131433	-1.34355e-10	0.972502
127197175	chr9:127197175:A:G	2.74525e-06	-1.34355e-10	-0.380774	0.000287948	-1.34355e-10	-0.5458
127197356	chr9:127197356:G:A	1.32155e-06	-1.34355e-10	-1.11184	0.000158273	-1.34355e-10	-1.14426
127197764	chr9:127197764:A:G	1.19989e-06	-1.34355e-10	-1.20841	0.000149509	-1.34355e-10	-1.20122
127197832	chr9:127197832:G:A	6.06341e-06	0.624462	-0.212835	0.000795028	0.704465	-0.234668
127197930	chr9:127197930:G:A	6.01539e-07	-1.55124	-0.347673	0.000171008	-0.533004	-0.533869
127197977	chr9:127197977:G:A	3.07065e-06	-1.34355e-10	-0.268756	0.000368633	-1.34355e-10	-0.29878
127198057	chr9:127198057:G:A	1.29214e-06	-1.34355e-10	-1.13435	0.000176959	-1.34355e-10	-1.03267
127198263	chr9:127198263:G:C	1.83756e-06	-1.34355e-10	-0.782207	0.000206434	-1.34355e-10	-0.878601
127198722	chr9:127198722:G:A	4.8928e-06	0.610031	-0.412912	0.000629359	0.661835	-0.425715
127199108	chr9:127199108:C:T	4.86259e-07	-1.27939	-0.832274	8.80497e-05	-0.829243	-0.901437
127199718	chr9:127199718:C:A	2.2603e-06	-1.34355e-10	-0.575149	0.000281072	-1.34355e-10	-0.569969
127200021	chr9:127200021:C:T	1.24594e-06	-1.34355e-10	-1.17076	0.000147042	-1.34355e-10	-1.21786
127200321	chr9:127200321:T:C	2.52191e-06	-1.34355e-10	-0.46563	0.000251052	-1.34355e-10	-0.682922
127200821	chr9:127200821:C:T	7.82226e-07	-1.63626	-2.62286e-10	9.47498e-05	-1.65734	-2.62286e-10
127201421	chr9:127201421:G:A	4.8394e-07	-0.964905	-1.15154	4.9289e-05	-1.16219	-1.14869
127201558	chr9:127201558:A:C	1.78789e-06	-1.34355e-10	-0.809612	0.000183796	-1.34355e-10	-0.994753
127201858	chr9:127201858:C:T	5.84862e-07	-1.11828	-0.808748	0.000124043	-0.62065	-0.767301
127201931	chr9:127201931:G:A	1.21299e-06	-1.19756	-2.62286e-10	0.00012379	-1.39	-2.62286e-10
127202820	chr9:127202820:A:T	1.27914e-06	-1.34355e-10	-1.14446	0.000159095	-1.34355e-10	-1.13908
127205859	chr9:127205859:G:A	1.73948e-06	-0.165874	-0.671184	5.45695e-05	-1.60248	-0.60663
127205990	chr9:127205990:G:A	1.23418e-06	-1.34355e-10	-1.18024	0.000150157	-1.34355e-10	-1.1969
127207179	chr9:127207179:A:G	2.22746e-06	-1.34355e-10	-0.589784	0.000272685	-1.34355e-10	-0.600265
127207412	chr9:127207412:G:A	2.33899e-06	-0.540926	-2.62286e-10	0.000469793	-0.0562883	-2.62286e-10
127208925	chr9:127208925:G:A	1.79605e-06	-1.34355e-10	-0.805055	0.000209622	-1.34355e-10	-0.863275
127209607	chr9:127209607:G:A	6.92847e-06	-1.34355e-10	0.544993	0.000827026	-1.34355e-10	0.509255
127209760	chr9:127209760:G:A	6.218e-06	-1.34355e-10	0.436802	0.000642539	-1.34355e-10	0.256847
127209971	chr9:127209971:G:C	1.53449e-06	-1.34355e-10	-0.96245	0.000190104	-1.34355e-10	-0.961008
127210327	chr9:127210327:A:T	1.53778e-06	-1.34355e-10	-0.960303	0.000190493	-1.34355e-10	-0.958963
127210596	chr9:127210596:C:T	1.28412e-06	-1.34355e-10	-1.14058	0.000161826	-1.34355e-10	-1.12206
127211299	chr9:127211299:G:A	4.30151e-07	-1.11389	-1.12037	8.00475e-05	-0.67531	-1.15065
127212167	chr9:127212167:C:T	1.37458e-06	-1.34355e-10	-1.07249	0.000174303	-1.34355e-10	-1.04779
127213242	chr9:127213242:G:A	3.97487e-06	-0.0106525	-2.62286e-10	0.000391014	-0.239838	-2.62286e-10
127213271	chr9:127213271:T:C	2.1228e-06	-1.34355e-10	-0.637912	0.000272704	-1.34355e-10	-0.600194
127213326	chr9:127213326:G:A	2.94742e-07	-1.57978	-1.03252	0.000116189	-0.393745	-1.05962
127213988	chr9:127213988:A:G	2.52213e-07	-1.54836	-1.21977	4.24751e-05	-1.24389	-1.21577
127214223	chr9:127214223:T:A	1.66916e-06	-1.34355e-10	-0.878324	0.000206888	-1.34355e-10	-0.876403
127214818	chr9:127214818:T:C	1.48094e-06	-1.34355e-10	-0.997967	0.000183396	-1.34355e-10	-0.996935
127214910	chr9:127214910:A:G	1.8016e-06	-1.34355e-10	-0.801973	0.000211809	-1.34355e-10	-0.852895
127214943	chr9:127214943:A:G	1.42764e-06	-1.34355e-10	-1.03462	0.000163575	-1.34355e-10	-1.11131
127215038	chr9:127215038:C:T	1.18913e-06	-1.34355e-10	-1.21742	0.000149266	-1.34355e-10	-1.20285
127215281	chr9:127215281:C:T	2.16533e-06	-1.34355e-10	-0.618075	0.000320338	-1.34355e-10	-0.439206
127216202	chr9:127216202:T:C	1.28369e-06	-1.34355e-10	-1.14091	0.000159918	-1.34355e-10	-1.13392
127217095	chr9:127217095:CA:C	2.15197e-06	-1.34355e-10	-0.62426	0.00027029	-1.34355e-10	-0.609087
127217479	chr9:127217479:G:A	3.02061e-07	-1.65493	-0.932846	3.80361e-05	-1.56286	-1.00718
127217888	chr9:127217888:T:C	1.72988e-06	-1.34355e-10	-0.842591	0.000179262	-1.34355e-10	-1.01973
127218506	chr9:127218506:A:T	7.3619e-07	-0.752459	-0.944453	7.54059e-05	-0.839672	-1.04602
127220600	chr9:127220600:A:G	4.29313e-07	-1.06142	-1.1748	8.25384e-05	-0.60146	-1.19386
127220741	chr9:127220741:G:A	1.41053e-06	-1.34355e-10	-1.04668	0.000161937	-1.34355e-10	-1.12138
127220886	chr9:127220886:C:A	2.02337e-06	-1.34355e-10	-0.68588	0.000258757	-1.34355e-10	-0.652692
127221137	chr9:127221137:C:G	1.46635e-06	-1.34355e-10	-1.00787	0.000178146	-1.34355e-10	-1.02598
127222829	chr9:127222829:G:A	8.44272e-06	1.07661	-0.333951	0.000964244	0.791341	-0.128578
127223291	chr9:127223291:C:T	1.44206e-06	-1.34355e-10	-1.02457	0.00017892	-1.34355e-10	-1.02164
127223434	chr9:127223434:A:C	2.69923e-07	-1.49996	-1.20031	2.93547e-05	-1.64766	-1.18147
127224068	chr9:127224068:G:A	9.22262e-07	-1.47157	-2.62286e-10	0.000123584	-1.39166	-2.62286e-10
127224200	chr9:127224200:A:T	4.19978e-07	-1.65718	-0.601014	5.17848e-05	-1.50914	-0.752341
127224689	chr9:127224689:G:A	1.65086e-06	-0.88935	-2.62286e-10	0.00012808	-1.35592	-2.62286e-10
127224823	chr9:127224823:G:C	4.95254e-06	-1.34355e-10	0.209255	0.00052174	-1.34355e-10	0.0485893
127225521	chr9:127225521:G:C	1.56308e-06	-1.34355e-10	-0.943989	0.000188285	-1.34355e-10	-0.970622
127226197	chr9:127226197:G:A	1.82063e-06	-0.179476	-0.611986	5.76172e-05	-1.61325	-0.541514
127226292	chr9:127226292:G:A	1.87166e-06	-1.34355e-10	-0.763819	0.000239441	-1.34355e-10	-0.730272
127226655	chr9:127226655:C:T	4.17778e-07	-1.65692	-0.606536	5.18209e-05	-1.5026	-0.758183
127227366	chr9:127227366:C:T	1.61778e-06	-1.34355e-10	-0.909593	0.000180565	-1.34355e-10	-1.01249
127227579	chr9:127227579:C:T	2.64792e-06	-0.41687	-2.62286e-10	0.000546346	0.0946712	-2.62286e-10
127228144	chr9:127228144:C:A	4.10478e-07	-1.65734	-0.623739	5.04366e-05	-1.51877	-0.769095
127229020	chr9:127229020:C:T	9.17537e-07	-1.47671	-2.62286e-10	0.000247433	-0.69744	-2.62286e-10
127229063	chr9:127229063:A:T	1.95701e-06	-1.34355e-10	-0.71923	0.000233311	-1.34355e-10	-0.756208
127229511	chr9:127229511:T:G	3.03074e-07	-1.456	-1.12843	2.99012e-05	-1.63926	-1.17142
127229532	chr9:127229532:A:G	1.29834e-06	-1.34355e-10	-1.12956	0.000160856	-1.34355e-10	-1.12807
127230730	chr9:127230730:G:A	1.37428e-06	-1.34355e-10	-1.07272	0.000170432	-1.34355e-10	-1.07024
127231766	chr9:127231766:G:A	1.81761e-06	-1.34355e-10	-0.793122	0.000205634	-1.34355e-10	-0.882483
127233357	chr9:127233357:C:T	1.18621e-06	-1.34355e-10	-1.21988	0.000148153	-1.34355e-10	-1.21034
127234084	chr9:127234084:C:T	4.27621e-07	-1.65539	-0.584775	5.38663e-05	-1.48322	-0.73886
127234990	chr9:127234990:T:G	4.25928e-07	-1.65633	-0.587802	5.32432e-05	-1.49319	-0.740517
127235152	chr9:127235152:A:G	2.42024e-06	-1.34355e-10	-0.50678	0.000300684	-1.34355e-10	-0.502521
127235163	chr9:127235163:T:A	8.23403e-07	-0.592928	-0.992027	0.000210779	0.185346	-1.04312
127236441	chr9:127236441:T:C	1.49929e-06	-1.34355e-10	-0.985656	0.000174579	-1.34355e-10	-1.0462
127236538	chr9:127236538:C:T	4.54165e-07	-1.65301	-0.526929	5.77517e-05	-1.46472	-0.68771
127238001	chr9:127238001:A:G	1.41884e-06	-1.34355e-10	-1.04081	0.000175895	-1.34355e-10	-1.03869
127238059	chr9:127238059:A:T	4.26662e-07	-1.65547	-0.586941	5.37526e-05	-1.48399	-0.7402
127238268	chr9:127238268:C:T	4.29075e-07	-1.65567	-0.581102	5.39219e-05	-1.48594	-0.735105
127238304	chr9:127238304:C:T	1.40566e-06	-1.34355e-10	-1.05014	0.000173558	-1.34355e-10	-1.05207
127238326	chr9:127238326:G:A	1.28961e-06	-1.34355e-10	-1.13631	0.000169006	-1.34355e-10	-1.07865
127238478	chr9:127238478:C:T	1.08146e-06	-1.31233	-2.62286e-10	0.000193728	-0.942123	-2.62286e-10
127238687	chr9:127238687:C:G	4.19184e-07	-1.6557	-0.604394	5.28188e-05	-1.48627	-0.755446
127238769	chr9:127238769:GA:G	4.2105e-07	-1.65552	-0.600128	5.31049e-05	-1.48449	-0.75182
127239335	chr9:127239335:G:A	4.28407e-07	-1.65552	-0.582812	5.39123e-05	-1.48446	-0.736766
127239347	chr9:127239347:A:C	4.38172e-07	-1.65533	-0.560454	5.50427e-05	-1.48271	-0.717761
127239455	chr9:127239455:A:G	8.81489e-07	-1.51679	-2.62286e-10	0.000125753	-1.37426	-2.62286e-10
127239905	chr9:127239905:C:T	1.5251e-06	-1.34355e-10	-0.968583	0.000189019	-1.34355e-10	-0.966734
127239940	chr9:127239940:G:A	3.38625e-06	0.301765	-0.472687	0.000479969	0.454448	-0.489306
127240879	chr9:127240879:TCCTGGGTGGCAGAGTGAGAC:T	3.05033e-06	-0.275395	-2.62286e-10	0.000951572	0.649535	-2.62286e-10
127241583	chr9:127241583:C:T	1.425e-06	-1.34355e-10	-1.03648	0.000181327	-1.34355e-10	-1.00828
127241798	chr9:127241798:T:C	4.43177e-07	-1.65085	-0.553581	5.71092e-05	-1.45131	-0.712306
127241987	chr9:127241987:C:T	1.62631e-06	-1.34355e-10	-0.90433	0.000201591	-1.34355e-10	-0.902341
127242195	chr9:127242195:T:G	6.75057e-07	-1.53942	-0.244187	6.1077e-05	-1.65681	-0.439632
127243002	chr9:127243002:G:A	1.55319e-06	-1.34355e-10	-0.950334	0.000192528	-1.34355e-10	-0.948337
127243852	chr9:127243852:C:T	7.95648e-07	-1.61924	-2.62286e-10	0.000100821	-1.59524	-2.62286e-10
127244551	chr9:127244551:C:T	1.35567e-06	-1.34355e-10	-1.08635	0.000169323	-1.34355e-10	-1.07678
127244639	chr9:127244639:T:C	2.45185e-06	-1.34355e-10	-0.493801	0.000304462	-1.34355e-10	-0.490035
127245370	chr9:127245370:G:T	7.72016e-07	-1.6494	-2.62286e-10	0.000102427	-1.57943	-2.62286e-10
127245402	chr9:127245402:C:T	7.10613e-07	-1.56815	-0.164121	8.75346e-05	-1.64537	-0.0911744
127245954	chr9:127245954:G:A	5.05364e-06	-1.34355e-10	0.229463	0.000524156	-1.34355e-10	0.0532081
127247697	chr9:127247697:A:G	1.38622e-06	-1.34355e-10	-1.06406	0.000172953	-1.34355e-10	-1.05556
127247784	chr9:127247784:A:G	2.54657e-06	-1.34355e-10	-0.455897	0.000315982	-1.34355e-10	-0.452897
127247913	chr9:127247913:C:T	1.96653e-06	-1.34355e-10	-0.714373	0.000230124	-1.34355e-10	-0.76996
127248059	chr9:127248059:C:T	4.33308e-07	-1.65353	-0.573421	5.52201e-05	-1.4683	-0.728955
127248153	chr9:127248153:G:A	2.07944e-06	-1.34355e-10	-0.658545	0.000245674	-1.34355e-10	-0.704573
127248422	chr9:127248422:T:C	4.15014e-07	-1.65383	-0.61626	5.30851e-05	-1.47096	-0.765721
127248818	chr9:127248818:C:T	8.06442e-07	-1.60577	-2.62286e-10	0.000100857	-1.59488	-2.62286e-10
127249773	chr9:127249773:C:T	3.15768e-07	-1.59013	-0.953265	4.94387e-05	-1.27371	-1.03413
127249818	chr9:127249818:G:A	3.82971e-06	-1.34355e-10	-0.0478566	0.000514621	-1.34355e-10	0.0348492
127249844	chr9:127249844:C:T	3.83767e-06	-1.34355e-10	-0.0457791	0.000515744	-1.34355e-10	0.0370299
127249881	chr9:127249881:C:T	1.04067e-06	-1.35078	-2.62286e-10	0.000183536	-0.996172	-2.62286e-10
127250335	chr9:127250335:A:G	1.55864e-06	-1.34355e-10	-0.946829	0.000193325	-1.34355e-10	-0.944208
127250466	chr9:127250466:C:T	1.38869e-06	-1.34355e-10	-1.06228	0.000173653	-1.34355e-10	-1.05152
127251022	chr9:127251022:T:G	3.16624e-07	-1.46677	-1.07392	3.9836e-05	-1.59403	-0.92978
127251254	chr9:127251254:G:A	2.27392e-06	-1.34355e-10	-0.569142	0.000272012	-1.34355e-10	-0.602735
127251348	chr9:127251348:TC:T	1.96178e-06	-1.34355e-10	-0.716793	0.000232479	-1.34355e-10	-0.759782
127251512	chr9:127251512:T:C	2.60537e-07	-1.60127	-1.13439	4.36411e-05	-1.35975	-1.07283
127251523	chr9:127251523:C:G	1.1862e-06	-1.34355e-10	-1.21989	0.000148156	-1.34355e-10	-1.21031
127251619	chr9:127251619:C:T	2.79447e-06	-0.363002	-2.62286e-10	0.00057502	0.145824	-2.62286e-10
127251682	chr9:127251682:A:G	1.37584e-06	-1.34355e-10	-1.07158	0.00017054	-1.34355e-10	-1.06961
127252111	chr9:127252111:G:A	2.09792e-06	-1.34355e-10	-0.6497	0.000248529	-1.34355e-10	-0.693023
127252619	chr9:127252619:C:T	1.29977e-06	-1.34355e-10	-1.12846	0.000164278	-1.34355e-10	-1.10702
127253602	chr9:127253602:C:T	1.37272e-06	-1.34355e-10	-1.07385	0.000159161	-1.34355e-10	-1.13867
127254449	chr9:127254449:T:C	9.86428e-07	-1.40431	-2.62286e-10	0.00023075	-0.767244	-2.62286e-10
127254535	chr9:127254535:G:A	3.44162e-06	0.500051	-0.654755	0.000505794	0.668963	-0.651415
127254832	chr9:127254832:A:G	1.18774e-06	-1.34355e-10	-1.2186	0.000147324	-1.34355e-10	-1.21595
127255219	chr9:127255219:G:A	3.16697e-06	0.453516	-0.691385	0.000461921	0.614696	-0.687883
127256944	chr9:127256944:T:C	1.72062e-06	-1.34355e-10	-0.847962	0.000205805	-1.34355e-10	-0.88165
127257561	chr9:127257561:T:G	2.36173e-06	-1.34355e-10	-0.531253	0.00029315	-1.34355e-10	-0.527895
127258285	chr9:127258285:T:C	7.90525e-07	-0.405831	-1.21987	7.32569e-05	-0.718359	-1.19625
127258605	chr9:127258605:C:T	6.62978e-06	-1.34355e-10	0.500925	0.00078733	-1.34355e-10	0.460067
127258691	chr9:127258691:C:T	3.08567e-06	-0.263876	-2.62286e-10	0.000643815	0.258831	-2.62286e-10
127259088	chr9:127259088:G:A	2.08e-06	-1.34355e-10	-0.65828	0.000245385	-1.34355e-10	-0.705754
127259108	chr9:127259108:G:A	4.37081e-07	-1.1659	-1.05238	3.60369e-05	-1.50748	-1.11655
127259322	chr9:127259322:C:T	1.36079e-06	-1.34355e-10	-1.08258	0.000168476	-1.34355e-10	-1.08179
127259359	chr9:127259359:G:A	1.49097e-06	-0.991218	-2.62286e-10	0.000151046	-1.191	-2.62286e-10
127259390	chr9:127259390:C:T	1.33812e-06	-1.09938	-2.62286e-10	0.000228364	-0.77764	-2.62286e-10
127259814	chr9:127259814:T:C	1.36558e-06	-1.34355e-10	-1.07907	0.000165199	-1.34355e-10	-1.10143
127260261	chr9:127260261:T:C	3.24482e-06	0.440763	-0.654347	0.000479474	0.616452	-0.652344
127260427	chr9:127260427:A:G	7.30055e-06	-1.34355e-10	0.597304	0.000911279	-1.34355e-10	0.606268
127260488	chr9:127260488:A:G	1.36661e-06	-1.34355e-10	-1.07832	0.000181234	-1.34355e-10	-1.00879
127261313	chr9:127261313:T:C	1.45036e-06	-1.34355e-10	-1.01883	0.000177642	-1.34355e-10	-1.02881
127261615	chr9:127261615:G:T	1.33586e-06	-1.34355e-10	-1.10107	0.000156052	-1.34355e-10	-1.15839
127261643	chr9:127261643:C:T	1.38335e-06	-1.34355e-10	-1.06614	0.000171984	-1.34355e-10	-1.06118
127262600	chr9:127262600:A:G	2.66925e-07	-1.65601	-1.05543	3.12731e-05	-1.60903	-1.15679
127262802	chr9:127262802:G:A	1.79405e-06	-1.34355e-10	-0.806169	0.000214281	-1.34355e-10	-0.841293
127263077	chr9:127263077:A:G	1.90336e-06	-1.34355e-10	-0.747023	0.00022892	-1.34355e-10	-0.77521
127263293	chr9:127263293:C:T	1.70674e-06	-1.34355e-10	-0.856059	0.000211015	-1.34355e-10	-0.856654
127263309	chr9:127263309:G:A	2.02376e-06	-1.34355e-10	-0.685687	0.000237391	-1.34355e-10	-0.738874
127263486	chr9:127263486:G:A	2.15372e-06	-1.34355e-10	-0.62345	0.000267392	-1.34355e-10	-0.619863
127263657	chr9:127263657:A:G	2.16021e-06	-1.34355e-10	-0.620439	0.000268157	-1.34355e-10	-0.617009
127263729	chr9:127263729:C:T	1.73288e-06	-1.34355e-10	-0.840861	0.000226064	-1.34355e-10	-0.787762
127264031	chr9:127264031:TC:T	1.92626e-06	-1.34355e-10	-0.735064	0.000215507	-1.34355e-10	-0.835587
127264090	chr9:127264090:A:T	2.2452e-06	-1.34355e-10	-0.581852	0.00024853	-1.34355e-10	-0.693016
127264541	chr9:127264541:A:AG	2.12477e-06	-1.34355e-10	-0.636981	0.000254699	-1.34355e-10	-0.668499
127265346	chr9:127265346:TA:T	1.18727e-06	-1.21899	-2.62286e-10	0.000196456	-0.928142	-2.62286e-10
127266128	chr9:127266128:C:T	3.05147e-06	0.401803	-0.676825	0.00044702	0.567717	-0.673694
127266598	chr9:127266598:G:A	1.1997e-06	-1.20857	-2.62286e-10	0.00014543	-1.22888	-2.62286e-10
127267155	chr9:127267155:A:T	1.569e-06	-0.940207	-2.62286e-10	0.000176303	-1.03638	-2.62286e-10
127267233	chr9:127267233:G:A	1.3295e-06	-1.34355e-10	-1.10584	0.000164961	-1.34355e-10	-1.10287
127267721	chr9:127267721:T:C	1.86574e-06	-1.34355e-10	-0.766987	0.000224356	-1.34355e-10	-0.795347
127267948	chr9:127267948:T:C	1.80288e-06	-1.34355e-10	-0.801261	0.000217041	-1.34355e-10	-0.828495
127268384	chr9:127268384:G:A	2.13377e-06	-1.34355e-10	-0.632753	0.000237092	-1.34355e-10	-0.740132
127269570	chr9:127269570:A:C	2.02697e-06	-1.34355e-10	-0.684104	0.000243386	-1.34355e-10	-0.713932
127270402	chr9:127270402:C:T	1.4053e-06	-1.34355e-10	-1.05039	0.000169213	-1.34355e-10	-1.07742
127270678	chr9:127270678:C:T	4.52687e-06	-1.34355e-10	0.119384	0.000572497	-1.34355e-10	0.141426
127271268	chr9:127271268:A:G	7.73419e-07	-1.64758	-2.62286e-10	0.000101983	-1.58378	-2.62286e-10
127272143	chr9:127272143:ATT:A	2.18529e-06	-1.34355e-10	-0.608896	0.000256332	-1.34355e-10	-0.662108
127272499	chr9:127272499:T:G	1.13189e-06	-1.26676	-2.62286e-10	0.000738841	0.396502	-2.62286e-10
127272500	chr9:127272500:T:A	1.14562e-06	-1.2547	-2.62286e-10	0.000758878	0.42326	-2.62286e-10
127272608	chr9:127272608:T:C	1.23492e-06	-1.34355e-10	-1.17964	0.000148642	-1.34355e-10	-1.20704
127272684	chr9:127272684:G:A	1.71542e-06	-1.34355e-10	-0.85099	0.00019431	-1.34355e-10	-0.939125
127272768	chr9:127272768:A:C	1.84577e-06	0.435063	-1.21281	0.000184307	0.223914	-1.21589
127273131	chr9:127273131:C:T	1.36366e-06	-1.34355e-10	-1.08047	0.000158408	-1.34355e-10	-1.14341
127273642	chr9:127273642:TG:T	2.38069e-06	-0.523256	-2.62286e-10	0.000218415	-0.822184	-2.62286e-10
127273771	chr9:127273771:C:G	1.12471e-06	-1.27312	-2.62286e-10	0.000168693	-1.0805	-2.62286e-10
127273826	chr9:127273826:G:C	1.19726e-06	-1.34355e-10	-1.21061	0.00014809	-1.34355e-10	-1.21076
127273883	chr9:127273883:C:T	2.84184e-06	0.00769806	-0.353892	7.85109e-05	-1.57216	-0.27318
127274090	chr9:127274090:A:G	1.85984e-06	-1.34355e-10	-0.770153	0.000222313	-1.34355e-10	-0.804495
127275126	chr9:127275126:A:G	1.83888e-06	-1.34355e-10	-0.781487	0.000219996	-1.34355e-10	-0.814969
127275169	chr9:127275169:T:C	1.43764e-06	-1.34355e-10	-1.02764	0.000177974	-1.34355e-10	-1.02695
127275457	chr9:127275457:T:A	7.08829e-06	-1.34355e-10	0.567799	0.000886332	-1.34355e-10	0.578511
127275662	chr9:127275662:C:CA	1.41107e-06	-1.34355e-10	-1.0463	0.000174674	-1.34355e-10	-1.04566
127275834	chr9:127275834:G:A	1.38371e-06	-1.34355e-10	-1.06588	0.000183887	-1.34355e-10	-0.994257
127276292	chr9:127276292:A:G	2.24358e-05	-1.34355e-10	1.72001	0.00212298	-1.34355e-10	1.45199
127277049	chr9:127277049:A:G	1.28112e-06	0.0147985	-1.15771	0.000136161	-0.134406	-1.16034
127277127	chr9:127277127:T:C	7.52579e-07	-0.640934	-1.03396	0.000191385	0.125293	-1.07959
127277792	chr9:127277792:A:G	8.54536e-07	-1.54784	-2.62286e-10	0.000188793	-0.967932	-2.62286e-10
127277949	chr9:127277949:G:C	2.00751e-06	-1.34355e-10	-0.693752	0.000239256	-1.34355e-10	-0.731047
127278772	chr9:127278772:C:T	1.35816e-05	-1.34355e-10	1.21807	0.00199217	-1.34355e-10	1.3884
127278885	chr9:127278885:A:T	1.96093e-06	-1.34355e-10	-0.717226	0.000229713	-1.34355e-10	-0.771749
127279483	chr9:127279483:A:G	1.45035e-06	-1.34355e-10	-1.01884	0.000179558	-1.34355e-10	-1.01808
127279568	chr9:127279568:T:C	2.26912e-06	-1.34355e-10	-0.571253	0.000271388	-1.34355e-10	-0.605033
127280338	chr9:127280338:C:T	1.91996e-06	-1.34355e-10	-0.738344	0.000247473	-1.34355e-10	-0.697278
127280567	chr9:127280567:C:T	1.38485e-06	-1.34355e-10	-1.06506	0.000175882	-1.34355e-10	-1.03877
127281157	chr9:127281157:C:G	1.49007e-06	-0.991821	-2.62286e-10	0.000150891	-1.19202	-2.62286e-10
127282141	chr9:127282141:A:C	1.44523e-06	-1.34355e-10	-1.02238	0.00017877	-1.34355e-10	-1.02248
127282733	chr9:127282733:G:A	1.18665e-06	-1.34355e-10	-1.21951	0.000147342	-1.34355e-10	-1.21583
127283581	chr9:127283581:G:T	2.8766e-06	-1.34355e-10	-0.334036	0.000377898	-1.34355e-10	-0.273956
127283772	chr9:127283772:T:A	1.91476e-06	-1.34355e-10	-0.741052	0.000238382	-1.34355e-10	-0.734704
127283993	chr9:127283993:A:T	1.11564e-06	-1.28122	-2.62286e-10	0.000158648	-1.14189	-2.62286e-10
127284029	chr9:127284029:A:G	2.57154e-06	-1.34355e-10	-0.44614	0.000310962	-1.34355e-10	-0.468909
127284100	chr9:127284100:C:T	4.45357e-06	0.388363	-0.285304	9.23353e-05	-1.48108	-0.202071
127284374	chr9:127284374:A:G	3.21921e-06	-0.221509	-2.62286e-10	0.000319377	-0.442208	-2.62286e-10
127284437	chr9:127284437:T:G	1.73582e-06	-1.34355e-10	-0.839167	0.000210445	-1.34355e-10	-0.859357
127285400	chr9:127285400:G:A	7.67939e-07	-0.434758	-1.21993	6.42488e-05	-0.828294	-1.21752
127285437	chr9:127285437:A:G	1.80601e-06	-1.34355e-10	-0.799527	0.000224634	-1.34355e-10	-0.794109
127285631	chr9:127285631:T:C	2.24051e-06	-0.139152	-0.444791	0.000185528	-0.63525	-0.350125
127286017	chr9:127286017:CT:C	7.94849e-07	-0.67806	-0.942189	8.2445e-05	-0.865472	-0.930977
127286531	chr9:127286531:G:A	1.35729e-06	0.0602813	-1.14544	0.000111853	-0.297443	-1.19395
127286598	chr9:127286598:C:A	1.8153e-06	-1.34355e-10	-0.794397	0.000215352	-1.34355e-10	-0.836305
127286600	chr9:127286600:T:G	1.81667e-06	-1.34355e-10	-0.793643	0.00021551	-1.34355e-10	-0.835571
127286829	chr9:127286829:T:C	2.37345e-06	-1.34355e-10	-0.526303	0.000291717	-1.34355e-10	-0.532795
127286855	chr9:127286855:G:A	2.71779e-06	-1.34355e-10	-0.390828	0.000334141	-1.34355e-10	-0.397019
127287847	chr9:127287847:A:G	2.12801e-06	-0.635458	-2.62286e-10	0.000202642	-0.897142	-2.62286e-10
127288121	chr9:127288121:T:C	1.2299e-06	-1.34355e-10	-1.18371	0.00015029	-1.34355e-10	-1.19601
127288192	chr9:127288192:G:A	2.94486e-06	0.1475	-0.458085	0.000234885	-0.402023	-0.347463
127288916	chr9:127288916:T:C	2.87884e-07	-1.64921	-0.986631	3.6393e-05	-1.59466	-1.01954
127290177	chr9:127290177:G:A	1.34638e-06	-1.34355e-10	-1.09322	0.000180172	-1.34355e-10	-1.01467
127290677	chr9:127290677:C:T	5.00672e-06	-1.34355e-10	0.220136	0.000621578	-1.34355e-10	0.223681
127290820	chr9:127290820:T:C	1.25973e-06	-1.34355e-10	-1.15975	0.000153477	-1.34355e-10	-1.17503
127290944	chr9:127290944:GT:G	2.37606e-07	-1.63139	-1.1964	2.91422e-05	-1.63724	-1.19915
127291714	chr9:127291714:G:A	2.81751e-06	-1.34355e-10	-0.354791	0.000371167	-1.34355e-10	-0.291929
127292667	chr9:127292667:C:T	9.64076e-07	-0.442043	-0.985188	8.71374e-05	-0.91018	-0.830915
127293286	chr9:127293286:C:T	1.3347e-05	-1.34355e-10	1.20064	0.00177781	-1.34355e-10	1.27456
127293506	chr9:127293506:G:T	9.08729e-07	-0.488111	-0.998244	8.25964e-05	-0.94768	-0.846935
127294139	chr9:127294139:G:A	2.20785e-06	-1.34355e-10	-0.598628	0.000272392	-1.34355e-10	-0.601337
127294390	chr9:127294390:G:A	1.42835e-06	-1.34355e-10	-1.03412	0.000177367	-1.34355e-10	-1.03036
127294564	chr9:127294564:C:T	1.66682e-06	-0.463305	-0.416425	0.000148227	-0.894183	-0.315656
127294995	chr9:127294995:T:C	1.44052e-06	-1.02564	-2.62286e-10	0.000133496	-1.31451	-2.62286e-10
127295587	chr9:127295587:A:G	3.14104e-07	-1.65129	-0.897387	4.42781e-05	-1.48747	-0.930625
127295716	chr9:127295716:A:C	7.51296e-07	-0.586957	-1.08964	6.48633e-05	-1.06274	-0.973557
127295821	chr9:127295821:C:T	1.19387e-06	-1.34355e-10	-1.21345	0.000146891	-1.34355e-10	-1.21889
127295847	chr9:127295847:A:G	1.89914e-06	-1.34355e-10	-0.749242	0.000228317	-1.34355e-10	-0.777846
127296016	chr9:127296016:A:T	1.48903e-06	-1.34355e-10	-0.99252	0.000173244	-1.34355e-10	-1.05388
127296300	chr9:127296300:G:T	1.03177e-06	-0.503209	-0.856164	9.74871e-05	-0.957673	-0.671187
127297045	chr9:127297045:C:A	8.80485e-07	-0.651395	-0.866533	8.22104e-05	-1.11091	-0.688388
127297160	chr9:127297160:G:A	1.30467e-06	0.093591	-1.21829	0.000116633	-0.251486	-1.19806
127297261	chr9:127297261:T:C	8.45702e-07	-0.606056	-0.952178	7.65868e-05	-1.07626	-0.793893
127297675	chr9:127297675:A:T	8.91221e-07	-0.609318	-0.89649	8.20219e-05	-1.08074	-0.720858
127298047	chr9:127298047:C:T	3.91299e-07	-1.27201	-1.05692	7.3123e-05	-0.817485	-1.09895
127298187	chr9:127298187:G:T	8.23276e-07	-0.677515	-0.907593	7.69409e-05	-1.13044	-0.735104
127298423	chr9:127298423:T:C	8.88308e-07	-0.574742	-0.93434	8.02947e-05	-1.05456	-0.76832
127298496	chr9:127298496:A:G	8.65135e-07	-0.619553	-0.915962	7.94857e-05	-1.08794	-0.745069
127298534	chr9:127298534:C:G	1.55824e-05	-1.34355e-10	1.35549	0.00197953	-1.34355e-10	1.38203
127298597	chr9:127298597:T:C	3.61552e-07	-1.18825	-1.21975	7.47895e-05	-0.676083	-1.21782
127298616	chr9:127298616:T:G	9.86577e-07	-0.513688	-0.890472	8.11147e-05	-0.985186	-0.82753
127298775	chr9:127298775:A:G	2.54304e-07	-1.62147	-1.13839	3.99286e-05	-1.49217	-1.02932
127299102	chr9:127299102:G:A	2.25545e-06	-1.34355e-10	-0.577297	0.00027859	-1.34355e-10	-0.578838
127300100	chr9:127300100:A:G	8.04596e-07	-0.628755	-0.979305	7.58937e-05	-1.05669	-0.822561
127300265	chr9:127300265:T:A	1.36868e-06	-1.34355e-10	-1.0768	0.000165235	-1.34355e-10	-1.10121
127300318	chr9:127300318:G:C	2.43958e-06	-0.25801	-0.24081	0.000220584	-0.680937	-0.131365
127301603	chr9:127301603:A:T	9.45801e-07	-0.493174	-0.953195	8.71269e-05	-0.952214	-0.789
127302141	chr9:127302141:C:A	9.05065e-07	-0.524198	-0.966197	8.35637e-05	-0.977756	-0.805216
127302189	chr9:127302189:G:A	9.43092e-07	-0.507212	-0.942025	8.73099e-05	-0.96465	-0.774466
127302693	chr9:127302693:G:T	8.91442e-07	-0.559501	-0.946059	0.000121613	-0.447669	-0.96007
127303015	chr9:127303015:G:A	1.19088e-06	-1.34355e-10	-1.21596	0.000146771	-1.34355e-10	-1.21971
127303058	chr9:127303058:G:A	1.2364e-06	-1.34355e-10	-1.17844	0.000148789	-1.34355e-10	-1.20605
127303525	chr9:127303525:TTTTTTAAAAGTTTTAGTTTG:T	1.63767e-06	-1.34355e-10	-0.897369	0.000194715	-1.34355e-10	-0.937045
127304925	chr9:127304925:A:G	2.81199e-06	0.29007	-0.646822	0.000314629	0.128457	-0.585644
127305443	chr9:127305443:G:A	2.11944e-06	-1.34355e-10	-0.639495	0.000261199	-1.34355e-10	-0.643299
127306010	chr9:127306010:C:T	2.00883e-06	-1.34355e-10	-0.693096	0.000223955	-1.34355e-10	-0.797138
127306196	chr9:127306196:C:CA	1.75353e-06	0.38653	-1.21554	0.000165779	0.0899927	-1.18792
127306227	chr9:127306227:A:G	1.74748e-06	0.384199	-1.21667	0.000165057	0.0888049	-1.19109
127306366	chr9:127306366:C:T	1.61217e-06	-1.34355e-10	-0.913062	0.000200438	-1.34355e-10	-0.908076
127307169	chr9:127307169:A:G	1.18747e-06	-1.34355e-10	-1.21882	0.000146768	-1.34355e-10	-1.21972
127307407	chr9:127307407:G:A	1.41743e-06	0.169654	-1.21145	0.000137382	-0.107491	-1.17833
127308142	chr9:127308142:A:G	1.24824e-06	-1.34355e-10	-1.16891	0.000152157	-1.34355e-10	-1.18367
127308293	chr9:127308293:T:C	2.41097e-06	0.295987	-0.806603	0.00024922	0.0637854	-0.754031
127309151	chr9:127309151:G:A	1.21618e-06	-1.34355e-10	-1.19493	0.000149985	-1.34355e-10	-1.19804
127309280	chr9:127309280:T:C	1.28578e-06	-1.13928	-2.62286e-10	0.000273363	-0.597782	-2.62286e-10
127309467	chr9:127309467:C:T	1.27051e-06	0.0681763	-1.21941	0.000111885	-0.2792	-1.21191
127309965	chr9:127309965:C:T	6.40846e-07	-1.04794	-0.787674	5.59449e-05	-1.65658	-0.527631
127310173	chr9:127310173:G:A	1.30199e-06	0.0892827	-1.21604	0.000113423	-0.260025	-1.21743
127311151	chr9:127311151:T:C	1.97336e-06	-1.34355e-10	-0.71091	0.000243405	-1.34355e-10	-0.713855
127311467	chr9:127311467:C:T	1.3156e-06	0.102842	-1.2192	0.000116749	-0.248098	-1.20045
127311543	chr9:127311543:G:A	1.66489e-06	-1.34355e-10	-0.880889	0.000197458	-1.34355e-10	-0.923057
127311584	chr9:127311584:A:T	1.21665e-06	-1.34355e-10	-1.19454	0.000149018	-1.34355e-10	-1.20451
127311813	chr9:127311813:T:C	2.25345e-06	-1.34355e-10	-0.578183	0.000281238	-1.34355e-10	-0.569379
127311876	chr9:127311876:A:G	8.8947e-07	-1.50778	-2.62286e-10	0.000148221	-1.20988	-2.62286e-10
127312531	chr9:127312531:GA:G	2.2324e-06	-1.34355e-10	-0.587567	0.000275039	-1.34355e-10	-0.591667
127312981	chr9:127312981:G:A	1.69766e-06	-1.34355e-10	-0.861397	0.000201546	-1.34355e-10	-0.902565
127313393	chr9:127313393:C:T	2.28482e-07	-1.65107	-1.21587	5.36412e-05	-1.00725	-1.21902
127313600	chr9:127313600:A:G	1.59638e-06	-1.34355e-10	-0.922907	0.000183852	-1.34355e-10	-0.994449
127313692	chr9:127313692:T:C	2.29278e-06	-1.34355e-10	-0.560879	0.000274466	-1.34355e-10	-0.593755
127313880	chr9:127313880:T:C	1.29566e-06	0.0874038	-1.21903	0.000123242	-0.19515	-1.19928
127314620	chr9:127314620:G:A	1.02207e-06	-1.36882	-2.62286e-10	0.000171067	-1.06653	-2.62286e-10
127314694	chr9:127314694:T:C	1.21735e-06	-1.34355e-10	-1.19397	0.000156822	-1.34355e-10	-1.15347
127314733	chr9:127314733:C:G	1.28611e-06	0.0608587	-1.19988	0.000126187	-0.215156	-1.15566
127314922	chr9:127314922:G:A	1.21713e-06	-1.34355e-10	-1.19415	0.000149064	-1.34355e-10	-1.20421
127314934	chr9:127314934:A:C	8.24816e-07	-1.58324	-2.62286e-10	9.8566e-05	-1.61785	-2.62286e-10
127316323	chr9:127316323:C:T	1.84032e-06	-1.34355e-10	-0.780707	0.00022673	-1.34355e-10	-0.784821
127316794	chr9:127316794:A:C	1.24274e-06	-1.34355e-10	-1.17333	0.000151747	-1.34355e-10	-1.18636
127317000	chr9:127317000:G:C	9.84835e-06	-1.34355e-10	0.896658	0.00114201	-1.34355e-10	0.831963
127317463	chr9:127317463:G:A	1.23187e-06	0.0257302	-1.20784	0.000107406	-0.312027	-1.21993
127317827	chr9:127317827:C:G	1.59345e-06	-1.34355e-10	-0.924746	0.000189969	-1.34355e-10	-0.961722
127318139	chr9:127318139:T:A	2.34165e-06	-1.34355e-10	-0.539791	0.000272585	-1.34355e-10	-0.60063
127318178	chr9:127318178:C:T	4.62178e-06	-1.34355e-10	0.140133	0.000482306	-1.34355e-10	-0.0300017
127318271	chr9:127318271:G:A	4.64446e-06	-1.34355e-10	0.145029	0.00048452	-1.34355e-10	-0.0254225
127318282	chr9:127318282:C:T	1.20288e-06	0.0139924	-1.21992	0.000107494	-0.322596	-1.20855
127319175	chr9:127319175:C:T	1.19419e-06	-0.0302896	-1.18289	0.000102561	-0.364958	-1.21317
127319223	chr9:127319223:G:A	2.47935e-06	-0.88993	0.407283	0.000553318	-0.319339	0.426691
127320451	chr9:127320451:T:G	1.26716e-06	-0.302723	-0.851141	0.000158283	-0.280223	-0.863971
127321039	chr9:127321039:A:G	1.06854e-05	-1.34355e-10	0.978233	0.00123468	-1.34355e-10	0.909986
127321197	chr9:127321197:G:A	1.3692e-06	0.12777	-1.20419	0.000126461	-0.148986	-1.21966
127322283	chr9:127322283:C:G	1.63458e-06	-1.34355e-10	-0.89926	0.000202451	-1.34355e-10	-0.898081
127322668	chr9:127322668:G:C	4.94753e-06	0.448011	-0.239769	0.000610272	0.454545	-0.249221
127322676	chr9:127322676:C:T	1.70875e-06	-1.34355e-10	-0.854885	0.000212764	-1.34355e-10	-0.848397
127323456	chr9:127323456:G:A	1.21134e-06	0.0157108	-1.21463	0.00010428	-0.342935	-1.21856
127323598	chr9:127323598:T:C	2.49637e-06	0.523602	-0.999411	0.000224557	0.173407	-0.96786
127323635	chr9:127323635:A:G	1.32845e-06	0.0864069	-1.19304	0.000120759	-0.197542	-1.21724
127323912	chr9:127323912:C:T	1.2356e-06	-1.34355e-10	-1.17909	0.000148735	-1.34355e-10	-1.20642
127324407	chr9:127324407:T:C	1.30108e-06	0.0552394	-1.18269	0.000108108	-0.312043	-1.2134
127324491	chr9:127324491:A:T	1.37806e-06	0.0858222	-1.15579	0.000112572	-0.284979	-1.20001
127325018	chr9:127325018:G:T	1.63371e-06	-1.34355e-10	-0.899794	0.000202799	-1.34355e-10	-0.896364
127325916	chr9:127325916:A:G	1.6139e-06	-1.34355e-10	-0.911991	0.000199813	-1.34355e-10	-0.911198
127326309	chr9:127326309:T:G	1.68522e-06	-1.34355e-10	-0.868747	0.000191817	-1.34355e-10	-0.952037
127326327	chr9:127326327:C:G	1.65032e-06	-1.34355e-10	-0.889674	0.00020433	-1.34355e-10	-0.888844
127327000	chr9:127327000:T:C	1.76951e-06	-1.34355e-10	-0.819944	0.000220199	-1.34355e-10	-0.814049
127327044	chr9:127327044:C:T	2.00905e-06	-1.34355e-10	-0.692985	0.00031194	-1.34355e-10	-0.46577
127327213	chr9:127327213:G:A	1.61452e-06	-1.34355e-10	-0.911607	0.000191097	-1.34355e-10	-0.955799
127327363	chr9:127327363:G:A	2.49222e-06	-1.34355e-10	-0.477472	0.000421956	-1.34355e-10	-0.163679
127327368	chr9:127327368:G:A	2.46207e-06	0.728422	-1.21807	0.00019551	0.262387	-1.19536
127327504	chr9:127327504:C:T	2.22019e-06	0.62346	-1.21651	0.000179374	0.17122	-1.19033
127327809	chr9:127327809:T:C	1.53424e-06	-0.962612	-2.62286e-10	0.000163008	-1.11478	-2.62286e-10
127327925	chr9:127327925:G:A	1.74795e-06	-1.34355e-10	-0.8322	0.000216484	-1.34355e-10	-0.831062
127327997	chr9:127327997:A:C	5.96042e-06	-1.34355e-10	0.394496	0.000737584	-1.34355e-10	0.394799
127328502	chr9:127328502:A:G	1.29924e-06	-1.34355e-10	-1.12887	0.000160119	-1.34355e-10	-1.13266
127328770	chr9:127328770:A:G	9.35623e-07	-0.26768	-1.18951	7.99933e-05	-0.610398	-1.21624
127328807	chr9:127328807:T:C	1.12445e-06	-0.0557422	-1.21761	9.67468e-05	-0.420874	-1.21561
127329042	chr9:127329042:C:T	4.02536e-05	2.47071	-0.166155	0.000707396	0.467908	-0.114898
127329459	chr9:127329459:A:G	2.87569e-07	-1.45005	-1.18689	2.96308e-05	-1.64522	-1.17454
127329598	chr9:127329598:G:A	2.5716e-06	-1.34355e-10	-0.446119	0.000311063	-1.34355e-10	-0.468586
127330706	chr9:127330706:G:A	1.99037e-06	-1.34355e-10	-0.702324	0.000243287	-1.34355e-10	-0.714337
127330730	chr9:127330730:GAAA:G	1.08115e-06	-0.0976499	-1.21497	7.3996e-05	-0.689518	-1.21505
127331206	chr9:127331206:T:C	2.7686e-07	-1.60467	-1.07022	4.15855e-05	-1.47914	-1.00169
127331269	chr9:127331269:G:C	1.0558e-06	-0.13287	-1.20347	7.29632e-05	-0.714894	-1.20373
127331431	chr9:127331431:T:G	1.54096e-06	-1.34355e-10	-0.958237	0.000200133	-1.34355e-10	-0.909596
127331627	chr9:127331627:A:G	1.26598e-06	-1.34355e-10	-1.1548	0.000149892	-1.34355e-10	-1.19866
127332247	chr9:127332247:T:G	1.33244e-06	-0.55555	-0.548084	5.72983e-05	-1.65011	-0.510199
127332917	chr9:127332917:A:G	2.03057e-06	-0.682331	-2.62286e-10	0.000321437	-0.435778	-2.62286e-10
127333336	chr9:127333336:C:G	1.05969e-06	-1.33267	-2.62286e-10	0.000112028	-1.48983	-2.62286e-10
127333432	chr9:127333432:G:A	1.3544e-06	-1.34355e-10	-1.08728	0.000158617	-1.34355e-10	-1.14209
127333498	chr9:127333498:A:G	1.76291e-06	-1.34355e-10	-0.823679	0.000209153	-1.34355e-10	-0.865514
127333969	chr9:127333969:A:G	2.31281e-07	-1.64363	-1.21113	6.20115e-05	-0.872661	-1.2086
127333974	chr9:127333974:C:T	2.48894e-07	-1.63672	-1.14465	7.01162e-05	-0.823691	-1.13474
127334065	chr9:127334065:T:A	1.11634e-06	-0.650458	-0.630129	0.000113112	-0.904517	-0.575686
127334375	chr9:127334375:G:A	2.30982e-06	-1.34355e-10	-0.553476	0.000266443	-1.34355e-10	-0.623421
127335412	chr9:127335412:C:T	1.52208e-06	-1.34355e-10	-0.970569	0.000187158	-1.34355e-10	-0.976625
127335441	chr9:127335441:T:C	1.52809e-06	-1.34355e-10	-0.966628	0.000187888	-1.34355e-10	-0.972732
127335528	chr9:127335528:C:G	1.31586e-06	-1.34355e-10	-1.11616	0.000165034	-1.34355e-10	-1.10243
127335864	chr9:127335864:A:C	1.53106e-06	-1.34355e-10	-0.964684	0.000188245	-1.34355e-10	-0.970837
127336130	chr9:127336130:G:A	1.45929e-06	-1.34355e-10	-1.0127	0.000186935	-1.34355e-10	-0.977819
127336800	chr9:127336800:G:A	1.58462e-06	-1.34355e-10	-0.930303	0.000194711	-1.34355e-10	-0.937063
127337002	chr9:127337002:G:T	1.00035e-06	-0.748692	-0.641605	5.32901e-05	-1.64621	-0.586617
127337918	chr9:127337918:T:C	1.30988e-06	-1.34355e-10	-1.12071	0.000164174	-1.34355e-10	-1.10765
127338173	chr9:127338173:CTT:C	2.77525e-06	-1.34355e-10	-0.369906	0.000405649	-1.34355e-10	-0.203093
127339124	chr9:127339124:C:T	9.47399e-07	-0.567024	-0.877656	4.13203e-05	-1.65727	-0.82996
127339144	chr9:127339144:A:G	6.74697e-07	-0.564586	-1.21955	6.95223e-05	-0.74734	-1.21959
127339489	chr9:127339489:G:A	8.00388e-07	-1.6133	-2.62286e-10	0.000108065	-1.52585	-2.62286e-10
127340183	chr9:127340183:C:T	1.53428e-06	-1.34355e-10	-0.962583	0.000188477	-1.34355e-10	-0.969607
127340347	chr9:127340347:G:A	1.2214e-06	-1.34355e-10	-1.19064	0.000151226	-1.34355e-10	-1.18981
127340660	chr9:127340660:T:G	1.56579e-06	-0.364866	-0.577387	5.67095e-05	-1.65714	-0.513495
127340725	chr9:127340725:G:A	1.18807e-06	-1.34355e-10	-1.21831	0.000150038	-1.34355e-10	-1.19769
127341524	chr9:127341524:A:G	1.30207e-06	-1.34355e-10	-1.12669	0.000162146	-1.34355e-10	-1.12008
127342008	chr9:127342008:G:A	1.2941e-06	-1.34355e-10	-1.13283	0.000152822	-1.34355e-10	-1.17931
127342843	chr9:127342843:G:A	9.83308e-07	-0.459679	-0.947799	3.83228e-05	-1.65716	-0.905375
127342897	chr9:127342897:T:C	5.22902e-07	-1.53962	-0.499388	5.83095e-05	-1.65009	-0.492726
127343218	chr9:127343218:G:C	1.37826e-06	-1.34355e-10	-1.06982	0.000169763	-1.34355e-10	-1.07417
127343296	chr9:127343296:G:A	1.21395e-06	-1.19676	-2.62286e-10	0.000127622	-1.35951	-2.62286e-10
127343339	chr9:127343339:G:A	8.62536e-07	-0.608411	-0.930112	3.8994e-05	-1.65324	-0.891935
127343553	chr9:127343553:G:T	1.64888e-06	-1.34355e-10	-0.890548	0.000202314	-1.34355e-10	-0.898758
127343787	chr9:127343787:A:G	8.98211e-07	-0.590633	-0.907363	4.08287e-05	-1.64273	-0.856469
127345894	chr9:127345894:A:G	1.33932e-06	-0.42037	-0.678116	5.0654e-05	-1.6566	-0.626967
127346159	chr9:127346159:A:G	3.19054e-07	-1.43059	-1.10245	5.0973e-05	-1.25582	-1.02147
127347467	chr9:127347467:T:C	1.37105e-06	-0.0748784	-1.00019	5.1785e-05	-1.37515	-0.886328
127347640	chr9:127347640:T:C	1.39476e-06	-1.34355e-10	-1.05792	0.000171762	-1.34355e-10	-1.06247
127347731	chr9:127347731:A:G	1.54515e-06	-1.34355e-10	-0.955527	0.000189387	-1.34355e-10	-0.964789
127348132	chr9:127348132:C:T	3.3477e-07	-1.6523	-0.832654	6.44384e-05	-1.36314	-0.679735
127348293	chr9:127348293:C:G	2.59758e-06	0.781242	-1.21731	0.00017311	0.131788	-1.18644
127349418	chr9:127349418:A:T	2.76046e-07	-1.60897	-1.06886	6.13016e-05	-1.05429	-1.03849
127349799	chr9:127349799:T:C	1.63463e-06	-1.34355e-10	-0.899232	0.000200592	-1.34355e-10	-0.907309
127349952	chr9:127349952:T:C	1.22894e-06	-0.165317	-1.01918	4.87623e-05	-1.41234	-0.909283
127350639	chr9:127350639:G:C	1.42351e-06	-1.34355e-10	-1.03752	0.00017393	-1.34355e-10	-1.04993
127350921	chr9:127350921:A:G	1.63962e-06	-1.34355e-10	-0.896181	0.000201151	-1.34355e-10	-0.904526
127350958	chr9:127350958:G:A	1.67974e-06	-1.34355e-10	-0.872006	0.000206029	-1.34355e-10	-0.880562
127351277	chr9:127351277:G:A	7.67794e-07	-1.65488	-2.62286e-10	0.000111285	-1.49648	-2.62286e-10
127351329	chr9:127351329:G:A	1.05281e-06	-0.416385	-0.922795	3.94315e-05	-1.65653	-0.877489
127351492	chr9:127351492:G:T	1.22971e-06	-1.34355e-10	-1.18387	0.000148713	-1.34355e-10	-1.20656
127351916	chr9:127351916:A:G	1.64537e-06	-1.34355e-10	-0.892682	0.000201889	-1.34355e-10	-0.900863
127353101	chr9:127353101:CAGTA:C	1.18615e-06	-1.34355e-10	-1.21993	0.000147159	-1.34355e-10	-1.21707
127354001	chr9:127354001:G:A	1.77678e-06	-1.34355e-10	-0.815844	0.000207343	-1.34355e-10	-0.874208
127354079	chr9:127354079:A:G	2.5879e-06	0.760527	-1.20033	3.05228e-05	-1.61204	-1.17806
127354379	chr9:127354379:C:G	1.40486e-06	-1.05071	-2.62286e-10	0.000109406	-1.51352	-2.62286e-10
127354547	chr9:127354547:G:A	2.28557e-07	-1.6572	-1.20942	4.07544e-05	-1.28605	-1.21497
127354724	chr9:127354724:G:A	1.83654e-06	-1.34355e-10	-0.782764	0.000227073	-1.34355e-10	-0.783307
127355582	chr9:127355582:C:A	1.09657e-05	2.17353	-1.1694	0.000285247	0.476863	-1.03209
127356032	chr9:127356032:A:G	7.67403e-06	1.29843	-0.651234	6.33726e-05	-1.51165	-0.547901
127356337	chr9:127356337:G:A	1.22191e-06	-1.34355e-10	-1.19023	0.000155775	-1.34355e-10	-1.16017
127356814	chr9:127356814:A:G	1.89188e-06	-1.34355e-10	-0.753073	0.000209017	-1.34355e-10	-0.866166
127357047	chr9:127357047:C:T	2.51592e-07	-1.56822	-1.20237	3.17391e-05	-1.57081	-1.18022
127357077	chr9:127357077:C:G	1.2695e-06	-1.34355e-10	-1.15202	0.000163984	-1.34355e-10	-1.10881
127357147	chr9:127357147:G:A	7.82654e-07	-1.63571	-2.62286e-10	0.000105422	-1.55061	-2.62286e-10
127357946	chr9:127357946:T:C	2.22056e-05	2.29702	-0.587319	0.000620119	0.558935	-0.337604
127358010	chr9:127358010:G:C	3.58837e-06	1.0228	-1.13575	0.000119368	-0.372428	-1.05394
127358011	chr9:127358011:G:A	3.67918e-06	1.05162	-1.13958	0.000121459	-0.349721	-1.05928
127358436	chr9:127358436:G:A	1.62552e-06	-1.34355e-10	-0.904819	0.000197843	-1.34355e-10	-0.921106
127358522	chr9:127358522:GCT:G	1.33798e-06	-1.34355e-10	-1.09948	0.000177135	-1.34355e-10	-1.03167
127359362	chr9:127359362:C:T	1.18623e-06	-1.34355e-10	-1.21986	0.000146914	-1.34355e-10	-1.21873
127359958	chr9:127359958:C:G	2.03924e-06	-1.34355e-10	-0.67807	0.000184325	-1.34355e-10	-0.991878
127360410	chr9:127360410:T:C	1.47346e-06	-1.34355e-10	-1.00303	0.000194799	-1.34355e-10	-0.93661
127360419	chr9:127360419:C:T	1.67526e-06	0.242618	-1.1173	9.30704e-05	-0.529399	-1.14583
127360438	chr9:127360438:G:A	7.68018e-07	-1.64571	-0.00887896	9.16866e-05	-1.36521	-0.324992
127360444	chr9:127360444:G:C	5.32569e-06	1.43358	-1.15168	0.000208824	0.137947	-1.00504
127361146	chr9:127361146:A:G	3.39856e-07	-1.6553	-0.814578	7.24947e-05	-1.15753	-0.767532
127361386	chr9:127361386:C:T	4.18582e-06	-1.34355e-10	0.041056	0.000577597	-1.34355e-10	0.150296
127361465	chr9:127361465:A:C	3.73424e-07	-1.65457	-0.721116	8.05315e-05	-1.14951	-0.670425
127361885	chr9:127361885:C:T	1.67449e-06	-1.34355e-10	-0.875139	0.000235544	-1.34355e-10	-0.746683
127362072	chr9:127362072:T:TC	1.30671e-06	-1.34355e-10	-1.12313	0.000173292	-1.34355e-10	-1.0536
127362287	chr9:127362287:C:T	1.45695e-06	-1.34355e-10	-1.0143	0.000192116	-1.34355e-10	-0.95048
127362348	chr9:127362348:A:G	1.24751e-06	-1.34355e-10	-1.16949	0.00016335	-1.34355e-10	-1.11268
127362672	chr9:127362672:T:C	4.32288e-07	-1.62521	-0.604101	9.03667e-05	-1.0115	-0.693203
127362905	chr9:127362905:G:A	6.76578e-06	1.68121	-1.15997	0.000188973	0.0477838	-1.01476
127363000	chr9:127363000:C:T	8.41578e-07	-1.56312	-2.62286e-10	0.00010651	-1.54034	-2.62286e-10
127363366	chr9:127363366:T:G	4.16253e-07	-1.44203	-0.825075	4.10807e-05	-1.59694	-0.896098
127363684	chr9:127363684:T:C	4.79107e-07	-1.6033	-0.523173	0.000108741	-0.900974	-0.618638
127363838	chr9:127363838:G:A	1.25864e-06	-1.34355e-10	-1.16061	0.000162401	-1.34355e-10	-1.11851
127363967	chr9:127363967:G:T	5.0503e-07	-1.56465	-0.509137	0.000124862	-0.776655	-0.604719
127364209	chr9:127364209:G:T	1.29999e-06	-1.34355e-10	-1.12829	0.000169824	-1.34355e-10	-1.07382
127364805	chr9:127364805:C:G	1.05769e-06	-1.33456	-2.62286e-10	0.000111149	-1.4977	-2.62286e-10
127365172	chr9:127365172:G:A	1.2871e-06	-1.34355e-10	-1.13825	0.000160894	-1.34355e-10	-1.12783
127366023	chr9:127366023:T:C	1.76607e-05	2.67601	-1.19532	0.000391477	0.847803	-1.08646
127366945	chr9:127366945:C:CT	6.34689e-06	1.1449	-0.687577	5.80496e-05	-1.54888	-0.5984
127367042	chr9:127367042:T:G	1.42842e-06	-1.34355e-10	-1.03407	0.000174914	-1.34355e-10	-1.04428
127367164	chr9:127367164:C:T	6.99622e-06	1.28724	-0.732511	5.79443e-05	-1.51537	-0.63373
127367204	chr9:127367204:C:T	1.66793e-06	-1.34355e-10	-0.879065	0.000202925	-1.34355e-10	-0.895744
127367322	chr9:127367322:T:C	5.09012e-07	-1.51917	-0.546763	0.000137177	-0.649895	-0.637412
127367398	chr9:127367398:C:T	5.1953e-07	-1.52132	-0.524156	0.000139283	-0.655928	-0.616148
127367477	chr9:127367477:T:A	2.87149e-07	-1.50596	-1.13244	3.18039e-05	-1.54633	-1.20266
127367528	chr9:127367528:A:T	2.62123e-06	0.753002	-1.18001	3.10653e-05	-1.61702	-1.15547
127367728	chr9:127367728:C:T	5.83366e-06	1.06755	-0.694548	0.000193835	-0.11121	-0.830362
127368323	chr9:127368323:T:G	1.63461e-06	-1.34355e-10	-0.899241	0.000182846	-1.34355e-10	-0.999938
127368363	chr9:127368363:C:T	1.40212e-06	-1.34355e-10	-1.05266	0.000171606	-1.34355e-10	-1.06338
127368774	chr9:127368774:A:G	1.20524e-06	-1.34355e-10	-1.20397	0.000148205	-1.34355e-10	-1.20998
127368910	chr9:127368910:G:T	4.63619e-06	1.03221	-0.888967	5.05734e-05	-1.4666	-0.818553
127368941	chr9:127368941:A:G	1.36138e-06	-1.34355e-10	-1.08215	0.000166867	-1.34355e-10	-1.09138
127369243	chr9:127369243:T:C	1.33466e-06	-1.34355e-10	-1.10197	0.000190021	-1.34355e-10	-0.961445
127369258	chr9:127369258:G:A	1.24866e-06	-1.34355e-10	-1.16858	0.000163703	-1.34355e-10	-1.11053
127369338	chr9:127369338:G:A	4.69328e-06	0.883111	-0.727625	5.49349e-05	-1.55841	-0.644022
127369394	chr9:127369394:G:T	1.33697e-05	-1.34355e-10	1.20235	0.001325	-1.34355e-10	0.980586
127369678	chr9:127369678:G:A	1.39074e-06	-1.34355e-10	-1.06081	0.000171263	-1.34355e-10	-1.06538
127369945	chr9:127369945:A:G	1.3454e-06	-1.34355e-10	-1.09396	0.000192156	-1.34355e-10	-0.950271
127370057	chr9:127370057:CTG:C	1.27319e-06	-1.34355e-10	-1.14912	0.000159158	-1.34355e-10	-1.13868
127370068	chr9:127370068:T:A	1.65288e-06	-1.34355e-10	-0.888125	0.000201644	-1.34355e-10	-0.902075
127370113	chr9:127370113:A:G	8.79358e-06	1.51203	-0.72865	0.000221345	0.183714	-0.992572
127370267	chr9:127370267:A:G	3.69288e-06	-0.806834	0.722595	0.000373824	-0.771304	0.486507
127370591	chr9:127370591:C:A	6.19656e-07	-0.773985	-1.09525	9.19613e-05	-0.604993	-1.08222
127370823	chr9:127370823:G:A	1.9084e-06	-1.34355e-10	-0.744379	0.000230742	-1.34355e-10	-0.767279
127371006	chr9:127371006:C:T	1.6081e-06	-0.91559	-2.62286e-10	0.000123047	-1.39601	-2.62286e-10
127371018	chr9:127371018:C:T	9.44615e-06	1.61994	-0.764975	0.000184441	0.0296348	-1.02089
127371044	chr9:127371044:G:A	6.51641e-07	-0.709202	-1.1097	8.38718e-05	-0.566997	-1.21229
127371340	chr9:127371340:T:C	1.24792e-06	-1.34355e-10	-1.16917	0.00017119	-1.34355e-10	-1.06581
127371794	chr9:127371794:A:G	7.86205e-07	-1.63118	-2.62286e-10	0.000104731	-1.55718	-2.62286e-10
127372772	chr9:127372772:C:A	8.87679e-07	-1.35654	-0.153255	0.000273267	-0.307346	-0.290787
127373492	chr9:127373492:C:T	1.23518e-06	-1.34355e-10	-1.17943	0.000148074	-1.34355e-10	-1.21087
127373612	chr9:127373612:C:T	2.57884e-06	-0.443306	-2.62286e-10	0.000420523	-0.167082	-2.62286e-10
127373856	chr9:127373856:A:G	1.50643e-05	2.01807	-0.69639	0.000332938	0.571896	-0.97252
127374158	chr9:127374158:A:G	1.21309e-06	-1.34355e-10	-1.19748	0.000157999	-1.34355e-10	-1.14599
127374216	chr9:127374216:A:C	1.83384e-06	-0.784236	-2.62286e-10	0.000277017	-0.584502	-2.62286e-10
127374233	chr9:127374233:G:A	1.11519e-05	2.19297	-1.17201	0.000269391	0.419721	-1.03214
127374476	chr9:127374476:T:C	8.17202e-07	-1.45604	-0.136471	0.000224949	-0.519029	-0.273678
127374902	chr9:127374902:A:G	1.48523e-06	-1.34355e-10	-0.995078	0.000180862	-1.34355e-10	-1.01085
127374926	chr9:127374926:C:A	1.34921e-06	-1.34355e-10	-1.09113	0.000164017	-1.34355e-10	-1.10861
127374952	chr9:127374952:C:T	1.33774e-06	-1.34355e-10	-1.09966	0.000192217	-1.34355e-10	-0.949956
127374954	chr9:127374954:A:G	1.6684e-06	-1.34355e-10	-0.878781	0.00021866	-1.34355e-10	-0.821065
127375420	chr9:127375420:C:T	1.56531e-06	-1.34355e-10	-0.942563	0.000178116	-1.34355e-10	-1.02614
127375625	chr9:127375625:C:T	3.38286e-06	-0.912085	0.740161	0.000333034	-0.903835	0.5035
127375736	chr9:127375736:A:G	1.70611e-06	-0.856433	-2.62286e-10	0.000264585	-0.630418	-2.62286e-10
127376311	chr9:127376311:C:T	1.32079e-06	-1.34355e-10	-1.11242	0.000161091	-1.34355e-10	-1.12661
127376312	chr9:127376312:G:A	1.35691e-06	-1.34355e-10	-1.08544	0.000195924	-1.34355e-10	-0.930856
127376344	chr9:127376344:G:A	1.18637e-06	-1.34355e-10	-1.21974	0.000154533	-1.34355e-10	-1.16818
127376479	chr9:127376479:G:A	1.55783e-06	-1.26939	0.322031	0.000527575	-0.0863084	0.146019
127376784	chr9:127376784:C:T	1.3918e-06	-1.43497	0.374919	0.0004506	-0.413072	0.315071
127376855	chr9:127376855:C:T	1.92403e-06	-1.34355e-10	-0.736225	0.000187031	-1.34355e-10	-0.977309
127377398	chr9:127377398:A:C	1.65585e-06	-1.34355e-10	-0.886329	0.000201486	-1.34355e-10	-0.902863
127377486	chr9:127377486:T:C	1.22983e-06	-1.34355e-10	-1.18377	0.000161717	-1.34355e-10	-1.12274
127377750	chr9:127377750:T:C	2.42876e-06	-1.34355e-10	-0.503265	0.00033845	-1.34355e-10	-0.384206
127377899	chr9:127377899:G:C	1.27825e-06	-1.34355e-10	-1.14515	0.000178542	-1.34355e-10	-1.02376
127378113	chr9:127378113:T:C	6.51197e-07	-1.26985	-0.549738	0.000245353	-0.0573794	-0.648505
127378376	chr9:127378376:C:T	3.89572e-06	-1.34355e-10	-0.0307684	0.000622025	-1.34355e-10	0.2244
127378901	chr9:127378901:G:A	1.32627e-06	-1.34355e-10	-1.10828	0.000170426	-1.34355e-10	-1.07028
127378967	chr9:127378967:G:A	2.85616e-06	-1.34355e-10	-0.341167	0.000350264	-1.34355e-10	-0.349892
127379074	chr9:127379074:G:A	9.41087e-06	1.92286	-1.07164	0.000260758	0.22061	-0.865598
127379932	chr9:127379932:C:T	3.04183e-06	-1.34355e-10	-0.278187	0.000433693	-1.34355e-10	-0.136244
127380475	chr9:127380475:C:T	1.14871e-06	-1.25201	-2.62286e-10	0.000104483	-1.55955	-2.62286e-10
127381798	chr9:127381798:A:G	1.26894e-06	-1.34355e-10	-1.15247	0.000163967	-1.34355e-10	-1.10892
127381903	chr9:127381903:C:A	2.64807e-06	0.65726	-1.07407	3.58998e-05	-1.60852	-1.01933
127382154	chr9:127382154:G:C	5.95317e-06	-1.34355e-10	0.393278	0.00058945	-1.34355e-10	0.17061
127383345	chr9:127383345:G:A	1.63335e-06	0.205876	-1.10589	3.40944e-05	-1.65452	-1.02492
127383530	chr9:127383530:G:T	1.20557e-06	-1.34355e-10	-1.20369	0.000147621	-1.34355e-10	-1.21393
127383937	chr9:127383937:A:C	1.4659e-06	-1.34355e-10	-1.00818	0.000179346	-1.34355e-10	-1.01926
127384690	chr9:127384690:G:A	3.68968e-06	-1.34355e-10	-0.0851049	0.000527509	-1.34355e-10	0.0595857
127385327	chr9:127385327:G:A	1.46245e-05	2.46191	-1.16986	0.000436921	0.907844	-1.03667
127385419	chr9:127385419:G:A	2.87252e-07	-1.43576	-1.20228	5.42055e-05	-0.999989	-1.21581
127385700	chr9:127385700:A:G	4.89964e-06	0.784724	-0.586208	6.28716e-05	-1.59069	-0.476795
127386085	chr9:127386085:A:G	1.94071e-06	-0.727594	-2.62286e-10	0.000305978	-0.485068	-2.62286e-10
127386335	chr9:127386335:C:T	7.68747e-06	1.04945	-0.400504	8.17147e-05	-1.52658	-0.278769
127386461	chr9:127386461:G:A	1.62992e-05	2.13409	-0.733622	0.000271505	0.398141	-1.00274
127386683	chr9:127386683:G:T	1.20374e-06	-1.34355e-10	-1.20521	0.00014677	-1.34355e-10	-1.21971
127387124	chr9:127387124:G:A	6.77068e-07	-1.04557	-0.735056	0.000223391	0.12391	-0.923565
127387371	chr9:127387371:T:C	4.20842e-06	-1.34355e-10	0.0464425	0.000641122	-1.34355e-10	0.254639
127387392	chr9:127387392:G:A	1.31822e-06	-1.34355e-10	-1.11437	0.000150571	-1.34355e-10	-1.19414
127387999	chr9:127387999:A:G	1.49139e-06	-1.34355e-10	-0.990939	0.000182366	-1.34355e-10	-1.00257
127389305	chr9:127389305:T:C	1.23549e-05	2.30055	-1.17714	0.000298653	0.536407	-1.0457
127389667	chr9:127389667:T:C	3.84287e-06	-1.34355e-10	-0.0444251	0.00064474	-1.34355e-10	0.260267
127390147	chr9:127390147:A:T	1.46644e-05	2.44633	-1.15155	0.000344744	0.63198	-0.99776
127390243	chr9:127390243:T:C	6.17222e-06	-0.466923	0.896335	0.000538404	-0.567099	0.647128
127391058	chr9:127391058:G:A	9.07739e-06	-1.34355e-10	0.815141	0.000879808	-1.34355e-10	0.571123
127391141	chr9:127391141:C:T	7.83456e-07	-1.63469	-2.62286e-10	0.000102882	-1.575	-2.62286e-10
127391291	chr9:127391291:T:A	2.65045e-06	-1.34355e-10	-0.415917	0.000330003	-1.34355e-10	-0.409478
127391470	chr9:127391470:C:T	1.46965e-06	-1.34355e-10	-1.00562	0.000179753	-1.34355e-10	-1.01699
127392418	chr9:127392418:G:A	1.19013e-06	-1.34355e-10	-1.21658	0.000146827	-1.34355e-10	-1.21932
127392825	chr9:127392825:C:T	4.2101e-06	-1.34355e-10	0.0468399	0.000595895	-1.34355e-10	0.181485
127392978	chr9:127392978:T:G	2.24876e-06	-1.21675	0.636485	0.000714755	-0.103857	0.467216
127393052	chr9:127393052:A:G	2.10782e-06	-1.22923	0.584239	0.000664016	-0.12763	0.417355
127393824	chr9:127393824:A:T	1.23242e-06	-0.0534566	-1.12821	5.45427e-05	-1.0227	-1.18689
127394610	chr9:127394610:A:G	1.35096e-06	-1.08983	-2.62286e-10	0.000124168	-1.38694	-2.62286e-10
127395251	chr9:127395251:T:C	1.99722e-06	-1.34355e-10	-0.698891	0.000231548	-1.34355e-10	-0.763793
127395270	chr9:127395270:C:T	5.62285e-06	-1.34355e-10	0.336192	0.00108357	-1.34355e-10	0.779435
127395498	chr9:127395498:G:C	1.06837e-05	2.18764	-1.20956	0.000221532	0.400929	-1.20894
127395655	chr9:127395655:A:G	9.51839e-06	1.04157	-0.178986	0.000100003	-1.57258	-0.0307966
127396278	chr9:127396278:G:T	1.28336e-06	-1.34355e-10	-1.14117	0.000147984	-1.34355e-10	-1.21148
127396413	chr9:127396413:G:T	8.81631e-06	-1.34355e-10	0.785958	0.00085367	-1.34355e-10	0.540964
127396536	chr9:127396536:G:A	1.32948e-05	2.35756	-1.16084	0.000304797	0.523126	-1.01206
127396606	chr9:127396606:CT:C	1.19e-06	-1.34355e-10	-1.21669	0.000149689	-1.34355e-10	-1.20002
127396780	chr9:127396780:C:G	2.00228e-06	0.302159	-0.998516	3.74691e-05	-1.65704	-0.928024
127397627	chr9:127397627:C:T	2.61616e-06	-1.34355e-10	-0.428937	0.000408923	-1.34355e-10	-0.195054
127397656	chr9:127397656:A:T	1.18635e-06	-1.34355e-10	-1.21977	0.000151897	-1.34355e-10	-1.18538
127397695	chr9:127397695:C:T	2.19354e-06	-1.34355e-10	-0.60513	0.00027299	-1.34355e-10	-0.599147
127397745	chr9:127397745:T:A	1.78641e-06	-1.34355e-10	-0.810439	0.000176608	-1.34355e-10	-1.03465
127398191	chr9:127398191:G:A	6.28144e-06	-1.34355e-10	0.446954	0.000617654	-1.34355e-10	0.217348
127398490	chr9:127398490:G:A	1.29228e-05	2.38828	-1.21993	0.000270446	0.569136	-1.17764
127398593	chr9:127398593:C:T	9.25881e-07	-1.46766	-2.62286e-10	0.000126509	-1.36827	-2.62286e-10
127399355	chr9:127399355:A:G	1.31318e-06	-1.34355e-10	-1.11819	0.000161916	-1.34355e-10	-1.1215
127399371	chr9:127399371:G:A	2.34666e-05	2.191	-0.426073	0.000345188	0.421108	-0.7856
127399624	chr9:127399624:C:T	5.0909e-06	-1.34355e-10	0.236809	0.000960946	-1.34355e-10	0.659338
127400292	chr9:127400292:G:A	1.20088e-06	-1.34355e-10	-1.20759	0.000150866	-1.34355e-10	-1.19219
127400696	chr9:127400696:C:T	1.37678e-06	-1.34355e-10	-1.0709	0.000166727	-1.34355e-10	-1.09223
127401163	chr9:127401163:C:T	1.31143e-06	-1.34355e-10	-1.11953	0.000159699	-1.34355e-10	-1.13529
127401674	chr9:127401674:A:T	4.30958e-07	-1.48751	-0.74488	7.63745e-05	-0.900365	-0.972567
127402257	chr9:127402257:C:T	5.72817e-06	0.35475	-2.62286e-10	0.000975211	0.674073	-2.62286e-10
127402529	chr9:127402529:G:A	1.2211e-06	-1.34355e-10	-1.19089	0.000148072	-1.34355e-10	-1.21088
127402539	chr9:127402539:T:C	7.12921e-06	0.488369	0.0851857	0.000352926	0.148734	-0.491057
127402714	chr9:127402714:C:T	2.92674e-07	-1.4863	-1.13304	3.22851e-05	-1.53826	-1.19571
127403355	chr9:127403355:G:T	1.3098e-06	-1.34355e-10	-1.12077	0.00015515	-1.34355e-10	-1.16419
127403451	chr9:127403451:G:A	2.35897e-06	-1.34355e-10	-0.532422	0.000311748	-1.34355e-10	-0.466386
127403567	chr9:127403567:C:T	1.4986e-06	-1.34355e-10	-0.986115	0.000206053	-1.34355e-10	-0.880447
127403716	chr9:127403716:C:T	2.30642e-07	-1.63768	-1.21986	4.23282e-05	-1.27202	-1.19111
127404123	chr9:127404123:G:A	1.31512e-06	-1.34355e-10	-1.11672	0.000155593	-1.34355e-10	-1.16134
127404507	chr9:127404507:C:T	2.86183e-06	-1.34355e-10	-0.339185	0.000497223	-1.34355e-10	0.000457171
127404578	chr9:127404578:T:C	0.00222201	4.16204	2.15348	0.00144957	0.131807	0.938634
127404678	chr9:127404678:T:C	0.0024942	4.0074	2.42368	0.00166739	0.0524027	1.15803
127404782	chr9:127404782:C:T	1.53302e-06	-1.34355e-10	-0.963405	0.00021204	-1.34355e-10	-0.851808
127405111	chr9:127405111:C:T	1.7668e-05	2.56591	-1.0848	0.00037315	0.933196	-1.2198
127406588	chr9:127406588:G:A	1.10954e-05	0.903175	0.112712	0.000159893	-0.89356	-0.240516
127406594	chr9:127406594:C:T	2.09019e-05	2.71021	-1.06101	0.000417312	1.04483	-1.21958
127407368	chr9:127407368:C:T	1.46925e-05	-1.34355e-10	1.29669	0.00146496	-1.34355e-10	1.081
127407595	chr9:127407595:A:G	2.24529e-05	2.76978	-1.04901	0.000437036	1.09023	-1.2188
127407721	chr9:127407721:A:T	1.98184e-05	2.64607	-1.0501	0.000396306	0.992468	-1.21886
127407899	chr9:127407899:C:T	1.30917e-06	-1.34355e-10	-1.12125	0.000155081	-1.34355e-10	-1.16463
127408032	chr9:127408032:T:G	1.83277e-05	2.57154	-1.05377	0.000373801	0.934289	-1.21915
127408428	chr9:127408428:G:A	9.87414e-06	-1.34355e-10	0.899274	0.00115718	-1.34355e-10	0.845161
127408527	chr9:127408527:G:A	2.1399e-05	2.75621	-1.08351	0.000431368	1.07821	-1.21983
127408552	chr9:127408552:G:A	2.09231e-05	2.68774	-1.03753	0.000416666	1.04136	-1.21765
127408671	chr9:127408671:T:C	2.27751e-05	2.79486	-1.05984	0.00044462	1.10815	-1.21951
127408741	chr9:127408741:A:G	2.76952e-07	-1.46262	-1.21193	3.16144e-05	-1.53742	-1.21755
127408828	chr9:127408828:G:A	1.19855e-06	-1.34355e-10	-1.20954	0.000148364	-1.34355e-10	-1.20891
127409776	chr9:127409776:T:C	2.1907e-05	2.74404	-1.04788	0.000428232	1.0698	-1.21871
127410040	chr9:127410040:A:T	8.71373e-05	4.23028	-1.15344	0.000157102	0.0548808	-1.20657
127410126	chr9:127410126:TA:T	2.1847e-05	2.76695	-1.07353	0.000435739	1.08839	-1.21993
127410206	chr9:127410206:G:A	2.95064e-07	-1.41918	-1.19202	3.1666e-05	-1.57701	-1.17633
127410208	chr9:127410208:T:A	5.02202e-05	-1.34355e-10	2.52577	0.00502216	-1.34355e-10	2.31304
127410317	chr9:127410317:C:T	3.27223e-06	-1.34355e-10	-0.205173	0.000356944	-1.34355e-10	-0.331003
127410576	chr9:127410576:C:T	1.33142e-05	-1.34355e-10	1.19818	0.00123927	-1.34355e-10	0.913699
127410707	chr9:127410707:T:A	1.59865e-06	0.289302	-1.21079	0.000154159	0.0117957	-1.18239
127410945	chr9:127410945:T:C	2.79828e-07	-1.44845	-1.21577	3.12226e-05	-1.55842	-1.20902
127411041	chr9:127411041:T:C	2.82216e-07	-1.43744	-1.21829	3.08625e-05	-1.56565	-1.21339
127411083	chr9:127411083:A:G	0.000852503	3.75723	1.6003	0.000715483	-0.118072	0.482448
127411172	chr9:127411172:G:A	1.90492e-05	2.65077	-1.09439	0.000397951	0.996867	-1.21912
127412165	chr9:127412165:G:C	2.88101e-07	-1.43943	-1.19566	3.19384e-05	-1.56381	-1.18096
127412817	chr9:127412817:G:A	0.000109394	2.3944	0.909908	0.00103358	0.799262	-0.0670634
127412984	chr9:127412984:G:A	2.8369e-07	-1.46278	-1.18774	3.27796e-05	-1.54761	-1.17117
127413191	chr9:127413191:G:A	0.000940598	3.77706	1.67881	0.000769065	-0.107639	0.544235
127413654	chr9:127413654:C:T	1.75399e-05	2.56661	-1.09278	0.000371598	0.928614	-1.21938
127414096	chr9:127414096:G:A	1.60833e-06	-1.34355e-10	-0.915452	0.000167202	-1.34355e-10	-1.08938
127414147	chr9:127414147:C:T	6.18981e-05	-1.34355e-10	2.73484	0.00622166	-1.34355e-10	2.52721
127414289	chr9:127414289:C:T	1.33034e-06	-1.34355e-10	-1.10521	0.000155609	-1.34355e-10	-1.16123
127414376	chr9:127414376:T:TAG	1.82681e-06	-1.34355e-10	-0.788075	0.000257525	-1.34355e-10	-0.657465
127414623	chr9:127414623:T:C	3.12205e-06	-1.34355e-10	-0.252156	0.00035074	-1.34355e-10	-0.348536
127415956	chr9:127415956:C:T	1.40882e-06	-1.34355e-10	-1.04789	0.000193733	-1.34355e-10	-0.942101
127416633	chr9:127416633:T:C	0.00108068	4.38854	1.20616	0.00176497	0.990987	0.276324
127417033	chr9:127417033:G:A	1.3375e-06	-1.34355e-10	-1.09984	0.000168806	-1.34355e-10	-1.07983
127417721	chr9:127417721:G:GGC	4.47935e-06	-1.34355e-10	0.108832	0.000542725	-1.34355e-10	0.0880214
127418099	chr9:127418099:C:T	1.86133e-06	-1.34355e-10	-0.769357	0.000228441	-1.34355e-10	-0.777305
127418125	chr9:127418125:A:G	0.000244111	4.89238	-0.785401	0.000541889	1.21766	-1.13118
127418474	chr9:127418474:C:T	1.34961e-06	-1.34355e-10	-1.09083	0.000183745	-1.34355e-10	-0.995029
127418477	chr9:127418477:A:AT	4.4141e-06	-1.34355e-10	0.0941589	0.000542286	-1.34355e-10	0.0872125
127418790	chr9:127418790:C:T	1.21603e-06	-1.34355e-10	-1.19505	0.00014885	-1.34355e-10	-1.20564
127418944	chr9:127418944:C:G	0.000421469	3.25063	1.40247	0.000315229	-0.772655	0.317373
127419109	chr9:127419109:G:A	4.70341e-06	-1.34355e-10	0.157642	0.00057827	-1.34355e-10	0.15146
127420814	chr9:127420814:C:T	1.25718e-06	-1.34355e-10	-1.16178	0.000157288	-1.34355e-10	-1.1505
127420835	chr9:127420835:T:C	1.32725e-05	-1.34355e-10	1.19505	0.000595195	-1.34355e-10	0.180309
127421198	chr9:127421198:G:A	1.25601e-06	-1.34355e-10	-1.16271	0.000157118	-1.34355e-10	-1.15158
127421207	chr9:127421207:G:C	1.71985e-06	-1.34355e-10	-0.848406	0.000155266	-1.34355e-10	-1.16344
127421511	chr9:127421511:T:C	2.12482e-05	-1.34355e-10	1.66562	0.000872564	-1.34355e-10	0.562856
127421904	chr9:127421904:G:C	1.44126e-06	-1.34355e-10	-1.02513	0.000167958	-1.34355e-10	-1.08487
127422938	chr9:127422938:G:C	1.69735e-06	-1.34355e-10	-0.861575	0.000154453	-1.34355e-10	-1.16869
127423106	chr9:127423106:C:A	1.59205e-05	-1.34355e-10	1.37697	0.000683227	-1.34355e-10	0.318247
127423429	chr9:127423429:A:T	1.64729e-06	-1.34355e-10	-0.891517	0.000152753	-1.34355e-10	-1.17976
127423786	chr9:127423786:C:T	1.20159e-06	-1.34355e-10	-1.207	0.000146782	-1.34355e-10	-1.21963
127424421	chr9:127424421:C:T	1.20739e-06	-1.34355e-10	-1.20219	0.00015438	-1.34355e-10	-1.16917
127424560	chr9:127424560:T:C	1.57567e-06	-1.34355e-10	-0.935964	0.000161443	-1.34355e-10	-1.12443
127425194	chr9:127425194:G:C	0.000220628	3.49713	0.508703	0.000158353	-0.70791	-0.435842
127425750	chr9:127425750:G:C	7.66925e-07	-1.65601	-2.62286e-10	0.000105197	-1.55274	-2.62286e-10
127425831	chr9:127425831:G:T	1.46507e-06	-1.34355e-10	-1.00874	0.000155238	-1.34355e-10	-1.16362
127425844	chr9:127425844:C:T	1.22597e-06	-1.34355e-10	-1.18691	0.000153311	-1.34355e-10	-1.17611
127426066	chr9:127426066:A:G	1.22296e-06	-1.34355e-10	-1.18937	0.000152525	-1.34355e-10	-1.18125
127426397	chr9:127426397:G:A	0.000568883	3.68116	1.27187	0.000323865	-0.633448	0.205194
127426517	chr9:127426517:G:A	0.000316681	5.236	-0.868755	0.000706006	1.51746	-1.16642
127427064	chr9:127427064:G:A	1.34385e-06	-1.34355e-10	-1.09511	0.000158207	-1.34355e-10	-1.14468
127427529	chr9:127427529:C:G	2.39179e-05	-1.34355e-10	1.78398	0.00200883	-1.34355e-10	1.39673
127427698	chr9:127427698:C:T	1.08645e-06	-1.30773	-2.62286e-10	0.000116744	-1.4486	-2.62286e-10
127427881	chr9:127427881:T:G	1.52363e-05	-1.34355e-10	1.33303	0.00139142	-1.34355e-10	1.0295
127428516	chr9:127428516:T:TA	1.49112e-06	-1.34355e-10	-0.991121	0.000185999	-1.34355e-10	-0.982842
127428531	chr9:127428531:T:A	0.000960001	3.60866	1.86763	0.000518285	-0.637545	0.679489
127428907	chr9:127428907:C:T	0.00100629	3.67719	1.84619	0.000525113	-0.607671	0.662703
127429328	chr9:127429328:T:A	6.42983e-06	-1.34355e-10	0.470302	0.00078767	-1.34355e-10	0.460498
127429467	chr9:127429467:C:T	3.8894e-06	-1.34355e-10	-0.0323902	0.000709166	-1.34355e-10	0.355509
127429687	chr9:127429687:T:C	1.36088e-06	-1.34355e-10	-1.08252	0.000185523	-1.34355e-10	-0.985403
127429876	chr9:127429876:T:A	1.36023e-06	-1.34355e-10	-1.08299	0.000185422	-1.34355e-10	-0.985945
127430486	chr9:127430486:A:G	0.000696047	3.77781	1.37696	0.000373336	-0.564697	0.278595
127432208	chr9:127432208:C:T	0.000456241	3.69354	1.03884	0.000280837	-0.60055	0.0297428
127432257	chr9:127432257:G:C	0.000696108	3.76692	1.38793	0.000374475	-0.569517	0.28646
127433461	chr9:127433461:A:G	7.74468e-07	-1.64622	-2.62286e-10	0.000101869	-1.58489	-2.62286e-10
127433954	chr9:127433954:G:T	0.000812756	3.6804	1.62938	0.000443313	-0.607645	0.49334
127434258	chr9:127434258:C:T	0.000791331	3.74015	1.54292	0.000417999	-0.581198	0.408095
127434395	chr9:127434395:C:A	1.21586e-06	-1.34355e-10	-1.19519	0.00015631	-1.34355e-10	-1.15674
127434528	chr9:127434528:G:A	0.000825368	3.80063	1.52455	0.000423312	-0.554472	0.394002
127434906	chr9:127434906:T:C	0.00109947	3.70012	1.91181	0.000557119	-0.59869	0.712887
127434946	chr9:127434946:G:A	0.000292438	5.12859	-0.840985	0.000661141	1.44095	-1.15557
127435135	chr9:127435135:A:G	0.00080093	3.7632	1.53192	0.000418745	-0.571087	0.399768
127435499	chr9:127435499:T:C	8.06828e-07	-1.60529	-2.62286e-10	9.85887e-05	-1.61762	-2.62286e-10
127435658	chr9:127435658:C:T	3.30387e-06	-1.34355e-10	-0.195551	0.00058895	-1.34355e-10	0.16976
127435802	chr9:127435802:T:C	1.66953e-05	-1.34355e-10	1.42448	0.00151232	-1.34355e-10	1.11282
127435821	chr9:127435821:A:G	0.000803931	3.62172	1.67715	0.000448372	-0.633271	0.530314
127436063	chr9:127436063:G:A	0.000788952	3.6244	1.65566	0.000441701	-0.632186	0.514238
127436587	chr9:127436587:C:T	0.000391155	3.41901	1.15945	0.000267492	-0.741699	0.122208
127437157	chr9:127437157:A:G	2.56977e-06	-1.34355e-10	-0.446828	0.000303895	-1.34355e-10	-0.491897
127437267	chr9:127437267:G:T	4.76852e-06	-1.34355e-10	0.17139	0.000522019	-1.34355e-10	0.0491241
127437268	chr9:127437268:C:T	4.89583e-06	-1.34355e-10	0.197738	0.000535445	-1.34355e-10	0.0745169
127437397	chr9:127437397:T:C	9.76442e-07	-1.41449	-2.62286e-10	0.000103208	-1.57183	-2.62286e-10
127437579	chr9:127437579:G:A	1.21933e-06	-1.34355e-10	-1.19234	0.000152433	-1.34355e-10	-1.18185
127438090	chr9:127438090:G:A	1.21881e-06	-1.34355e-10	-1.19277	0.000156909	-1.34355e-10	-1.15291
127438154	chr9:127438154:C:A	0.000828203	3.63504	1.69358	0.000456907	-0.627368	0.543268
127438262	chr9:127438262:C:T	1.23226e-06	-1.34355e-10	-1.1818	0.000154316	-1.34355e-10	-1.16958
127438298	chr9:127438298:C:T	0.000266757	5.05307	-0.857381	0.000623449	1.38929	-1.1626
127438492	chr9:127438492:C:T	1.70919e-05	-1.34355e-10	1.44796	0.00154826	-1.34355e-10	1.1363
127438518	chr9:127438518:T:C	7.32313e-06	-1.34355e-10	0.600392	0.000899637	-1.34355e-10	0.593411
127438629	chr9:127438629:G:A	1.22141e-06	-1.34355e-10	-1.19064	0.000152737	-1.34355e-10	-1.17986
127438828	chr9:127438828:T:C	0.0003296	5.39403	-0.986802	0.000696644	1.55493	-1.21723
127438927	chr9:127438927:C:T	0.000325373	5.3697	-0.975372	0.000685966	1.53815	-1.2159
127438938	chr9:127438938:T:C	2.45974e-06	-1.34355e-10	-0.490589	0.000377199	-1.34355e-10	-0.275807
127438986	chr9:127438986:T:C	0.000875424	3.6945	1.68957	0.000467098	-0.602408	0.540367
127439246	chr9:127439246:G:A	0.000843784	3.67999	1.66726	0.000456312	-0.608233	0.52283
127439352	chr9:127439352:A:G	1.23233e-06	-1.34355e-10	-1.18174	0.000154327	-1.34355e-10	-1.16951
127439662	chr9:127439662:C:T	0.000293125	5.07893	-0.788983	0.000653034	1.4066	-1.13355
127439810	chr9:127439810:G:A	0.000745619	3.60667	1.6169	0.0004248	-0.640877	0.483914
127439985	chr9:127439985:C:T	3.29828e-06	-1.34355e-10	-0.197245	0.000587789	-1.34355e-10	0.167787
127440023	chr9:127440023:C:T	0.00031399	5.32986	-0.971139	0.000667817	1.51077	-1.21533
127440628	chr9:127440628:G:A	0.000795837	3.59172	1.69703	0.00044916	-0.647422	0.546221
127440696	chr9:127440696:C:T	1.05421e-06	-0.660273	-0.677584	0.00015399	-0.510107	-0.661586
127440870	chr9:127440870:C:T	6.93515e-06	-1.34355e-10	0.545957	0.000851756	-1.34355e-10	0.538719
127441024	chr9:127441024:C:T	1.04733e-06	-1.3444	-2.62286e-10	0.000112323	-1.4872	-2.62286e-10
127441495	chr9:127441495:C:A	1.48193e-06	-1.34355e-10	-0.997303	0.000156181	-1.34355e-10	-1.15757
127441561	chr9:127441561:G:C	0.000983234	3.7669	1.7333	0.000500373	-0.568302	0.575075
127442115	chr9:127442115:A:G	0.000644841	6.11045	-1.03209	0.00112731	2.03894	-1.21993
127442598	chr9:127442598:A:C	1.20043e-06	-1.34355e-10	-1.20797	0.000152949	-1.34355e-10	-1.17847
127442778	chr9:127442778:A:G	2.47933e-05	-1.34355e-10	1.81993	0.00251042	-1.34355e-10	1.61962
127443417	chr9:127443417:A:G	6.97285e-06	-1.34355e-10	0.551378	0.00085638	-1.34355e-10	0.544134
127443627	chr9:127443627:C:T	2.88006e-06	-1.34355e-10	-0.332833	0.000501818	-1.34355e-10	0.00965729
127444237	chr9:127444237:C:T	1.21323e-05	-1.34355e-10	1.10522	0.00113662	-1.34355e-10	0.827233
127444390	chr9:127444390:C:T	1.19694e-06	-1.34355e-10	-1.21088	0.000152091	-1.34355e-10	-1.1841
127444483	chr9:127444483:C:T	0.000262356	4.98409	-0.805036	0.000608534	1.34305	-1.14058
127444793	chr9:127444793:G:A	8.80307e-07	-1.51813	-2.62286e-10	9.9032e-05	-1.61314	-2.62286e-10
127447358	chr9:127447358:T:C	0.000277332	5.02808	-0.793506	0.000629445	1.37165	-1.13539
127447361	chr9:127447361:CTT:C	1.19691e-06	-1.34355e-10	-1.2109	0.000148227	-1.34355e-10	-1.20983
127447421	chr9:127447421:A:C	0.000272862	5.0385	-0.82018	0.000628332	1.38162	-1.14713
127447832	chr9:127447832:T:C	0.00222711	4.84921	1.4686	0.000516995	-0.304198	0.343651
127447993	chr9:127447993:TAAGTA:T	1.1871e-06	-1.34355e-10	-1.21913	0.000148704	-1.34355e-10	-1.20662
127448667	chr9:127448667:A:G	0.00052162	3.56751	1.29878	0.000313579	-0.686016	0.225485
127448930	chr9:127448930:C:T	1.79205e-06	-1.34355e-10	-0.807286	0.000232842	-1.34355e-10	-0.758222
127450158	chr9:127450158:A:G	1.24246e-06	-1.34355e-10	-1.17355	0.000155734	-1.34355e-10	-1.16043
127450524	chr9:127450524:C:A	1.18739e-06	-1.34355e-10	-1.21889	0.000147108	-1.34355e-10	-1.21741
127450597	chr9:127450597:T:A	0.000739725	3.5563	1.65933	0.000428814	-0.663715	0.516158
127450696	chr9:127450696:T:C	1.31451e-06	-1.34355e-10	-1.11718	0.00015553	-1.34355e-10	-1.16175
127451143	chr9:127451143:T:C	3.9186e-06	-1.34355e-10	-0.0249118	0.000431613	-1.34355e-10	-0.141051
127451229	chr9:127451229:A:G	0.000661074	3.59152	1.5117	0.000380154	-0.650901	0.382896
127451542	chr9:127451542:C:T	1.329e-06	-1.34355e-10	-1.10622	0.000156844	-1.34355e-10	-1.15333
127452529	chr9:127452529:G:T	1.35907e-06	-1.34355e-10	-1.08385	0.000185209	-1.34355e-10	-0.987095
127452970	chr9:127452970:C:T	0.000415897	5.6734	-1.03361	0.000883356	1.7937	-1.21856
127453000	chr9:127453000:G:A	0.000867126	3.65679	1.71775	0.000465862	-0.620956	0.556266
127453975	chr9:127453975:C:T	3.03443e-06	-0.280621	-2.62286e-10	0.000508823	0.02352	-2.62286e-10
127454771	chr9:127454771:C:G	0.000407122	5.65751	-1.03904	0.000823702	1.72493	-1.2197
127454968	chr9:127454968:A:C	6.87679e-06	-1.34355e-10	0.537506	0.000850223	-1.34355e-10	0.536918
127455182	chr9:127455182:C:T	1.34913e-06	-1.34355e-10	-1.09118	0.000183468	-1.34355e-10	-0.996539
127455247	chr9:127455247:C:CA	1.34075e-06	-1.34355e-10	-1.09741	0.000181954	-1.34355e-10	-1.00483
127456412	chr9:127456412:T:TTAG	0.000647023	3.77355	1.30818	0.000352245	-0.570326	0.226072
127456448	chr9:127456448:C:G	1.2176e-06	-1.34355e-10	-1.19376	0.000156528	-1.34355e-10	-1.15535
127456670	chr9:127456670:C:T	7.84567e-07	-1.63327	-2.62286e-10	0.000103049	-1.57338	-2.62286e-10
127456798	chr9:127456798:G:A	1.232e-06	-1.34355e-10	-1.182	0.000154082	-1.34355e-10	-1.17109
127456878	chr9:127456878:A:T	1.64241e-05	-1.34355e-10	1.4081	0.00149081	-1.34355e-10	1.09849
127457130	chr9:127457130:G:T	1.2026e-06	-1.34355e-10	-1.20616	0.000153296	-1.34355e-10	-1.17621
127457444	chr9:127457444:G:A	1.3918e-06	-1.34355e-10	-1.06005	0.000190995	-1.34355e-10	-0.956331
127457464	chr9:127457464:T:C	0.000448811	3.27801	1.43795	0.000315357	-0.777316	0.322441
127457527	chr9:127457527:T:C	1.176e-06	-1.22853	-2.62286e-10	9.82224e-05	-1.62135	-2.62286e-10
127457932	chr9:127457932:A:G	5.04723e-07	-0.856405	-1.21799	0.000204065	0.326656	-1.2168
127458382	chr9:127458382:T:C	2.62854e-06	-1.34355e-10	-0.424216	0.000406952	-1.34355e-10	-0.199886
127458394	chr9:127458394:C:A	0.000444595	3.27789	1.42863	0.000318242	-0.832076	0.386306
127458404	chr9:127458404:C:A	5.34193e-06	-1.34355e-10	0.284942	0.000576285	-1.34355e-10	0.148022
127458439	chr9:127458439:G:A	2.55153e-07	-1.54321	-1.21332	4.79746e-05	-1.14129	-1.19662
127458905	chr9:127458905:G:A	2.51747e-06	-1.34355e-10	-0.46739	0.000286614	-1.34355e-10	-0.550445
127459109	chr9:127459109:T:C	0.000781393	3.51141	1.75902	0.000427298	-0.736453	0.585353
127459253	chr9:127459253:G:A	7.01765e-06	-1.34355e-10	0.557782	0.00088896	-1.34355e-10	0.581472
127459684	chr9:127459684:G:C	3.93294e-06	-1.34355e-10	-0.0212584	0.000422333	-1.34355e-10	-0.162787
127460773	chr9:127460773:G:A	2.82761e-06	-1.34355e-10	-0.351214	0.000385059	-1.34355e-10	-0.255185
127461122	chr9:127461122:G:A	1.22264e-06	-1.34355e-10	-1.18963	0.000159546	-1.34355e-10	-1.13625
127461543	chr9:127461543:G:A	1.2348e-06	-1.34355e-10	-1.17973	0.000159943	-1.34355e-10	-1.13376
127462506	chr9:127462506:G:C	1.46782e-05	-1.34355e-10	1.29572	0.00133772	-1.34355e-10	0.990141
127462883	chr9:127462883:G:C	1.1965e-06	-1.34355e-10	-1.21124	0.000153381	-1.34355e-10	-1.17565
127462892	chr9:127462892:T:C	1.28347e-06	-1.34355e-10	-1.14108	0.000160913	-1.34355e-10	-1.12772
127462949	chr9:127462949:A:G	1.54958e-06	-1.34355e-10	-0.952662	0.000159828	-1.34355e-10	-1.13448
127463148	chr9:127463148:G:A	1.19037e-06	-1.34355e-10	-1.21638	0.000147251	-1.34355e-10	-1.21644
127464234	chr9:127464234:G:A	2.38517e-06	-1.34355e-10	-0.521373	0.000312853	-1.34355e-10	-0.462848
127464630	chr9:127464630:T:C	0.000473847	3.58119	1.18905	0.000278992	-0.709039	0.131641
127465077	chr9:127465077:C:CA	1.37536e-06	-1.34355e-10	-1.07193	0.000188163	-1.34355e-10	-0.971273
127465275	chr9:127465275:T:C	1.25541e-06	-1.34355e-10	-1.16319	0.000157093	-1.34355e-10	-1.15174
127466005	chr9:127466005:T:C	1.10698e-05	-1.34355e-10	1.01358	0.00102272	-1.34355e-10	0.721641
127466216	chr9:127466216:A:G	0.000257367	4.98309	-0.823228	0.000587477	1.30076	-1.1335
127466232	chr9:127466232:T:C	0.00044967	3.37569	1.34218	0.000286895	-0.796497	0.247033
127466290	chr9:127466290:C:G	0.000433498	3.34891	1.33234	0.000281386	-0.805765	0.236913
127466707	chr9:127466707:T:C	1.95407e-06	-1.34355e-10	-0.720729	0.000259675	-1.34355e-10	-0.649152
127466983	chr9:127466983:A:G	0.000335536	5.30402	-0.87894	0.000712191	1.51814	-1.15837
127467127	chr9:127467127:T:C	6.58195e-06	-1.34355e-10	0.493686	0.000801473	-1.34355e-10	0.477871
127467285	chr9:127467285:C:A	0.000379974	5.52613	-0.976674	0.000735478	1.60128	-1.20934
127467494	chr9:127467494:C:T	1.48738e-06	-1.34355e-10	-0.993627	0.000192318	-1.34355e-10	-0.949431
127467759	chr9:127467759:C:T	1.45689e-06	-1.34355e-10	-1.01434	0.000178395	-1.34355e-10	-1.02458
127468235	chr9:127468235:A:G	0.000911872	3.5629	1.86195	0.00048233	-0.668855	0.638903
127468432	chr9:127468432:G:A	1.19344e-06	-1.34355e-10	-1.21381	0.000147039	-1.34355e-10	-1.21788
127469138	chr9:127469138:A:G	0.00056922	3.45334	1.50028	0.000336573	-0.76174	0.371975
127469435	chr9:127469435:A:G	1.21786e-06	-1.34355e-10	-1.19355	0.000146738	-1.34355e-10	-1.21993
127469593	chr9:127469593:C:T	2.58454e-07	-1.55104	-1.19264	2.97582e-05	-1.65073	-1.16474
127469734	chr9:127469734:T:C	1.2595e-06	-1.34355e-10	-1.15993	0.000164251	-1.34355e-10	-1.10719
127469790	chr9:127469790:T:C	1.24607e-06	-1.34355e-10	-1.17065	0.000151216	-1.34355e-10	-1.18987
127470144	chr9:127470144:T:C	6.83433e-06	-1.34355e-10	0.531313	0.000809629	-1.34355e-10	0.487996
127470459	chr9:127470459:A:G	1.33578e-06	-1.34355e-10	-1.10113	0.000179678	-1.34355e-10	-1.01741
127470630	chr9:127470630:G:C	1.74235e-06	-1.34355e-10	-0.835409	0.000151859	-1.34355e-10	-1.18563
127470738	chr9:127470738:T:C	1.99506e-06	-0.699972	-2.62286e-10	0.000192195	-0.95007	-2.62286e-10
127470963	chr9:127470963:C:G	5.58908e-06	-1.34355e-10	0.33017	0.000662746	-1.34355e-10	0.287811
127471019	chr9:127471019:C:T	1.23416e-06	-1.34355e-10	-1.18025	0.00015326	-1.34355e-10	-1.17644
127471629	chr9:127471629:A:C	1.61665e-06	-0.910292	-2.62286e-10	0.000109979	-1.50829	-2.62286e-10
127471677	chr9:127471677:C:T	2.07578e-06	-1.34355e-10	-0.66031	0.000166807	-1.34355e-10	-1.09175
127471714	chr9:127471714:G:T	1.19046e-06	-1.34355e-10	-1.2163	0.000150498	-1.34355e-10	-1.19463
127471875	chr9:127471875:G:C	0.00156088	5.20763	0.75473	0.000266507	-0.378271	-0.244908
127472317	chr9:127472317:G:A	0.000208118	4.79073	-0.843267	0.000466933	1.1088	-1.1712
127472355	chr9:127472355:A:G	0.000252753	5.02287	-0.881099	0.000530441	1.24944	-1.18432
127472442	chr9:127472442:G:A	2.29619e-06	-0.559396	-2.62286e-10	0.00035581	-0.334184	-2.62286e-10
127472632	chr9:127472632:C:G	1.68848e-06	-1.34355e-10	-0.866817	0.000166985	-1.34355e-10	-1.09067
127472759	chr9:127472759:C:T	2.32187e-06	-1.34355e-10	-0.548275	0.000265601	-1.34355e-10	-0.626586
127472774	chr9:127472774:G:A	7.32587e-07	-1.65057	-0.0512481	0.000141532	-1.12365	-0.132411
127473006	chr9:127473006:AC:A	1.81494e-06	-1.34355e-10	-0.794592	0.00019749	-1.34355e-10	-0.922894
127473173	chr9:127473173:T:C	1.1863e-06	-1.34355e-10	-1.21981	0.000146787	-1.34355e-10	-1.2196
127473505	chr9:127473505:C:T	9.82082e-07	-1.40873	-2.62286e-10	0.000100022	-1.60319	-2.62286e-10
127473618	chr9:127473618:G:A	1.18632e-06	-1.34355e-10	-1.21979	0.000146791	-1.34355e-10	-1.21957
127474244	chr9:127474244:G:A	1.22033e-06	-1.34355e-10	-1.19153	0.000151626	-1.34355e-10	-1.18716
127474771	chr9:127474771:C:T	3.88255e-06	-0.0341524	-2.62286e-10	0.000260147	-0.647334	-2.62286e-10
127474789	chr9:127474789:G:A	9.3354e-07	-1.45942	-2.62286e-10	9.66208e-05	-1.63779	-2.62286e-10
127475073	chr9:127475073:T:TA	2.37061e-07	-1.61035	-1.21974	2.79802e-05	-1.65722	-1.21986
127475448	chr9:127475448:G:A	1.47669e-06	-1.34355e-10	-1.00084	0.000192505	-1.34355e-10	-0.948459
127475745	chr9:127475745:T:A	0.00206483	5.0235	1.21866	0.000340966	-0.479039	0.102242
127475843	chr9:127475843:T:C	0.000233085	5.09272	-1.03196	0.000534467	1.29131	-1.21862
127475881	chr9:127475881:C:T	0.000365427	5.5009	-0.990478	0.000707166	1.56594	-1.21325
127475912	chr9:127475912:G:A	7.28737e-06	1.30854	-0.713045	5.51786e-05	-1.64336	-0.554642
127476297	chr9:127476297:A:G	1.63902e-06	-1.34355e-10	-0.896547	0.000213584	-1.34355e-10	-0.84455
127476425	chr9:127476425:G:A	7.60111e-07	-1.64813	-0.0168025	0.000153688	-1.07239	-0.101266
127476550	chr9:127476550:A:G	1.85966e-06	-1.34355e-10	-0.770251	0.000240792	-1.34355e-10	-0.724646
127476680	chr9:127476680:T:C	5.78366e-06	-1.34355e-10	0.364391	0.000688205	-1.34355e-10	0.325506
127477063	chr9:127477063:G:A	1.1885e-06	-1.34355e-10	-1.21796	0.000146949	-1.34355e-10	-1.21849
127477408	chr9:127477408:A:G	2.13444e-06	-1.34355e-10	-0.632442	0.000344494	-1.34355e-10	-0.366505
127477621	chr9:127477621:G:A	0.0003059	5.18877	-0.856161	0.000596966	1.35905	-1.17577
127477692	chr9:127477692:G:A	1.37255e-06	-1.34355e-10	-1.07397	0.000166019	-1.34355e-10	-1.09648
127477697	chr9:127477697:C:T	1.60608e-06	-1.34355e-10	-0.916852	0.000208966	-1.34355e-10	-0.86641
127477755	chr9:127477755:A:C	1.8215e-06	-1.34355e-10	-0.790986	0.000235615	-1.34355e-10	-0.74638
127477770	chr9:127477770:G:A	3.36187e-06	-1.34355e-10	-0.178148	0.000399367	-1.34355e-10	-0.218699
127477906	chr9:127477906:G:A	2.65391e-07	-1.54485	-1.17235	2.94021e-05	-1.65465	-1.17286
127478040	chr9:127478040:A:G	2.54461e-05	-0.0542797	1.9002	0.000400129	-0.900055	0.683261
127478460	chr9:127478460:G:A	2.23089e-06	-1.34355e-10	-0.588244	0.000279987	-1.34355e-10	-0.573839
127478701	chr9:127478701:A:G	3.87783e-05	-0.0420888	2.3093	0.000554241	-0.890921	0.999939
127479598	chr9:127479598:A:G	2.44186e-06	-0.497885	-2.62286e-10	9.47502e-05	-1.65734	-2.62286e-10
127479772	chr9:127479772:C:T	7.80602e-07	-1.63834	-2.62286e-10	0.00014028	-1.26494	-2.62286e-10
127479830	chr9:127479830:C:T	0.000320224	5.24779	-0.869411	0.000615716	1.39468	-1.18047
127479887	chr9:127479887:A:G	2.78258e-05	-0.172504	2.10782	0.000427007	-0.986398	0.834617
127480870	chr9:127480870:G:A	1.22253e-06	-1.34355e-10	-1.18973	0.000151903	-1.34355e-10	-1.18534
127481174	chr9:127481174:T:C	1.43164e-06	-1.34355e-10	-1.03183	0.00018641	-1.34355e-10	-0.980633
127481341	chr9:127481341:C:T	1.18631e-06	-1.34355e-10	-1.2198	0.00014679	-1.34355e-10	-1.21958
127481567	chr9:127481567:G:A	0.000277121	5.24969	-1.01589	0.00059449	1.39611	-1.21699
127481927	chr9:127481927:C:T	2.59398e-06	-1.34355e-10	-0.437454	0.000245935	-1.34355e-10	-0.703514
127482166	chr9:127482166:G:A	8.96311e-07	-1.50011	-2.62286e-10	9.60109e-05	-1.64412	-2.62286e-10
127482523	chr9:127482523:T:G	1.37633e-06	-1.34355e-10	-1.07122	0.000166442	-1.34355e-10	-1.09393
127483266	chr9:127483266:G:C	0.000258515	5.18317	-1.01886	0.000568188	1.35121	-1.21734
127483508	chr9:127483508:G:T	0.000310362	5.2258	-0.878706	0.000605765	1.38148	-1.18357
127483913	chr9:127483913:CAACCTCCTG:C	1.19604e-06	-1.34355e-10	-1.21163	0.000149363	-1.34355e-10	-1.2022
127484222	chr9:127484222:C:T	9.86341e-07	-1.63744	0.233038	0.000216353	-1.00745	0.175779
127484381	chr9:127484381:T:C	5.10484e-05	-0.0554504	2.59758	0.000685751	-0.901596	1.22353
127484808	chr9:127484808:T:TC	0.000139115	4.55996	-1.0153	0.000360561	0.898912	-1.21983
127484885	chr9:127484885:G:A	2.81679e-05	-1.34355e-10	1.94754	0.00230126	-1.34355e-10	1.53263
127484901	chr9:127484901:G:A	1.49899e-06	-1.34355e-10	-0.985854	0.000173839	-1.34355e-10	-1.05045
127485076	chr9:127485076:G:T	0.000348733	5.42931	-0.965645	0.000634566	1.45996	-1.2156
127485611	chr9:127485611:G:T	1.40097e-06	-1.34355e-10	-1.05348	0.000151668	-1.34355e-10	-1.18689
127486087	chr9:127486087:T:A	0.000263133	5.27145	-1.08944	0.000600317	1.40751	-1.21863
127486366	chr9:127486366:G:A	1.32363e-06	-1.34355e-10	-1.11027	0.000158105	-1.34355e-10	-1.14532
127486372	chr9:127486372:C:T	1.58606e-06	-1.34355e-10	-0.929392	0.000206166	-1.34355e-10	-0.879901
127486865	chr9:127486865:C:T	0.00217556	4.95293	1.34146	0.000365657	-0.512281	0.205397
127488758	chr9:127488758:T:G	2.98275e-06	0.741276	-1.03908	3.97953e-05	-1.53191	-0.99292
127489336	chr9:127489336:C:A	8.15947e-07	-1.64085	0.0467946	0.000172404	-1.0215	-0.0372413
127489410	chr9:127489410:G:A	2.77926e-07	-1.45694	-1.2141	2.9216e-05	-1.63636	-1.1975
127489464	chr9:127489464:G:A	1.48023e-06	-1.34355e-10	-0.998446	0.000179016	-1.34355e-10	-1.02111
127489647	chr9:127489647:C:T	1.39877e-05	-1.34355e-10	1.24753	0.00152825	-1.34355e-10	1.1233
127490028	chr9:127490028:T:A	0.000341193	5.65407	-1.21226	0.000879471	1.74909	-1.17835
127490584	chr9:127490584:G:A	8.09453e-07	-1.60204	-2.62286e-10	9.48082e-05	-1.65672	-2.62286e-10
127491511	chr9:127491511:C:T	1.18898e-06	-1.34355e-10	-1.21755	0.000147027	-1.34355e-10	-1.21796
127491652	chr9:127491652:A:G	0.000300865	5.3719	-1.05589	0.000641281	1.47479	-1.21991
127491759	chr9:127491759:C:T	1.18959e-06	-1.34355e-10	-1.21703	0.00014746	-1.34355e-10	-1.21503
127492108	chr9:127492108:G:A	6.20418e-06	-1.34355e-10	0.434578	0.000736412	-1.34355e-10	0.39321
127492169	chr9:127492169:A:G	8.91333e-07	-1.50568	-2.62286e-10	9.62779e-05	-1.64134	-2.62286e-10
127492401	chr9:127492401:G:A	1.20152e-06	-1.34355e-10	-1.20706	0.000148835	-1.34355e-10	-1.20574
127493227	chr9:127493227:A:G	3.28311e-06	0.715566	-0.91742	4.30113e-05	-1.57152	-0.8756
127493289	chr9:127493289:C:T	0.000158381	4.75664	-1.08228	0.000435721	1.08758	-1.21916
127493948	chr9:127493948:G:A	3.01701e-07	-1.40817	-1.18079	3.1232e-05	-1.6224	-1.14474
127494912	chr9:127494912:G:A	0.000268198	5.09845	-0.897376	0.000564987	1.31799	-1.18977
127494926	chr9:127494926:G:A	0.00149013	4.92833	0.987643	0.000274007	-0.521992	-0.0734329
127495168	chr9:127495168:G:A	2.1905e-06	-1.34355e-10	-0.606518	0.00028506	-1.34355e-10	-0.55588
127495881	chr9:127495881:A:T	0.000271601	5.27929	-1.0656	0.000603822	1.41459	-1.21989
127496101	chr9:127496101:C:T	7.94434e-07	-1.62077	-2.62286e-10	0.000106174	-1.5435	-2.62286e-10
127496515	chr9:127496515:C:T	1.1977e-06	-1.34355e-10	-1.21024	0.000149195	-1.34355e-10	-1.20333
127496818	chr9:127496818:A:T	5.49953e-06	-1.34355e-10	0.314017	0.000652134	-1.34355e-10	0.27167
127496869	chr9:127496869:T:C	1.58606e-06	-1.34355e-10	-0.929392	0.000206166	-1.34355e-10	-0.879901
127497187	chr9:127497187:C:T	1.51558e-06	-1.34355e-10	-0.974844	0.000196303	-1.34355e-10	-0.928921
127497195	chr9:127497195:A:G	5.9404e-06	-1.34355e-10	0.39113	0.00064348	-1.34355e-10	0.258311
127497377	chr9:127497377:G:A	1.19735e-06	-1.34355e-10	-1.21054	0.000148292	-1.34355e-10	-1.2094
127497551	chr9:127497551:C:A	2.79212e-07	-1.45443	-1.212	2.94113e-05	-1.6362	-1.191
127498185	chr9:127498185:C:T	1.40936e-06	-1.34355e-10	-1.04751	0.000180836	-1.34355e-10	-1.01099
127498509	chr9:127498509:C:T	0.000233265	5.24389	-1.18236	0.000608164	1.37845	-1.17658
127498650	chr9:127498650:T:C	3.05871e-05	-1.34355e-10	2.02993	0.00262776	-1.34355e-10	1.66531
127498806	chr9:127498806:C:T	0.000316126	5.33139	-0.965897	0.000587501	1.38319	-1.21589
127498834	chr9:127498834:G:A	3.43367e-07	-1.41523	-1.04438	3.71415e-05	-1.62202	-0.971822
127499543	chr9:127499543:T:A	1.1959e-06	-1.34355e-10	-1.21175	0.000148624	-1.34355e-10	-1.20716
127499797	chr9:127499797:A:G	0.00132887	5.1598	0.641643	0.000232591	-0.417369	-0.341932
127499925	chr9:127499925:A:G	1.43161e-06	-1.34355e-10	-1.03185	0.000173891	-1.34355e-10	-1.05015
127499933	chr9:127499933:A:G	1.20575e-06	-1.34355e-10	-1.20355	0.000147019	-1.34355e-10	-1.21802
127500150	chr9:127500150:CA:C	0.000203632	4.93908	-1.01341	0.000491026	1.20455	-1.21663
127500155	chr9:127500155:G:T	0.00019874	4.90861	-1.00726	0.000481604	1.18436	-1.21582
127500318	chr9:127500318:G:A	0.00103961	4.643	0.912962	0.000237761	-0.612251	-0.125066
127500351	chr9:127500351:A:ACT	0.000981986	4.97718	0.52175	0.000199013	-0.494033	-0.42118
127500761	chr9:127500761:C:T	1.18759e-06	-1.34355e-10	-1.21872	0.000147335	-1.34355e-10	-1.21587
127500821	chr9:127500821:G:A	1.20332e-06	-1.34355e-10	-1.20557	0.000147648	-1.34355e-10	-1.21375
127501175	chr9:127501175:C:T	1.1901e-06	-1.34355e-10	-1.21661	0.00014678	-1.34355e-10	-1.21964
127501774	chr9:127501774:A:T	1.20292e-06	-1.34355e-10	-1.2059	0.000155062	-1.34355e-10	-1.16475
127502061	chr9:127502061:G:A	1.18616e-06	-1.34355e-10	-1.21992	0.000146834	-1.34355e-10	-1.21927
127502735	chr9:127502735:C:T	1.18885e-06	-1.34355e-10	-1.21766	0.000147039	-1.34355e-10	-1.21789
127502884	chr9:127502884:C:T	1.41925e-06	-1.34355e-10	-1.04052	0.000182873	-1.34355e-10	-0.999789
127504003	chr9:127504003:C:T	1.01873e-06	-1.37209	-2.62286e-10	9.69751e-05	-1.63413	-2.62286e-10
127504115	chr9:127504115:A:G	1.24132e-06	-1.17447	-2.62286e-10	0.000109515	-1.51252	-2.62286e-10
127504120	chr9:127504120:G:A	0.000335127	5.49371	-1.06984	0.000708763	1.57487	-1.21993
127504287	chr9:127504287:A:G	0.00436221	5.88314	1.10695	0.00042927	-0.152635	0.00614081
127505052	chr9:127505052:G:A	1.18955e-06	-1.34355e-10	-1.21707	0.000149694	-1.34355e-10	-1.19999
127505284	chr9:127505284:T:C	0.00076957	6.32826	-1.07307	0.000412326	1.03232	-1.21909
127505670	chr9:127505670:G:A	4.44143e-06	0.10033	-2.62286e-10	0.000347205	-0.358666	-2.62286e-10
127506076	chr9:127506076:G:A	1.38159e-06	-1.34355e-10	-1.06741	0.000150664	-1.34355e-10	-1.19353
127506077	chr9:127506077:G:C	7.9897e-07	-1.61508	-2.62286e-10	0.000109512	-1.51254	-2.62286e-10
127506813	chr9:127506813:G:A	1.33971e-06	-1.34355e-10	-1.0982	0.000178242	-1.34355e-10	-1.02544
127507507	chr9:127507507:A:G	0.00807385	6.8371	0.768635	0.000247564	-0.417147	-0.279763
127507910	chr9:127507910:G:A	1.58148e-06	-1.34355e-10	-0.932287	0.000205683	-1.34355e-10	-0.882244
127508407	chr9:127508407:C:T	1.28426e-06	-1.34355e-10	-1.14046	0.000159325	-1.34355e-10	-1.13763
127508555	chr9:127508555:G:A	1.18925e-06	-1.34355e-10	-1.21732	0.000146746	-1.34355e-10	-1.21988
127508772	chr9:127508772:G:A	0.000112537	4.35171	-1.01907	0.000195047	0.284581	-1.21992
127508781	chr9:127508781:A:G	2.29403e-06	-1.34355e-10	-0.560336	0.000261949	-1.34355e-10	-0.64043
127509387	chr9:127509387:A:G	0.00130164	5.94065	-0.159914	0.000100962	-0.839719	-0.754122
127509494	chr9:127509494:G:T	1.44103e-06	-1.34355e-10	-1.02529	0.000185738	-1.34355e-10	-0.984241
127509727	chr9:127509727:T:G	0.000277896	4.03955	0.197049	9.14853e-05	-1.32245	-0.369953
127510138	chr9:127510138:G:A	3.17391e-07	-1.33281	-1.20546	9.40772e-05	-0.46399	-1.20048
127511179	chr9:127511179:G:A	5.8331e-07	-0.899781	-1.0299	0.000104811	-0.546182	-1.01024
127511186	chr9:127511186:AGGTGTGCACCACCATGCCC:A	1.34864e-06	-1.09155	-2.62286e-10	0.00026602	-0.625008	-2.62286e-10
127511263	chr9:127511263:G:A	2.55131e-06	-1.34355e-10	-0.454037	0.000333323	-1.34355e-10	-0.39947
127511604	chr9:127511604:T:C	1.80414e-06	-1.34355e-10	-0.800562	0.000173898	-1.34355e-10	-1.05011
127511932	chr9:127511932:A:G	0.00101996	6.59266	-1.05579	7.60492e-05	-0.657284	-1.21992
127511934	chr9:127511934:A:C	0.00097687	6.53314	-1.03944	7.44834e-05	-0.67831	-1.21969
127511980	chr9:127511980:C:T	2.26594e-06	-1.34355e-10	-0.572654	0.000367377	-1.34355e-10	-0.302193
127512011	chr9:127512011:T:G	0.000299664	5.20667	-0.894657	0.000299728	0.701416	-1.20712
127512109	chr9:127512109:T:G	2.34253e-06	-1.34355e-10	-0.539416	0.00026724	-1.34355e-10	-0.620433
127512364	chr9:127512364:C:T	7.65661e-05	-1.34355e-10	2.94751	0.00706525	-1.34355e-10	2.65436
127512843	chr9:127512843:C:T	1.54416e-06	-1.34355e-10	-0.956166	0.000161899	-1.34355e-10	-1.12161
127512920	chr9:127512920:G:A	5.46002e-06	-1.34355e-10	0.306807	0.000589926	-1.34355e-10	0.171416
127513503	chr9:127513503:T:C	3.21674e-07	-1.46668	-1.05818	3.31044e-05	-1.63821	-1.07071
127514129	chr9:127514129:C:T	1.9489e-06	-1.34355e-10	-0.72338	0.000233837	-1.34355e-10	-0.753956
127514401	chr9:127514401:C:T	1.32349e-05	-1.34355e-10	1.19221	0.00150704	-1.34355e-10	1.10932
127515207	chr9:127515207:C:T	1.63939e-06	-1.34355e-10	-0.896321	0.000187285	-1.34355e-10	-0.975952
127515286	chr9:127515286:C:T	0.00331975	5.27852	1.43848	0.000201929	-1.07419	0.173523
127515380	chr9:127515380:G:A	2.26581e-06	-1.34355e-10	-0.572714	0.000268851	-1.34355e-10	-0.614424
127515390	chr9:127515390:G:A	1.49623e-06	-1.34355e-10	-0.987697	0.000183244	-1.34355e-10	-0.997761
127515484	chr9:127515484:G:A	0.00230945	4.79301	1.56111	0.000195379	-1.19743	0.263787
127515485	chr9:127515485:C:T	1.19181e-06	-1.34355e-10	-1.21517	0.000152855	-1.34355e-10	-1.17909
127515543	chr9:127515543:AC:A	0.00577017	5.75863	1.51118	0.000262136	-0.890217	0.250499
127516260	chr9:127516260:G:A	0.000222654	4.93057	-0.915591	0.000255895	0.547513	-1.21133
127516355	chr9:127516355:G:A	0.00334743	5.41089	1.31441	0.000193014	-1.0365	0.0906841
127516388	chr9:127516388:C:T	0.00546665	6.01078	1.20499	0.000214056	-0.855611	0.013266
127518310	chr9:127518310:G:A	0.00273201	5.70251	0.81964	0.000145913	-0.96236	-0.263211
127518911	chr9:127518911:T:C	0.00250796	5.3728	1.06378	0.000185243	-1.04455	0.0576421
127518935	chr9:127518935:A:T	3.13159e-05	-1.34355e-10	2.05348	0.00263445	-1.34355e-10	1.66785
127519302	chr9:127519302:CCT:C	1.99768e-06	-1.34355e-10	-0.698659	0.000238206	-1.34355e-10	-0.735446
127519654	chr9:127519654:T:C	1.60529e-06	-1.34355e-10	-0.91734	0.000208927	-1.34355e-10	-0.866596
127519818	chr9:127519818:G:A	0.000434848	5.53302	-0.848669	0.000663899	1.48415	-1.1946
127519983	chr9:127519983:A:G	1.20675e-06	-1.34355e-10	-1.20272	0.000151762	-1.34355e-10	-1.18627
127520031	chr9:127520031:A:G	0.00471963	6.09206	0.976775	0.000181396	-0.852822	-0.155079
127520075	chr9:127520075:C:T	1.07956e-06	-1.31409	-2.62286e-10	0.000101935	-1.58424	-2.62286e-10
127520560	chr9:127520560:T:G	9.68379e-05	3.62823	-0.445839	3.84046e-05	-1.61658	-0.943825
127520845	chr9:127520845:C:T	3.61697e-07	-1.51526	-0.892336	3.51339e-05	-1.6563	-0.993112
127520861	chr9:127520861:G:C	3.03253e-05	2.72407	-0.702729	3.08415e-05	-1.65734	-1.12238
127521422	chr9:127521422:G:A	1.18965e-06	-1.34355e-10	-1.21698	0.000146739	-1.34355e-10	-1.21992
127522373	chr9:127522373:C:G	0.00317232	5.18909	1.48248	0.000456381	-0.249784	0.164532
127522768	chr9:127522768:G:C	1.20088e-06	-1.34355e-10	-1.20759	0.000150858	-1.34355e-10	-1.19224
127523560	chr9:127523560:T:C	1.20706e-06	-1.34355e-10	-1.20246	0.000147986	-1.34355e-10	-1.21146
127523561	chr9:127523561:T:G	1.22791e-06	-1.34355e-10	-1.18533	0.00014946	-1.34355e-10	-1.20155
127523871	chr9:127523871:A:G	0.0183511	7.0126	1.4142	0.000682915	0.184107	0.133683
127524266	chr9:127524266:G:A	1.23043e-06	-1.34355e-10	-1.18329	0.000149672	-1.34355e-10	-1.20013
127524602	chr9:127524602:G:A	1.18689e-06	-1.34355e-10	-1.21931	0.000150065	-1.34355e-10	-1.19751
127524742	chr9:127524742:A:G	1.31412e-06	-1.11748	-2.62286e-10	0.000112807	-1.48291	-2.62286e-10
127525008	chr9:127525008:C:A	1.78656e-06	-0.77078	-0.039572	0.000431838	0.102082	-0.242613
127526438	chr9:127526438:C:A	0.00629075	5.93627	1.41992	0.00250676	1.52612	0.0920473
127526593	chr9:127526593:G:A	1.21602e-06	-1.34355e-10	-1.19506	0.000147052	-1.34355e-10	-1.21779
127526864	chr9:127526864:G:A	1.19424e-06	-1.34355e-10	-1.21313	0.000147035	-1.34355e-10	-1.21791
127526885	chr9:127526885:C:T	0.0212257	7.68394	0.888376	0.000638519	0.509581	-0.259011
127526952	chr9:127526952:GT:G	0.0228937	7.49283	1.15514	0.000705341	0.410592	-0.0604909
127527174	chr9:127527174:C:T	1.56701e-06	-1.34355e-10	-0.941478	0.000191115	-1.34355e-10	-0.955704
127527206	chr9:127527206:G:A	8.12545e-07	-1.59823	-2.62286e-10	0.000111212	-1.49714	-2.62286e-10
127527454	chr9:127527454:C:T	1.48461e-06	-1.34355e-10	-0.995493	0.000191725	-1.34355e-10	-0.952517
127527613	chr9:127527613:C:A	1.56366e-06	-1.34355e-10	-0.943616	0.00020587	-1.34355e-10	-0.881337
127527672	chr9:127527672:G:A	2.37208e-07	-1.64965	-1.17982	4.86126e-05	-1.17004	-1.15466
127528703	chr9:127528703:A:C	1.30049e-06	-1.34355e-10	-1.12791	0.000154994	-1.34355e-10	-1.16519
127529115	chr9:127529115:A:G	1.20985e-06	-1.34355e-10	-1.20015	0.000148384	-1.34355e-10	-1.20878
127529706	chr9:127529706:CATT:C	4.45409e-07	-1.56783	-0.631575	0.000100169	-0.782841	-0.818876
127529827	chr9:127529827:T:G	1.57415e-06	-1.34355e-10	-0.936927	0.000162705	-1.34355e-10	-1.11664
127530304	chr9:127530304:G:A	1.66931e-06	-1.34355e-10	-0.878236	0.000169003	-1.34355e-10	-1.07866
127530868	chr9:127530868:G:T	1.58596e-06	-1.34355e-10	-0.929459	0.000164508	-1.34355e-10	-1.10562
127530888	chr9:127530888:T:C	2.54894e-07	-1.53883	-1.21873	2.81707e-05	-1.65344	-1.21686
127531144	chr9:127531144:C:T	0.000237285	5.2907	-1.21209	0.000141269	-0.405965	-0.851949
127531190	chr9:127531190:T:A	0.000984263	6.10555	-0.604303	3.09157e-05	-1.65254	-1.12478
127531207	chr9:127531207:A:G	1.6037e-06	-1.34355e-10	-0.918329	0.000165665	-1.34355e-10	-1.09861
127531249	chr9:127531249:A:G	1.54132e-06	-1.34355e-10	-0.958007	0.000161528	-1.34355e-10	-1.1239
127531312	chr9:127531312:A:G	0.00133224	6.39862	-0.59465	3.13755e-05	-1.64257	-1.11998
127532760	chr9:127532760:C:T	1.80671e-06	-1.34355e-10	-0.799137	0.000203348	-1.34355e-10	-0.89366
127532886	chr9:127532886:C:T	0.00103043	6.01139	-0.464304	3.20117e-05	-1.65443	-1.08805
127533260	chr9:127533260:C:T	0.00116616	6.29575	-0.624916	3.06082e-05	-1.64635	-1.14097
127534205	chr9:127534205:T:G	0.000476704	5.22917	-0.452918	6.73499e-05	-0.918615	-1.08006
127534967	chr9:127534967:C:T	0.000841981	5.99505	-0.649935	3.00947e-05	-1.65459	-1.14964
127535130	chr9:127535130:C:T	0.000656226	5.62279	-0.526926	7.45035e-05	-0.787275	-1.11046
127535270	chr9:127535270:GC:G	1.54834e-06	-1.34355e-10	-0.953459	0.000162085	-1.34355e-10	-1.12046
127535686	chr9:127535686:T:C	2.65703e-07	-1.51672	-1.19931	7.16566e-05	-0.724506	-1.21219
127535817	chr9:127535817:G:A	1.08045e-06	-0.101834	-1.21143	4.92421e-05	-1.09255	-1.21928
127535937	chr9:127535937:C:A	2.72749e-07	-1.54644	-1.14341	2.93935e-05	-1.6562	-1.17161
127536007	chr9:127536007:G:A	0.000168658	4.94613	-1.2089	0.000126677	-0.546745	-0.820191
127536150	chr9:127536150:G:A	2.50073e-06	-1.34355e-10	-0.474065	0.000283751	-1.34355e-10	-0.560483
127536887	chr9:127536887:G:A	1.82306e-06	-1.34355e-10	-0.790129	0.000204829	-1.34355e-10	-0.886405
127536966	chr9:127536966:G:A	2.69396e-07	-1.50061	-1.20161	7.49897e-05	-0.678095	-1.21313
127537293	chr9:127537293:G:A	1.47697e-06	-1.00065	-2.62286e-10	0.000100603	-1.5974	-2.62286e-10
127537818	chr9:127537818:CTG:C	2.66359e-07	-1.49815	-1.21541	7.62772e-05	-0.673044	-1.20116
127538128	chr9:127538128:C:T	2.67405e-07	-1.55231	-1.15733	2.9091e-05	-1.65558	-1.18257
127538498	chr9:127538498:G:A	3.30113e-07	-1.49773	-1.00123	8.65719e-05	-0.667401	-1.0802
127538711	chr9:127538711:G:A	2.50649e-07	-1.55782	-1.21652	7.12008e-05	-0.755932	-1.18714
127538761	chr9:127538761:A:G	2.61146e-07	-1.51425	-1.21907	7.19221e-05	-0.714704	-1.21829
127539352	chr9:127539352:G:T	4.22524e-05	3.32604	-0.97302	2.8746e-05	-1.65134	-1.19874
127539380	chr9:127539380:C:T	1.18804e-06	-1.34355e-10	-1.21834	0.000154647	-1.34355e-10	-1.16744
127539608	chr9:127539608:G:C	1.18714e-06	-1.34355e-10	-1.2191	0.00015114	-1.34355e-10	-1.19037
127539761	chr9:127539761:G:C	1.42587e-06	-1.34355e-10	-1.03587	0.000184754	-1.34355e-10	-0.989558
127539970	chr9:127539970:T:C	8.22476e-07	-1.58608	-2.62286e-10	0.000109907	-1.50894	-2.62286e-10
127540086	chr9:127540086:C:T	1.53674e-06	-1.34355e-10	-0.960984	0.00017408	-1.34355e-10	-1.04906
127540340	chr9:127540340:G:A	1.48668e-06	-1.34355e-10	-0.994103	0.000169468	-1.34355e-10	-1.07592
127540490	chr9:127540490:T:A	1.19018e-06	-1.34355e-10	-1.21654	0.000148813	-1.34355e-10	-1.20589
127540518	chr9:127540518:G:A	1.1396e-05	-1.34355e-10	1.04262	0.000971866	-1.34355e-10	0.670638
127540549	chr9:127540549:C:T	1.19315e-06	-1.34355e-10	-1.21405	0.000156335	-1.34355e-10	-1.15658
127540961	chr9:127540961:A:G	0.00187255	7.05912	-0.914711	3.00903e-05	-1.60617	-1.19821
127540996	chr9:127540996:A:G	1.29592e-06	-1.34355e-10	-1.13142	0.000168533	-1.34355e-10	-1.08145
127541297	chr9:127541297:A:G	5.19292e-06	-1.34355e-10	0.25665	0.000585062	-1.34355e-10	0.163138
127541361	chr9:127541361:A:G	0.000293251	5.50932	-1.21894	0.000123379	-0.513926	-0.879396
127541388	chr9:127541388:C:A	4.49551e-07	-1.25588	-0.934269	5.06197e-05	-1.26516	-1.01908
127541471	chr9:127541471:G:C	0.00484877	8.31091	-1.21508	5.08851e-05	-1.50113	-0.777884
127541544	chr9:127541544:C:T	2.45387e-06	-1.34355e-10	-0.492978	0.000258241	-1.34355e-10	-0.654687
127541978	chr9:127541978:T:C	3.55563e-06	-1.34355e-10	-0.122113	0.000336607	-1.34355e-10	-0.389663
127542096	chr9:127542096:G:A	2.94648e-06	-1.34355e-10	-0.310035	0.00030099	-1.34355e-10	-0.501505
127542110	chr9:127542110:G:A	1.42289e-06	-1.34355e-10	-1.03795	0.000167282	-1.34355e-10	-1.0889
127542340	chr9:127542340:G:A	1.18842e-06	-1.34355e-10	-1.21802	0.00014944	-1.34355e-10	-1.20169
127543550	chr9:127543550:T:C	1.27804e-06	-1.34355e-10	-1.14532	0.000148007	-1.34355e-10	-1.21132
127544318	chr9:127544318:G:A	1.57771e-06	-1.34355e-10	-0.934669	0.000171824	-1.34355e-10	-1.06211
127544387	chr9:127544387:A:G	1.19237e-06	-1.34355e-10	-1.21471	0.000149505	-1.34355e-10	-1.20125
127544458	chr9:127544458:G:A	8.11348e-07	-1.5997	-2.62286e-10	0.00010794	-1.527	-2.62286e-10
127544589	chr9:127544589:C:T	1.90964e-06	-1.34355e-10	-0.743732	0.000166633	-1.34355e-10	-1.09279
127544793	chr9:127544793:C:T	2.0543e-06	-1.34355e-10	-0.670709	0.000227506	-1.34355e-10	-0.781406
127545279	chr9:127545279:TCCCTGGCCTCCACTCCCACAGC:T	1.38593e-06	-1.34355e-10	-1.06427	0.000153193	-1.34355e-10	-1.17688
127545578	chr9:127545578:T:A	1.58228e-06	-1.34355e-10	-0.93178	0.000182968	-1.34355e-10	-0.999268
127546077	chr9:127546077:A:G	0.191124	10.634	0.136053	5.34615e-05	-1.22186	-1.00776
127546160	chr9:127546160:T:C	0.193755	10.7835	0.000167865	5.1182e-05	-1.2028	-1.0704
127546178	chr9:127546178:T:A	0.16994	10.6087	0.0438087	5.03344e-05	-1.23582	-1.05407
127546564	chr9:127546564:T:C	0.000542974	5.78152	-0.875104	3.42264e-05	-1.45675	-1.21883
127546701	chr9:127546701:C:T	2.74268e-06	-0.381711	-2.62286e-10	0.00021981	-0.815819	-2.62286e-10
127546745	chr9:127546745:T:C	0.0329065	9.18433	-0.173549	4.10019e-05	-1.43682	-1.05814
127546749	chr9:127546749:T:C	0.000268228	5.24181	-1.04062	9.04349e-05	-0.506445	-1.19751
127546917	chr9:127546917:G:A	0.0735483	10.2563	-0.441287	4.4326e-05	-1.27048	-1.14652
127547013	chr9:127547013:C:T	1.40261e-06	-1.34355e-10	-1.05231	0.000162973	-1.34355e-10	-1.11499
127547560	chr9:127547560:G:A	0.00365914	7.5868	-0.77246	3.1804e-05	-1.58885	-1.16014
127547564	chr9:127547564:A:G	0.000101662	4.06776	-0.836748	6.5153e-05	-0.827618	-1.20422
127547599	chr9:127547599:AG:A	1.23484e-06	-1.34355e-10	-1.17971	0.000147115	-1.34355e-10	-1.21736
127547654	chr9:127547654:A:G	5.73778e-07	-1.57062	-0.375543	5.2319e-05	-1.64214	-0.609077
127547667	chr9:127547667:G:A	1.21272e-06	-1.34355e-10	-1.19778	0.000146825	-1.34355e-10	-1.21934
127547795	chr9:127547795:C:A	0.0449525	9.44514	-0.122425	4.37679e-05	-1.39336	-1.03632
127547824	chr9:127547824:C:T	1.22007e-06	-1.34355e-10	-1.19174	0.000155803	-1.34355e-10	-1.15999
127547894	chr9:127547894:A:G	0.00124101	6.65246	-0.919426	4.02993e-05	-1.29742	-1.21482
127548047	chr9:127548047:A:G	1.33293e-06	-1.34355e-10	-1.10326	0.000182262	-1.34355e-10	-1.00314
127548053	chr9:127548053:C:T	0.0444429	10.2298	-0.91846	4.14286e-05	-1.27261	-1.212
127548056	chr9:127548056:C:T	0.0428388	10.2022	-0.927598	4.12901e-05	-1.2775	-1.21045
127548396	chr9:127548396:G:A	1.35669e-06	-1.34355e-10	-1.0856	0.000187207	-1.34355e-10	-0.976367
127548555	chr9:127548555:A:G	4.66265e-07	-1.36487	-0.788781	0.000150041	-0.380289	-0.81738
127549169	chr9:127549169:A:G	1.7264e-05	-1.34355e-10	1.45798	0.00170426	-1.34355e-10	1.2323
127549328	chr9:127549328:G:A	8.16936e-07	-1.59284	-2.62286e-10	0.000180558	-1.01253	-2.62286e-10
127549397	chr9:127549397:ACACT:A	1.92958e-06	-1.34355e-10	-0.733341	0.000231058	-1.34355e-10	-0.765912
127549449	chr9:127549449:G:A	3.74861e-07	-1.27088	-1.10096	2.86495e-05	-1.6396	-1.21384
127549747	chr9:127549747:T:C	1.80021e-06	-1.34355e-10	-0.802744	0.000231971	-1.34355e-10	-0.761969
127549801	chr9:127549801:C:T	7.66644e-07	-1.65638	-2.62286e-10	9.61231e-05	-1.64295	-2.62286e-10
127551094	chr9:127551094:A:G	7.44482e-06	-1.34355e-10	0.616873	0.000829614	-1.34355e-10	0.512379
127551132	chr9:127551132:T:C	8.73652e-07	-1.52572	-2.62286e-10	9.82223e-05	-1.62135	-2.62286e-10
127551352	chr9:127551352:G:A	1.61178e-06	-1.34355e-10	-0.913309	0.000209841	-1.34355e-10	-0.862231
127551470	chr9:127551470:T:C	1.00258e-06	-1.38807	-2.62286e-10	0.000136493	-1.29231	-2.62286e-10
127551544	chr9:127551544:T:A	2.33969e-07	-1.65292	-1.1903	3.18266e-05	-1.59845	-1.14982
127551950	chr9:127551950:C:T	2.73403e-06	-1.34355e-10	-0.38487	0.000325689	-1.34355e-10	-0.422639
127552527	chr9:127552527:T:C	1.60116e-06	-1.34355e-10	-0.919917	0.000192199	-1.34355e-10	-0.950049
127553433	chr9:127553433:C:T	1.26389e-06	-1.34355e-10	-1.15645	0.00015095	-1.34355e-10	-1.19164
127554073	chr9:127554073:G:A	5.89337e-06	-1.34355e-10	0.383183	0.000642652	-1.34355e-10	0.257022
127554185	chr9:127554185:C:G	1.39334e-06	-1.34355e-10	-1.05894	0.000172319	-1.34355e-10	-1.05924
127554750	chr9:127554750:G:A	3.91963e-07	-1.32347	-1.00376	3.65252e-05	-1.54324	-1.06734
127555300	chr9:127555300:G:A	1.34141e-06	-1.34355e-10	-1.09693	0.000154059	-1.34355e-10	-1.17125
127555839	chr9:127555839:G:A	4.72858e-07	-1.1772	-0.962402	3.98477e-05	-1.5869	-0.936621
127555929	chr9:127555929:G:T	1.60953e-06	-1.34355e-10	-0.914704	0.000222522	-1.34355e-10	-0.803556
127556305	chr9:127556305:T:A	3.36026e-06	0.853337	-1.03197	0.00208338	2.3845	-0.951333
127556399	chr9:127556399:C:T	3.1187e-06	-1.34355e-10	-0.253228	0.000355813	-1.34355e-10	-0.334175
127556543	chr9:127556543:T:C	3.17245e-06	-1.34355e-10	-0.236141	0.000367699	-1.34355e-10	-0.301317
127556576	chr9:127556576:A:G	2.75583e-06	-1.34355e-10	-0.376926	0.000321022	-1.34355e-10	-0.437069
127557281	chr9:127557281:G:A	4.72727e-07	-1.30483	-0.835049	4.32329e-05	-1.54963	-0.892352
127557658	chr9:127557658:A:G	5.4541e-06	-1.34355e-10	0.305721	0.000606007	-1.34355e-10	0.19831
127557840	chr9:127557840:T:C	3.92491e-07	-1.3869	-0.938992	6.84623e-05	-0.92785	-1.05445
127557931	chr9:127557931:C:T	2.24229e-06	-1.34355e-10	-0.583149	0.000236243	-1.34355e-10	-0.743719
127558004	chr9:127558004:T:C	4.11718e-07	-1.49435	-0.783709	7.86591e-05	-1.10236	-0.741101
127558171	chr9:127558171:C:G	1.28136e-06	-1.34355e-10	-1.14273	0.000158264	-1.34355e-10	-1.14432
127558278	chr9:127558278:C:T	3.24421e-07	-1.48503	-1.03133	6.11932e-05	-1.00318	-1.09136
127558426	chr9:127558426:T:C	9.1354e-07	-1.48107	-2.62286e-10	0.000103022	-1.57364	-2.62286e-10
127558838	chr9:127558838:T:C	2.3086e-07	-1.65344	-1.20315	3.01054e-05	-1.59346	-1.21041
127558843	chr9:127558843:C:T	2.78562e-07	-1.61783	-1.05093	3.32586e-05	-1.65209	-1.05217
127559021	chr9:127559021:T:C	1.50032e-06	-1.34355e-10	-0.984967	0.00017644	-1.34355e-10	-1.0356
127559375	chr9:127559375:G:A	4.1755e-06	-1.34355e-10	0.0385887	0.00041729	-1.34355e-10	-0.174799
127559862	chr9:127559862:C:T	2.36733e-06	-1.34355e-10	-0.528882	0.000314715	-1.34355e-10	-0.456914
127559883	chr9:127559883:G:A	3.34177e-07	-1.45439	-1.03234	3.77715e-05	-1.55078	-1.02624
127559896	chr9:127559896:C:T	3.24301e-07	-1.47477	-1.04195	3.68505e-05	-1.56568	-1.03603
127560439	chr9:127560439:GC:G	3.22779e-07	-1.47041	-1.05102	3.66258e-05	-1.56271	-1.04512
127560513	chr9:127560513:T:G	2.3361e-07	-1.64993	-1.19482	2.88468e-05	-1.65066	-1.19592
127560569	chr9:127560569:C:A	1.31379e-06	-1.34355e-10	-1.11773	0.000172277	-1.34355e-10	-1.05947
127560972	chr9:127560972:T:G	1.33383e-06	-1.34355e-10	-1.10259	0.000175651	-1.34355e-10	-1.04008
127561139	chr9:127561139:G:A	1.556e-06	-1.34355e-10	-0.948526	0.000191092	-1.34355e-10	-0.955827
127561176	chr9:127561176:G:A	8.28305e-07	-1.57902	-2.62286e-10	0.000108308	-1.5236	-2.62286e-10
127561206	chr9:127561206:G:T	1.52653e-05	2.49199	-1.15705	0.000247544	0.489636	-1.18663
127561681	chr9:127561681:C:T	1.2811e-06	-1.34355e-10	-1.14293	0.00016677	-1.34355e-10	-1.09197
127561808	chr9:127561808:A:G	1.28914e-06	-1.34355e-10	-1.13667	0.000168113	-1.34355e-10	-1.08395
127561875	chr9:127561875:A:G	2.46265e-07	-1.65477	-1.13722	3.43346e-05	-1.58479	-1.08763
127562251	chr9:127562251:C:A	2.45806e-07	-1.65258	-1.14128	3.38201e-05	-1.59463	-1.09289
127562985	chr9:127562985:T:C	2.05621e-05	2.85269	-1.21988	0.00027486	0.619589	-1.21191
127563055	chr9:127563055:C:G	3.70263e-07	-1.54379	-0.840395	4.7338e-05	-1.47559	-0.875674
127563134	chr9:127563134:G:T	2.45648e-07	-1.65112	-1.14338	3.35891e-05	-1.59881	-1.09557
127563333	chr9:127563333:A:C	1.28912e-06	-1.34355e-10	-1.13669	0.000168109	-1.34355e-10	-1.08397
127563528	chr9:127563528:T:C	8.61142e-07	-1.54014	-2.62286e-10	9.47725e-05	-1.6571	-2.62286e-10
127563961	chr9:127563961:G:A	1.35264e-06	-1.34355e-10	-1.08859	0.000178712	-1.34355e-10	-1.02281
127564242	chr9:127564242:G:A	2.51964e-07	-1.58404	-1.18507	2.97121e-05	-1.64833	-1.16869
127564278	chr9:127564278:A:G	2.45605e-07	-1.63169	-1.16299	3.15304e-05	-1.61529	-1.14234
127564569	chr9:127564569:T:C	1.62993e-06	-1.34355e-10	-0.902109	0.00018982	-1.34355e-10	-0.962502
127564593	chr9:127564593:T:C	1.22373e-06	-1.18874	-2.62286e-10	0.000190827	-0.957216	-2.62286e-10
127564608	chr9:127564608:C:T	4.13611e-07	-1.62068	-0.652793	4.85381e-05	-1.57103	-0.755198
127564758	chr9:127564758:A:G	2.46546e-07	-1.64938	-1.14147	3.35003e-05	-1.60385	-1.09317
127564805	chr9:127564805:G:A	2.27399e-06	-1.34355e-10	-0.569109	0.000267286	-1.34355e-10	-0.620261
127565005	chr9:127565005:T:C	2.51636e-07	-1.59735	-1.17307	3.03112e-05	-1.64293	-1.15413
127565074	chr9:127565074:A:C	2.50766e-07	-1.59538	-1.1785	3.00889e-05	-1.64387	-1.16056
127565121	chr9:127565121:C:T	2.54782e-07	-1.58619	-1.1718	3.0211e-05	-1.64769	-1.15268
127565378	chr9:127565378:T:C	1.18627e-06	-1.34355e-10	-1.21983	0.000150182	-1.34355e-10	-1.19673
127565400	chr9:127565400:G:A	2.95674e-06	-1.34355e-10	-0.30656	0.000342264	-1.34355e-10	-0.372999
127565852	chr9:127565852:G:A	2.97474e-07	-1.55428	-1.04879	3.45934e-05	-1.6201	-1.04482
127565988	chr9:127565988:A:C	1.1867e-06	-1.34355e-10	-1.21947	0.000147167	-1.34355e-10	-1.21702
127566200	chr9:127566200:G:A	1.29023e-06	-1.34355e-10	-1.13583	0.000168296	-1.34355e-10	-1.08286
127566220	chr9:127566220:T:C	2.52137e-07	-1.62968	-1.13875	3.072e-05	-1.62196	-1.1617
127566327	chr9:127566327:A:G	2.48152e-07	-1.6035	-1.18085	3.01292e-05	-1.63974	-1.16335
127566376	chr9:127566376:A:C	2.34766e-07	-1.65011	-1.1897	3.18226e-05	-1.5744	-1.174
127566503	chr9:127566503:C:G	1.93183e-06	-1.34355e-10	-0.732179	0.000221319	-1.34355e-10	-0.808975
127566520	chr9:127566520:C:T	2.11588e-06	-1.34355e-10	-0.641176	0.000244987	-1.34355e-10	-0.707377
127566796	chr9:127566796:A:C	2.49919e-07	-1.59435	-1.18291	2.99142e-05	-1.64437	-1.16587
127566808	chr9:127566808:G:A	1.63911e-05	1.40609	-2.62286e-10	0.00132794	0.9828	-2.62286e-10
127567376	chr9:127567376:T:C	2.11721e-05	2.88171	-1.21968	0.000281911	0.643411	-1.2104
127567507	chr9:127567507:T:C	2.85387e-07	-1.46786	-1.1767	3.07009e-05	-1.63236	-1.15193
127567757	chr9:127567757:A:G	2.53835e-07	-1.62141	-1.1403	3.05158e-05	-1.63018	-1.16016
127567852	chr9:127567852:C:T	6.3121e-05	3.89153	-1.13713	0.00208045	2.51634	-1.08458
127567949	chr9:127567949:G:T	6.1484e-05	3.8699	-1.14177	0.00202931	2.49765	-1.09078
127568010	chr9:127568010:C:T	1.65683e-06	-1.34355e-10	-0.885742	0.000193026	-1.34355e-10	-0.945758
127568269	chr9:127568269:G:A	2.3977e-07	-1.64847	-1.17025	3.242e-05	-1.57923	-1.15058
127568762	chr9:127568762:G:T	1.72045e-06	-0.84806	-2.62286e-10	0.000608171	0.201875	-2.62286e-10
127569605	chr9:127569605:A:T	2.35383e-07	-1.64684	-1.19035	3.14634e-05	-1.58428	-1.17548
127569755	chr9:127569755:G:A	2.42989e-07	-1.64251	-1.16288	2.97585e-05	-1.65673	-1.15873
127569944	chr9:127569944:G:A	4.22574e-07	-1.62455	-0.62749	4.92622e-05	-1.57571	-0.735715
127570302	chr9:127570302:T:C	1.65922e-06	-1.34355e-10	-0.884297	0.000193281	-1.34355e-10	-0.944436
127570481	chr9:127570481:A:G	2.26517e-05	2.94935	-1.21976	0.000296017	0.697273	-1.21544
127570776	chr9:127570776:G:A	1.72324e-06	-1.34355e-10	-0.846441	0.000200179	-1.34355e-10	-0.909371
127571041	chr9:127571041:T:C	2.38378e-07	-1.6483	-1.17624	3.21185e-05	-1.58125	-1.1579
127571092	chr9:127571092:G:A	1.85931e-06	-1.34355e-10	-0.770439	0.00023192	-1.34355e-10	-0.762187
127571479	chr9:127571479:C:T	1.29022e-06	-1.34355e-10	-1.13583	0.000154769	-1.34355e-10	-1.16665
127571497	chr9:127571497:A:G	8.27706e-07	-1.36864	-0.2111	0.000103294	-1.18864	-0.382356
127571566	chr9:127571566:C:T	1.5326e-06	-1.34355e-10	-0.963682	0.000186115	-1.34355e-10	-0.982218
127571780	chr9:127571780:C:T	1.6346e-06	-1.34355e-10	-0.899251	0.000190679	-1.34355e-10	-0.95799
127571899	chr9:127571899:C:T	2.50785e-07	-1.6356	-1.13821	3.25769e-05	-1.60902	-1.11596
127572291	chr9:127572291:G:C	1.26409e-06	-1.34355e-10	-1.1563	0.000154285	-1.34355e-10	-1.16978
127572298	chr9:127572298:G:A	1.23826e-06	-1.34355e-10	-1.17694	0.000150344	-1.34355e-10	-1.19566
127572407	chr9:127572407:G:A	1.41476e-06	-1.04369	-2.62286e-10	0.00015327	-1.17638	-2.62286e-10
127572464	chr9:127572464:A:G	7.78624e-07	-1.64087	-2.62286e-10	9.90459e-05	-1.613	-2.62286e-10
127572787	chr9:127572787:A:G	4.57613e-07	-1.59916	-0.573211	5.36468e-05	-1.5409	-0.685257
127572801	chr9:127572801:C:T	4.56038e-07	-1.60966	-0.566161	5.31768e-05	-1.55615	-0.678805
127572831	chr9:127572831:G:A	0.000211595	4.88775	-0.92372	0.00765911	3.37088	-0.63581
127572892	chr9:127572892:A:T	2.75716e-07	-1.64646	-1.03257	3.63167e-05	-1.60422	-1.01208
127573085	chr9:127573085:T:C	2.59584e-07	-1.52145	-1.21787	2.80436e-05	-1.65569	-1.21913
127573141	chr9:127573141:G:A	1.3727e-06	-1.34355e-10	-1.07387	0.000181823	-1.34355e-10	-1.00554
127573232	chr9:127573232:G:T	2.62496e-07	-1.60533	-1.12284	3.22652e-05	-1.63957	-1.09502
127573313	chr9:127573313:T:G	4.34922e-07	-1.61901	-0.604224	5.0637e-05	-1.57019	-0.713709
127574042	chr9:127574042:T:C	4.6606e-07	-1.58775	-0.566336	5.4841e-05	-1.52516	-0.678979
127574208	chr9:127574208:A:G	4.61459e-07	-1.59351	-0.570501	5.41948e-05	-1.53321	-0.682788
127574415	chr9:127574415:C:T	1.80968e-06	-1.34355e-10	-0.797493	0.00021239	-1.34355e-10	-0.850156
127574592	chr9:127574592:C:T	5.98192e-07	-1.61221	-0.292281	6.71323e-05	-1.54335	-0.458565
127574621	chr9:127574621:G:C	1.69967e-06	-1.34355e-10	-0.86021	0.000197376	-1.34355e-10	-0.923469
127574805	chr9:127574805:G:A	2.64224e-07	-1.61772	-1.10388	3.32425e-05	-1.6311	-1.07365
127574842	chr9:127574842:GGTCCGTAGCTTACAGCCT:G	1.19091e-06	-1.34355e-10	-1.21592	0.000146829	-1.34355e-10	-1.21931
127575252	chr9:127575252:G:A	1.7408e-06	-1.34355e-10	-0.8363	0.000204749	-1.34355e-10	-0.886794
127575311	chr9:127575311:C:A	5.98875e-07	-1.60282	-0.300525	6.76324e-05	-1.52799	-0.466502
127575314	chr9:127575314:A:G	3.22274e-07	-1.56409	-0.958906	4.39765e-05	-1.45913	-0.965795
127575370	chr9:127575370:G:A	1.30833e-06	-1.34355e-10	-1.1219	0.000154588	-1.34355e-10	-1.16782
127575699	chr9:127575699:C:T	3.22095e-07	-1.56812	-0.955433	4.38298e-05	-1.46626	-0.962006
127575790	chr9:127575790:C:A	2.52435e-07	-1.55563	-1.21162	2.7991e-05	-1.65734	-1.21936
127575852	chr9:127575852:C:T	1.77262e-06	-0.818187	-2.62286e-10	0.000630918	0.238595	-2.62286e-10
127575931	chr9:127575931:T:C	1.32468e-06	-1.34355e-10	-1.10948	0.000156027	-1.34355e-10	-1.15855
127575998	chr9:127575998:A:G	7.50489e-05	4.11801	-1.19052	0.000826602	1.58705	-1.07831
127576000	chr9:127576000:G:A	1.82404e-06	-1.34355e-10	-0.789594	0.000214	-1.34355e-10	-0.842603
127576316	chr9:127576316:A:C	5.15784e-07	-1.6044	-0.44831	5.90063e-05	-1.53443	-0.596504
127576386	chr9:127576386:G:A	1.30451e-06	-1.34355e-10	-1.12482	0.00017075	-1.34355e-10	-1.06838
127576509	chr9:127576509:C:T	1.18975e-06	-1.34355e-10	-1.2169	0.000149445	-1.34355e-10	-1.20165
127576626	chr9:127576626:G:A	1.26852e-06	-1.34355e-10	-1.1528	0.000151098	-1.34355e-10	-1.19065
127576926	chr9:127576926:T:C	2.42183e-07	-1.59776	-1.21094	2.81512e-05	-1.65183	-1.21917
127576957	chr9:127576957:C:G	1.33243e-06	-1.34355e-10	-1.10364	0.000175727	-1.34355e-10	-1.03965
127577257	chr9:127577257:G:A	2.95762e-06	-0.30626	-2.62286e-10	0.000127499	-1.36048	-2.62286e-10
127577436	chr9:127577436:C:G	1.5799e-06	-1.34355e-10	-0.933282	0.000186093	-1.34355e-10	-0.982336
127578116	chr9:127578116:G:C	1.44453e-06	-1.34355e-10	-1.02286	0.000166924	-1.34355e-10	-1.09104
127578117	chr9:127578117:G:C	1.44442e-06	-1.34355e-10	-1.02294	0.000166911	-1.34355e-10	-1.09112
127578148	chr9:127578148:G:A	1.88458e-06	-1.34355e-10	-0.756942	0.000220469	-1.34355e-10	-0.812824
127578341	chr9:127578341:T:C	2.46486e-07	-1.57154	-1.21955	2.80551e-05	-1.65675	-1.21766
127578534	chr9:127578534:G:A	1.4259e-06	-1.34355e-10	-1.03584	0.000165185	-1.34355e-10	-1.10151
127578577	chr9:127578577:G:A	1.70012e-06	-1.34355e-10	-0.859948	0.000188855	-1.34355e-10	-0.967603
127578624	chr9:127578624:C:T	2.00927e-06	-1.34355e-10	-0.692876	0.000234153	-1.34355e-10	-0.752605
127578634	chr9:127578634:G:C	2.51395e-07	-1.55606	-1.21532	2.84766e-05	-1.65734	-1.20216
127578974	chr9:127578974:A:G	2.56515e-07	-1.61	-1.14121	3.45345e-05	-1.58607	-1.08055
127578987	chr9:127578987:C:T	1.76793e-06	-1.34355e-10	-0.820838	0.000233716	-1.34355e-10	-0.754474
127579080	chr9:127579080:A:G	2.44402e-07	-1.58015	-1.21943	2.80747e-05	-1.65567	-1.21804
127579105	chr9:127579105:C:T	1.9094e-06	-1.34355e-10	-0.743857	0.000223164	-1.34355e-10	-0.800674
127579231	chr9:127579231:C:T	2.42608e-07	-1.58703	-1.21993	2.81573e-05	-1.65484	-1.21593
127579390	chr9:127579390:G:A	1.67711e-06	-1.34355e-10	-0.873574	0.000209054	-1.34355e-10	-0.865986
127579832	chr9:127579832:T:A	1.28013e-06	-1.34355e-10	-1.14369	0.000166552	-1.34355e-10	-1.09327
127580087	chr9:127580087:GT:G	1.99181e-06	-1.34355e-10	-0.701602	0.000202645	-1.34355e-10	-0.897125
127580191	chr9:127580191:G:A	2.62465e-06	-1.34355e-10	-0.4257	0.000421408	-1.34355e-10	-0.164978
127580688	chr9:127580688:G:A	1.37246e-06	-1.34355e-10	-1.07404	0.000163982	-1.34355e-10	-1.10883
127580711	chr9:127580711:G:A	3.62324e-07	-1.50306	-0.902803	4.65883e-05	-1.42815	-0.939081
127581295	chr9:127581295:G:A	1.3729e-06	-1.34355e-10	-1.07372	0.000164029	-1.34355e-10	-1.10854
127581424	chr9:127581424:C:T	1.38957e-06	-1.34355e-10	-1.06165	0.000165767	-1.34355e-10	-1.098
127582339	chr9:127582339:C:T	1.6736e-06	-1.34355e-10	-0.875668	0.000195037	-1.34355e-10	-0.935391
127582444	chr9:127582444:C:T	3.03587e-07	-1.41161	-1.17112	4.13135e-05	-1.32327	-1.16413
127582460	chr9:127582460:C:T	3.80069e-07	-1.5128	-0.845252	4.71793e-05	-1.4291	-0.925526
127582492	chr9:127582492:G:A	1.24643e-06	-1.34355e-10	-1.17036	0.000160038	-1.34355e-10	-1.13317
127583406	chr9:127583406:A:G	1.39987e-06	-1.34355e-10	-1.05426	0.000166736	-1.34355e-10	-1.09217
127584212	chr9:127584212:G:A	1.70517e-06	-1.34355e-10	-0.856981	0.000230829	-1.34355e-10	-0.766903
127584239	chr9:127584239:T:C	2.99011e-07	-1.49501	-1.10291	3.15456e-05	-1.6308	-1.12635
127584320	chr9:127584320:A:ACTCC	3.38793e-06	-1.34355e-10	-0.170427	0.000349037	-1.34355e-10	-0.353403
127584839	chr9:127584839:C:T	3.9543e-07	-1.48078	-0.837646	4.62657e-05	-1.64656	-0.727616
127586473	chr9:127586473:A:ATT	1.6907e-06	-1.34355e-10	-0.865504	0.000196908	-1.34355e-10	-0.925846
127586591	chr9:127586591:G:A	8.66762e-07	-0.352742	-1.18089	3.80094e-05	-1.39078	-1.17997
127586735	chr9:127586735:A:G	2.36834e-07	-1.61143	-1.21961	3.02659e-05	-1.58525	-1.2133
127586790	chr9:127586790:C:T	3.80982e-07	-1.49349	-0.86216	4.76962e-05	-1.40511	-0.938621
127587421	chr9:127587421:C:T	1.42484e-06	-1.34355e-10	-1.03659	0.00016944	-1.34355e-10	-1.07608
127587569	chr9:127587569:T:G	1.35996e-06	-1.34355e-10	-1.08319	0.000162625	-1.34355e-10	-1.11713
127589634	chr9:127589634:G:A	4.12426e-06	-1.34355e-10	0.0262401	0.00045151	-1.34355e-10	-0.0959829
127590176	chr9:127590176:G:C	2.61824e-06	-1.34355e-10	-0.428144	0.000315707	-1.34355e-10	-0.453765
127591471	chr9:127591471:C:T	5.04809e-05	-1.34355e-10	2.53095	0.00601472	-1.34355e-10	2.49338
127592000	chr9:127592000:G:C	7.52597e-06	-1.34355e-10	0.627713	0.00106216	-1.34355e-10	0.759479
127592068	chr9:127592068:G:A	1.66844e-06	-1.34355e-10	-0.878756	0.000190992	-1.34355e-10	-0.956348
127592361	chr9:127592361:C:T	4.41238e-06	-1.34355e-10	0.0937687	0.000580298	-1.34355e-10	0.154961
127593088	chr9:127593088:G:A	2.57943e-06	-1.34355e-10	-0.443078	0.000296184	-1.34355e-10	-0.517599
127593337	chr9:127593337:C:T	1.25083e-06	-1.34355e-10	-1.16684	0.000160551	-1.34355e-10	-1.12997
127593660	chr9:127593660:C:T	3.29751e-06	-1.34355e-10	-0.197477	0.00037206	-1.34355e-10	-0.289525
127594009	chr9:127594009:A:G	1.80326e-06	-0.801051	-2.62286e-10	0.000139392	-1.27129	-2.62286e-10
127594185	chr9:127594185:A:C	3.16371e-06	-1.34355e-10	-0.2389	0.000358018	-1.34355e-10	-0.327997
127595245	chr9:127595245:G:A	9.23212e-07	-1.47054	-2.62286e-10	0.000123682	-1.39086	-2.62286e-10
127595410	chr9:127595410:G:C	3.18804e-06	-1.34355e-10	-0.23124	0.000360603	-1.34355e-10	-0.320803
127595555	chr9:127595555:G:A	2.1465e-06	-1.34355e-10	-0.626805	0.000259664	-1.34355e-10	-0.649192
127595957	chr9:127595957:C:A	1.28339e-05	2.2532	-1.09176	6.29131e-05	-0.863999	-1.20283
127596494	chr9:127596494:A:G	1.60893e-05	2.43685	-1.04933	6.92167e-05	-0.785725	-1.18561
127597600	chr9:127597600:C:T	2.87292e-06	-1.34355e-10	-0.335316	0.000327691	-1.34355e-10	-0.416509
127597913	chr9:127597913:CAG:C	1.31199e-06	-1.34355e-10	-1.1191	0.000160916	-1.34355e-10	-1.1277
127598358	chr9:127598358:G:A	1.4163e-06	-1.34355e-10	-1.0426	0.00016779	-1.34355e-10	-1.08587
127598381	chr9:127598381:C:T	1.26578e-06	-1.34355e-10	-1.15496	0.000146847	-1.34355e-10	-1.21919
127598667	chr9:127598667:C:T	4.11574e-07	-1.06155	-1.21686	2.88579e-05	-1.62653	-1.21967
127598684	chr9:127598684:C:T	1.41515e-06	-1.34355e-10	-1.04341	0.000167885	-1.34355e-10	-1.0853
127598882	chr9:127598882:T:A	2.99895e-05	3.05278	-1.04258	0.00014469	-0.0509366	-1.18305
127598900	chr9:127598900:C:T	1.48743e-06	-1.34355e-10	-0.993596	0.000175422	-1.34355e-10	-1.04138
127598921	chr9:127598921:G:GC	3.28468e-07	-1.54523	-0.95873	4.19292e-05	-1.46763	-1.00497
127599293	chr9:127599293:G:A	2.51996e-06	-1.34355e-10	-0.466402	0.000289629	-1.34355e-10	-0.53998
127599532	chr9:127599532:A:G	1.4741e-06	-1.34355e-10	-1.0026	0.000174005	-1.34355e-10	-1.04949
127599612	chr9:127599612:ATG:A	3.05288e-05	3.12729	-1.09927	0.00014763	-0.00759534	-1.20628
127599779	chr9:127599779:G:A	5.77339e-06	-1.34355e-10	0.362614	0.000806832	-1.34355e-10	0.484535
127600066	chr9:127600066:G:A	3.81247e-07	-1.29141	-1.06354	5.51762e-05	-1.13414	-1.06391
127600197	chr9:127600197:C:T	2.42665e-06	-1.34355e-10	-0.504135	0.000279589	-1.34355e-10	-0.575262
127600305	chr9:127600305:C:T	1.2227e-05	2.20249	-1.0895	6.22034e-05	-0.87541	-1.20276
127600458	chr9:127600458:C:T	2.4671e-06	-1.34355e-10	-0.487601	0.000284404	-1.34355e-10	-0.558183
127600509	chr9:127600509:C:T	1.20119e-06	-1.34355e-10	-1.20733	0.000151248	-1.34355e-10	-1.18966
127600522	chr9:127600522:T:C	4.20304e-07	-1.03755	-1.21987	8.85972e-05	-0.520487	-1.20399
127600525	chr9:127600525:C:T	1.25808e-06	-1.34355e-10	-1.16106	0.000155942	-1.34355e-10	-1.1591
127600904	chr9:127600904:G:A	3.29561e-05	3.2351	-1.13057	9.63116e-05	-0.424762	-1.21623
127600923	chr9:127600923:C:T	2.29041e-06	-1.34355e-10	-0.561915	0.000264969	-1.34355e-10	-0.628967
127600950	chr9:127600950:A:T	4.12328e-07	-1.06887	-1.20772	2.89585e-05	-1.62787	-1.21485
127601109	chr9:127601109:T:C	1.7021e-06	-1.34355e-10	-0.858783	0.000224199	-1.34355e-10	-0.796046
127601340	chr9:127601340:T:A	3.08917e-07	-1.35889	-1.20644	4.27597e-05	-1.25326	-1.19972
127601826	chr9:127601826:C:G	1.09731e-06	-1.29778	-2.62286e-10	0.000177017	-1.03234	-2.62286e-10
127601832	chr9:127601832:C:A	2.14051e-06	-1.34355e-10	-0.629602	0.000247241	-1.34355e-10	-0.698216
127602303	chr9:127602303:T:A	5.90559e-06	1.0973	-0.712043	9.32429e-05	-1.05276	-0.620615
127602340	chr9:127602340:TTTA:T	1.03283e-06	-1.35835	-2.62286e-10	0.000108757	-1.51947	-2.62286e-10
127603506	chr9:127603506:T:C	1.22829e-06	-1.34355e-10	-1.18502	0.000148525	-1.34355e-10	-1.20783
127603647	chr9:127603647:T:A	4.99246e-07	-0.983989	-1.10131	4.13064e-05	-1.32816	-1.1594
127604446	chr9:127604446:T:C	1.44055e-06	-1.34355e-10	-1.02562	0.000170129	-1.34355e-10	-1.07202
127604542	chr9:127604542:T:A	1.51649e-06	-0.974245	-2.62286e-10	0.000224374	-0.795267	-2.62286e-10
127605802	chr9:127605802:G:A	1.18856e-06	-1.34355e-10	-1.21791	0.000150523	-1.34355e-10	-1.19447
127606438	chr9:127606438:G:A	2.36258e-06	-1.34355e-10	-0.530892	0.000251663	-1.34355e-10	-0.680488
127607125	chr9:127607125:C:T	2.78281e-07	-1.51931	-1.15046	3.11721e-05	-1.60921	-1.15985
127607133	chr9:127607133:G:A	1.25836e-06	-1.34355e-10	-1.16083	0.000160982	-1.34355e-10	-1.12729
127607376	chr9:127607376:G:A	3.19258e-06	-1.34355e-10	-0.229817	0.000359294	-1.34355e-10	-0.32444
127607447	chr9:127607447:T:C	2.06556e-06	-1.34355e-10	-0.665243	0.000228633	-1.34355e-10	-0.776463
127607583	chr9:127607583:C:T	1.48242e-06	-1.34355e-10	-0.996973	0.000174345	-1.34355e-10	-1.04755
127608145	chr9:127608145:C:T	1.49637e-06	-1.34355e-10	-0.987605	0.000175835	-1.34355e-10	-1.03904
127608760	chr9:127608760:C:T	1.27102e-05	-1.34355e-10	1.15176	0.00150863	-1.34355e-10	1.11038
127608774	chr9:127608774:C:T	3.76942e-06	0.718842	-0.782566	5.70685e-05	-1.22518	-0.939149
127610208	chr9:127610208:T:C	3.19964e-07	-1.62774	-0.902451	3.55536e-05	-1.64636	-0.991175
127610251	chr9:127610251:G:A	9.45677e-07	-1.4465	-2.62286e-10	0.000133718	-1.31285	-2.62286e-10
127610432	chr9:127610432:C:T	1.25115e-06	-1.34355e-10	-1.16658	0.000162124	-1.34355e-10	-1.12022
127611317	chr9:127611317:T:C	2.5686e-07	-1.64208	-1.10778	2.98336e-05	-1.65538	-1.15756
127612242	chr9:127612242:G:GCTCGCGCCGCGCC	1.3171e-06	-1.34355e-10	-1.11521	0.00017063	-1.34355e-10	-1.06909
127613364	chr9:127613364:G:C	2.3344e-07	-1.63931	-1.20617	2.88786e-05	-1.65701	-1.18847
127613968	chr9:127613968:T:G	8.32594e-07	-1.57385	-2.62286e-10	9.4976e-05	-1.65496	-2.62286e-10
127613969	chr9:127613969:G:A	8.27183e-07	-0.362089	-1.21829	3.90467e-05	-1.33233	-1.2115
127614860	chr9:127614860:C:T	1.18974e-06	-1.34355e-10	-1.21691	0.000146743	-1.34355e-10	-1.21989
127614973	chr9:127614973:A:G	6.7289e-07	-0.593499	-1.19332	3.77283e-05	-1.4599	-1.11827
127615068	chr9:127615068:A:G	1.18871e-06	-1.34355e-10	-1.21778	0.000148454	-1.34355e-10	-1.20831
127615203	chr9:127615203:A:AT	1.48586e-06	-1.34355e-10	-0.994653	0.00017475	-1.34355e-10	-1.04522
127615622	chr9:127615622:T:G	2.82786e-06	-1.34355e-10	-0.351126	0.000299134	-1.34355e-10	-0.50769
127615776	chr9:127615776:C:A	1.27876e-06	-1.34355e-10	-1.14475	0.000166606	-1.34355e-10	-1.09295
127616161	chr9:127616161:A:G	1.54426e-06	-1.34355e-10	-0.956099	0.00019957	-1.34355e-10	-0.912415
127616544	chr9:127616544:T:C	1.18625e-06	-1.34355e-10	-1.21985	0.000147473	-1.34355e-10	-1.21493
127616677	chr9:127616677:C:T	1.26164e-06	-1.34355e-10	-1.15823	0.000163674	-1.34355e-10	-1.11071
127616725	chr9:127616725:G:A	1.19206e-06	-1.34355e-10	-1.21496	0.000146778	-1.34355e-10	-1.21966
127617520	chr9:127617520:T:C	9.27947e-07	-0.314905	-1.15052	3.91004e-05	-1.32721	-1.21524
127617822	chr9:127617822:A:G	8.14301e-07	-0.386176	-1.20989	4.07487e-05	-1.34765	-1.15351
127620206	chr9:127620206:G:A	1.22462e-06	-1.34355e-10	-1.18801	0.000159815	-1.34355e-10	-1.13456
127620240	chr9:127620240:G:A	1.18659e-06	-1.34355e-10	-1.21956	0.000146791	-1.34355e-10	-1.21957
127620325	chr9:127620325:G:A	1.81561e-06	-1.34355e-10	-0.794224	0.00020684	-1.34355e-10	-0.876634
127620745	chr9:127620745:G:A	1.91723e-06	-1.34355e-10	-0.739764	0.000218672	-1.34355e-10	-0.821009
127621153	chr9:127621153:C:T	1.56353e-06	-1.34355e-10	-0.943701	0.000201164	-1.34355e-10	-0.904462
127621154	chr9:127621154:A:G	1.20222e-06	-1.34355e-10	-1.20647	0.000151264	-1.34355e-10	-1.18955
127622184	chr9:127622184:G:A	1.37883e-06	-1.34355e-10	-1.06941	0.000170266	-1.34355e-10	-1.07122
127622419	chr9:127622419:G:A	1.65824e-06	-1.34355e-10	-0.884889	0.000223538	-1.34355e-10	-0.798999
127622424	chr9:127622424:A:C	2.5347e-07	-1.59455	-1.1686	3.07576e-05	-1.64805	-1.1344
127622891	chr9:127622891:A:C	7.67693e-07	-1.65501	-2.62286e-10	0.000119512	-1.42516	-2.62286e-10
127622906	chr9:127622906:C:A	1.19606e-06	-1.34355e-10	-1.21162	0.000150058	-1.34355e-10	-1.19756
127623104	chr9:127623104:A:G	2.12508e-06	-1.34355e-10	-0.636834	0.000240057	-1.34355e-10	-0.727705
127623319	chr9:127623319:G:A	1.32588e-06	-1.34355e-10	-1.10857	0.000171951	-1.34355e-10	-1.06137
127624648	chr9:127624648:A:G	1.21895e-06	-1.34355e-10	-1.19266	0.000148728	-1.34355e-10	-1.20646
127624798	chr9:127624798:G:T	2.02709e-06	-1.34355e-10	-0.684044	0.000233089	-1.34355e-10	-0.757159
127624930	chr9:127624930:G:A	1.47847e-06	-1.34355e-10	-0.999636	0.000189233	-1.34355e-10	-0.965602
127625172	chr9:127625172:C:T	1.24395e-06	-1.34355e-10	-1.17236	0.00015253	-1.34355e-10	-1.18122
127625317	chr9:127625317:G:A	1.80447e-06	-0.800377	-2.62286e-10	0.000637875	0.249562	-2.62286e-10
127625513	chr9:127625513:A:G	1.21853e-06	-1.34355e-10	-1.193	0.000148708	-1.34355e-10	-1.2066
127625946	chr9:127625946:T:C	1.43132e-06	-1.34355e-10	-1.03205	0.000169136	-1.34355e-10	-1.07788
127627757	chr9:127627757:G:A	1.20067e-06	-1.34355e-10	-1.20777	0.000151212	-1.34355e-10	-1.1899
127627795	chr9:127627795:G:T	1.5634e-06	-1.34355e-10	-0.943782	0.000184018	-1.34355e-10	-0.993545
127628358	chr9:127628358:A:G	1.61181e-06	-1.34355e-10	-0.913291	0.000202788	-1.34355e-10	-0.89642
127628438	chr9:127628438:C:T	1.38861e-06	-1.34355e-10	-1.06234	0.000164719	-1.34355e-10	-1.10434
127628439	chr9:127628439:G:A	2.55224e-06	0.584304	-1.03798	4.98689e-05	-1.16407	-1.13511
127628486	chr9:127628486:C:T	1.50092e-06	-1.34355e-10	-0.984567	0.000171124	-1.34355e-10	-1.06619
127628551	chr9:127628551:C:T	1.70511e-06	-1.34355e-10	-0.857014	0.000197784	-1.34355e-10	-0.921403
127628927	chr9:127628927:A:G	1.19187e-06	-1.34355e-10	-1.21512	0.000148251	-1.34355e-10	-1.20968
127629632	chr9:127629632:T:C	1.19818e-06	-1.34355e-10	-1.20984	0.000148797	-1.34355e-10	-1.206
127630086	chr9:127630086:G:C	2.04186e-06	-1.34355e-10	-0.676784	0.00023471	-1.34355e-10	-0.750228
127630328	chr9:127630328:C:T	1.18853e-06	-1.34355e-10	-1.21793	0.000146742	-1.34355e-10	-1.21991
127630348	chr9:127630348:T:A	1.18615e-06	-1.34355e-10	-1.21993	0.000147185	-1.34355e-10	-1.21689
127630349	chr9:127630349:AAAT:A	1.43489e-06	-1.34355e-10	-1.02956	0.000183218	-1.34355e-10	-0.997902
127630384	chr9:127630384:G:T	3.64863e-07	-1.64977	-0.74911	5.34242e-05	-1.60422	-0.626095
127630429	chr9:127630429:A:G	1.18746e-06	-1.34355e-10	-1.21883	0.000147362	-1.34355e-10	-1.21569
127630675	chr9:127630675:G:A	2.43896e-07	-1.61654	-1.18512	2.99244e-05	-1.65252	-1.15739
127631017	chr9:127631017:T:A	1.50839e-06	-1.34355e-10	-0.979604	0.000193597	-1.34355e-10	-0.942803
127631230	chr9:127631230:G:C	1.94935e-06	-1.34355e-10	-0.723148	0.000224786	-1.34355e-10	-0.793432
127631520	chr9:127631520:T:G	1.19953e-06	-1.34355e-10	-1.20871	0.000150753	-1.34355e-10	-1.19294
127631694	chr9:127631694:TA:T	3.56449e-06	-1.34355e-10	-0.119624	0.000390779	-1.34355e-10	-0.240439
127632327	chr9:127632327:C:T	1.36902e-06	-1.34355e-10	-1.07655	0.000162644	-1.34355e-10	-1.11702
127632328	chr9:127632328:A:G	1.45396e-06	-1.34355e-10	-1.01635	0.000171426	-1.34355e-10	-1.06443
127632333	chr9:127632333:A:G	1.27631e-06	-1.34355e-10	-1.14667	0.000153634	-1.34355e-10	-1.174
127632337	chr9:127632337:T:G	1.22642e-06	-1.34355e-10	-1.18655	0.000149082	-1.34355e-10	-1.20409
127632436	chr9:127632436:A:G	7.50748e-06	1.81921	-1.19396	8.59002e-05	-0.538592	-1.2168
127632885	chr9:127632885:C:T	1.57974e-06	-1.34355e-10	-0.933384	0.000178346	-1.34355e-10	-1.02486
127633349	chr9:127633349:T:TA	1.19289e-06	-1.34355e-10	-1.21426	0.000147923	-1.34355e-10	-1.21189
127633519	chr9:127633519:T:C	1.19419e-06	-1.34355e-10	-1.21318	0.000147022	-1.34355e-10	-1.218
127633930	chr9:127633930:C:G	1.3337e-05	2.41211	-1.21222	8.28037e-05	-0.673269	-1.11884
127634627	chr9:127634627:A:G	1.19984e-06	-1.34355e-10	-1.20846	0.000146872	-1.34355e-10	-1.21902
127635011	chr9:127635011:G:A	2.87147e-06	-0.33582	-2.62286e-10	0.000511892	0.0295323	-2.62286e-10
127635130	chr9:127635130:T:C	1.40957e-06	-1.34355e-10	-1.04736	0.000179737	-1.34355e-10	-1.01708
127636257	chr9:127636257:A:G	1.27269e-06	-1.34355e-10	-1.14951	0.000151959	-1.34355e-10	-1.18497
127636576	chr9:127636576:G:A	1.52969e-06	-1.34355e-10	-0.96558	0.000173702	-1.34355e-10	-1.05124
127637160	chr9:127637160:C:T	3.555e-07	-1.594	-0.830874	4.41178e-05	-1.6482	-0.773514
127638658	chr9:127638658:A:G	1.18833e-06	-1.34355e-10	-1.2181	0.000147564	-1.34355e-10	-1.21432
127639901	chr9:127639901:C:T	3.54391e-07	-1.21434	-1.21366	3.3366e-05	-1.49542	-1.20563
127640075	chr9:127640075:G:A	1.41894e-06	-1.34355e-10	-1.04073	0.000167828	-1.34355e-10	-1.08564
127640087	chr9:127640087:G:A	8.06959e-07	-1.14526	-0.459866	6.58328e-05	-1.6436	-0.377864
127640587	chr9:127640587:G:C	1.45033e-06	-1.34355e-10	-1.01885	0.000171067	-1.34355e-10	-1.06652
127640699	chr9:127640699:G:A	1.54051e-06	-1.34355e-10	-0.958533	0.000174716	-1.34355e-10	-1.04542
127640962	chr9:127640962:T:G	4.03733e-06	1.22073	-1.21579	6.49253e-05	-0.836342	-1.199
127641343	chr9:127641343:C:T	3.97592e-07	-1.25479	-1.05819	3.40634e-05	-1.65458	-1.02578
127641784	chr9:127641784:A:G	9.74556e-07	-1.41642	-2.62286e-10	0.000138799	-1.27555	-2.62286e-10
127641924	chr9:127641924:G:A	7.65965e-07	-1.65726	-2.62286e-10	9.65649e-05	-1.63837	-2.62286e-10
127642169	chr9:127642169:C:T	3.2059e-06	-1.34355e-10	-0.225652	0.000351356	-1.34355e-10	-0.34678
127642656	chr9:127642656:T:C	6.44642e-07	-0.60991	-1.2198	4.19396e-05	-1.26436	-1.20799
127643702	chr9:127643702:A:G	1.19131e-06	-1.34355e-10	-1.21559	0.00014913	-1.34355e-10	-1.20376
127644885	chr9:127644885:T:C	6.21186e-07	-1.17907	-0.687696	5.14298e-05	-1.64899	-0.619377
127645380	chr9:127645380:T:C	3.76285e-06	-0.0654689	-2.62286e-10	0.000317853	-0.44699	-2.62286e-10
127645990	chr9:127645990:A:C	1.43455e-06	-1.34355e-10	-1.0298	0.000184118	-1.34355e-10	-0.993003
127646011	chr9:127646011:C:T	1.41041e-06	-1.34355e-10	-1.04677	0.000180728	-1.34355e-10	-1.01159
127646059	chr9:127646059:A:G	8.31025e-05	3.02943	-2.62286e-10	0.00766112	2.73533	-2.62286e-10
127646159	chr9:127646159:T:C	1.22588e-06	-1.34355e-10	-1.18699	0.000149347	-1.34355e-10	-1.20231
127646749	chr9:127646749:G:A	1.57155e-06	-1.34355e-10	-0.938586	0.000210692	-1.34355e-10	-0.858183
127646802	chr9:127646802:C:T	1.07261e-06	-0.100614	-1.21993	4.50012e-05	-1.2258	-1.1761
127646832	chr9:127646832:T:G	1.35165e-06	-1.34355e-10	-1.08932	0.000161466	-1.34355e-10	-1.12429
127647198	chr9:127647198:G:A	7.80211e-07	-1.63884	-2.62286e-10	9.47553e-05	-1.65728	-2.62286e-10
127647426	chr9:127647426:T:TCTC	1.1668e-05	2.28489	-1.21869	7.46949e-05	-0.74577	-1.1494
127648506	chr9:127648506:G:C	1.39585e-06	-1.34355e-10	-1.05714	0.000165474	-1.34355e-10	-1.09976
127648601	chr9:127648601:A:G	1.19866e-06	-1.34355e-10	-1.20944	0.00015059	-1.34355e-10	-1.19402
127649089	chr9:127649089:C:T	1.70416e-06	-1.34355e-10	-0.857573	0.000214876	-1.34355e-10	-0.838519
127649215	chr9:127649215:T:A	1.18665e-06	-1.34355e-10	-1.21951	0.000146738	-1.34355e-10	-1.21993
127649234	chr9:127649234:T:TA	1.3387e-06	-1.34355e-10	-1.09895	0.00017069	-1.34355e-10	-1.06873
127649272	chr9:127649272:C:T	3.12045e-07	-1.65209	-0.903163	4.4989e-05	-1.60066	-0.8015
127649875	chr9:127649875:T:G	1.19658e-06	-1.34355e-10	-1.21118	0.000146775	-1.34355e-10	-1.21968
127649998	chr9:127649998:G:A	1.19885e-06	-1.34355e-10	-1.20928	0.000147175	-1.34355e-10	-1.21696
127651073	chr9:127651073:G:A	1.19062e-06	-1.34355e-10	-1.21617	0.000148454	-1.34355e-10	-1.2083
127651251	chr9:127651251:C:A	1.19156e-06	-1.34355e-10	-1.21538	0.000149189	-1.34355e-10	-1.20336
127651254	chr9:127651254:G:A	1.19117e-06	-1.34355e-10	-1.21571	0.000149097	-1.34355e-10	-1.20398
127651353	chr9:127651353:C:T	1.27847e-06	-1.34355e-10	-1.14498	0.000158752	-1.34355e-10	-1.14124
127651600	chr9:127651600:T:C	3.57713e-06	-0.116086	-2.62286e-10	0.000597068	0.18345	-2.62286e-10
127651811	chr9:127651811:T:C	1.0723e-06	-1.32084	-2.62286e-10	0.000335717	-0.392311	-2.62286e-10
127652304	chr9:127652304:A:G	1.20019e-06	-1.34355e-10	-1.20816	0.000147383	-1.34355e-10	-1.21554
127652402	chr9:127652402:G:A	1.58286e-06	-0.931413	-2.62286e-10	0.000140566	-1.2629	-2.62286e-10
127653023	chr9:127653023:A:T	1.20989e-06	-1.34355e-10	-1.20012	0.00014747	-1.34355e-10	-1.21495
127653546	chr9:127653546:T:C	1.32828e-06	-1.34355e-10	-1.10676	0.000168948	-1.34355e-10	-1.07899
127655091	chr9:127655091:C:T	6.34141e-07	-1.25537	-0.590761	5.64868e-05	-1.65474	-0.519829
127656181	chr9:127656181:C:T	1.43856e-06	-1.34355e-10	-1.027	0.000184781	-1.34355e-10	-0.989408
127656232	chr9:127656232:G:A	1.1547e-06	-1.2468	-2.62286e-10	0.000179663	-1.0175	-2.62286e-10
127656261	chr9:127656261:T:C	1.1897e-06	-1.34355e-10	-1.21695	0.000146759	-1.34355e-10	-1.21979
127656621	chr9:127656621:C:T	1.32903e-06	-1.34355e-10	-1.1062	0.000169054	-1.34355e-10	-1.07836
127657747	chr9:127657747:G:T	1.19314e-06	-1.34355e-10	-1.21406	0.000148835	-1.34355e-10	-1.20574
127658173	chr9:127658173:T:A	1.33979e-06	-1.34355e-10	-1.09813	0.000159814	-1.34355e-10	-1.13457
127658484	chr9:127658484:A:G	1.412e-06	-1.34355e-10	-1.04564	0.000180953	-1.34355e-10	-1.01034
127658825	chr9:127658825:C:T	3.85588e-06	-0.0410468	-2.62286e-10	0.000345811	-0.362688	-2.62286e-10
127659235	chr9:127659235:C:G	7.70057e-07	-1.65194	-2.62286e-10	9.51951e-05	-1.65265	-2.62286e-10
127659260	chr9:127659260:T:G	1.20975e-06	-1.34355e-10	-1.20023	0.000147976	-1.34355e-10	-1.21153
127659570	chr9:127659570:T:G	1.18904e-06	-1.34355e-10	-1.2175	0.000146779	-1.34355e-10	-1.21966
127659849	chr9:127659849:G:A	1.18902e-06	-1.34355e-10	-1.21752	0.000148479	-1.34355e-10	-1.20814
127660460	chr9:127660460:C:T	1.21012e-06	-1.34355e-10	-1.19993	0.000147352	-1.34355e-10	-1.21576
127660797	chr9:127660797:A:G	3.83705e-06	0.983381	-1.02932	8.37893e-05	-0.940829	-0.839447
127661534	chr9:127661534:G:A	1.67442e-06	-1.34355e-10	-0.875179	0.000183249	-1.34355e-10	-0.997734
127661637	chr9:127661637:G:A	3.86579e-07	-1.28323	-1.05784	3.39186e-05	-1.65648	-1.02814
127662287	chr9:127662287:C:T	2.96001e-06	-1.34355e-10	-0.305453	0.000311709	-1.34355e-10	-0.46651
127662519	chr9:127662519:C:T	1.18882e-06	-1.34355e-10	-1.21768	0.000147279	-1.34355e-10	-1.21626
127662604	chr9:127662604:G:A	1.36311e-06	-1.34355e-10	-1.08088	0.00017767	-1.34355e-10	-1.02865
127663066	chr9:127663066:T:A	7.93295e-07	-1.62221	-2.62286e-10	0.000102983	-1.57402	-2.62286e-10
127663067	chr9:127663067:G:A	9.07494e-07	-1.48771	-2.62286e-10	0.000102512	-1.5786	-2.62286e-10
127663498	chr9:127663498:C:T	8.66775e-07	-1.53362	-2.62286e-10	0.000105501	-1.54986	-2.62286e-10
127663737	chr9:127663737:G:A	1.52367e-05	-1.34355e-10	1.33306	0.00151562	-1.34355e-10	1.115
127663959	chr9:127663959:G:A	7.78559e-07	-1.64096	-2.62286e-10	9.50381e-05	-1.6543	-2.62286e-10
127664300	chr9:127664300:C:T	1.3262e-06	-1.34355e-10	-1.10833	0.000158445	-1.34355e-10	-1.14317
127664550	chr9:127664550:A:G	1.18981e-06	-1.34355e-10	-1.21685	0.00014681	-1.34355e-10	-1.21944
127664732	chr9:127664732:G:A	3.37896e-06	1.03805	-1.21113	5.86973e-05	-0.929239	-1.20695
127665210	chr9:127665210:C:G	2.61762e-06	-1.34355e-10	-0.428382	0.000290345	-1.34355e-10	-0.537509
127665348	chr9:127665348:C:T	1.37012e-06	-1.07575	-2.62286e-10	0.000126471	-1.36857	-2.62286e-10
127665840	chr9:127665840:C:T	1.55385e-06	-1.34355e-10	-0.949911	0.00017598	-1.34355e-10	-1.03821
127665966	chr9:127665966:C:T	2.06955e-06	-1.34355e-10	-0.663313	0.000232111	-1.34355e-10	-0.761363
127666984	chr9:127666984:G:A	1.23574e-06	-1.34355e-10	-1.17898	0.000149071	-1.34355e-10	-1.20416
127667135	chr9:127667135:C:A	1.22582e-06	-1.34355e-10	-1.18703	0.000152648	-1.34355e-10	-1.18044
127667424	chr9:127667424:A:G	1.3262e-06	-1.34355e-10	-1.10833	0.000158445	-1.34355e-10	-1.14317
127667837	chr9:127667837:A:G	6.226e-07	-0.644657	-1.21984	3.62654e-05	-1.44284	-1.17488
127668131	chr9:127668131:C:T	1.1867e-06	-1.34355e-10	-1.21947	0.000146844	-1.34355e-10	-1.21921
127668325	chr9:127668325:C:T	1.22235e-06	-1.34355e-10	-1.18987	0.00015217	-1.34355e-10	-1.18358
127668973	chr9:127668973:AATACAAAAATTAGCTGAGTGTGGTGGCGTGCGCCTATAGT:A	1.91085e-06	-1.34355e-10	-0.743097	0.000217963	-1.34355e-10	-0.824254
127669018	chr9:127669018:GC:G	2.2368e-06	-1.34355e-10	-0.585598	0.000251949	-1.34355e-10	-0.679355
127669020	chr9:127669020:TA:T	1.9869e-06	-1.34355e-10	-0.704069	0.00022594	-1.34355e-10	-0.788311
127669396	chr9:127669396:T:G	1.19554e-06	-1.34355e-10	-1.21205	0.000146976	-1.34355e-10	-1.21831
127669721	chr9:127669721:T:A	1.35618e-06	-1.34355e-10	-1.08598	0.000171745	-1.34355e-10	-1.06257
127670052	chr9:127670052:G:A	3.82131e-06	-0.0500536	-2.62286e-10	0.000341677	-0.374716	-2.62286e-10
127670292	chr9:127670292:T:G	3.47983e-07	-1.65708	-0.789165	5.29982e-05	-1.56704	-0.671285
127670413	chr9:127670413:G:A	1.32693e-06	-1.34355e-10	-1.10778	0.000158465	-1.34355e-10	-1.14305
127670586	chr9:127670586:G:A	1.29537e-06	-1.34355e-10	-1.13185	0.000155422	-1.34355e-10	-1.16244
127670746	chr9:127670746:A:C	8.14855e-07	-1.59539	-2.62286e-10	0.000120426	-1.41755	-2.62286e-10
127671533	chr9:127671533:G:A	1.54354e-06	-1.34355e-10	-0.956565	0.000175024	-1.34355e-10	-1.04366
127671554	chr9:127671554:T:A	4.93703e-06	1.42524	-1.21913	7.36504e-05	-0.72149	-1.18776
127672553	chr9:127672553:G:T	1.19267e-06	-1.34355e-10	-1.21445	0.000146833	-1.34355e-10	-1.21929
127672680	chr9:127672680:G:A	1.31436e-06	-1.34355e-10	-1.1173	0.000157349	-1.34355e-10	-1.15011
127672849	chr9:127672849:C:T	1.21149e-06	-1.34355e-10	-1.1988	0.000153222	-1.34355e-10	-1.17669
127673116	chr9:127673116:C:G	1.32619e-06	-1.34355e-10	-1.10833	0.000158444	-1.34355e-10	-1.14318
127674172	chr9:127674172:C:T	1.32817e-06	-1.34355e-10	-1.10685	0.000158652	-1.34355e-10	-1.14187
127674799	chr9:127674799:A:C	7.12765e-06	-1.34355e-10	0.573335	0.000711431	-1.34355e-10	0.358698
127674901	chr9:127674901:C:T	2.50904e-06	-1.34355e-10	-0.470746	0.000279207	-1.34355e-10	-0.576626
127676164	chr9:127676164:G:A	6.00845e-07	-1.65662	-0.243446	9.5212e-05	-1.64109	-0.0113802
127677073	chr9:127677073:T:C	1.19418e-06	-1.34355e-10	-1.21318	0.000148687	-1.34355e-10	-1.20674
127677263	chr9:127677263:C:A	1.01742e-05	2.14536	-1.21615	7.21464e-05	-0.793917	-1.13597
127677472	chr9:127677472:A:G	1.54139e-06	-1.34355e-10	-0.957963	0.000198134	-1.34355e-10	-0.919637
127677713	chr9:127677713:A:G	1.18741e-06	-1.34355e-10	-1.21887	0.000147366	-1.34355e-10	-1.21566
127678140	chr9:127678140:C:T	1.30918e-06	-1.34355e-10	-1.12124	0.000156774	-1.34355e-10	-1.15378
127678379	chr9:127678379:G:A	1.30064e-06	-1.34355e-10	-1.12779	0.000156114	-1.34355e-10	-1.15799
127678683	chr9:127678683:C:T	7.29743e-06	-1.34355e-10	0.596877	0.000726758	-1.34355e-10	0.380013
127678696	chr9:127678696:G:GC	1.46067e-06	-1.34355e-10	-1.01175	0.000186889	-1.34355e-10	-0.978064
127680411	chr9:127680411:C:G	1.19036e-06	-1.34355e-10	-1.21639	0.000157209	-1.34355e-10	-1.151
127680493	chr9:127680493:A:G	1.30723e-06	-1.34355e-10	-1.12273	0.000156603	-1.34355e-10	-1.15487
127680512	chr9:127680512:TTACGTC:T	2.13558e-06	-1.34355e-10	-0.631909	0.000244847	-1.34355e-10	-0.707949
127680714	chr9:127680714:C:T	6.35527e-07	-0.64293	-1.20102	3.53193e-05	-1.42765	-1.2165
127680800	chr9:127680800:C:T	1.18729e-06	-1.34355e-10	-1.21897	0.000147004	-1.34355e-10	-1.21812
127680824	chr9:127680824:G:A	1.29859e-06	-1.34355e-10	-1.12936	0.00015703	-1.34355e-10	-1.15215
127681032	chr9:127681032:C:T	2.8882e-06	-1.34355e-10	-0.330014	0.000327108	-1.34355e-10	-0.41829
127681373	chr9:127681373:A:G	1.40535e-06	-1.34355e-10	-1.05036	0.000180017	-1.34355e-10	-1.01553
127681587	chr9:127681587:C:T	2.09527e-06	-1.34355e-10	-0.650964	0.000226416	-1.34355e-10	-0.786208
127681657	chr9:127681657:G:A	1.21343e-06	-1.34355e-10	-1.19719	0.000153584	-1.34355e-10	-1.17433
127681974	chr9:127681974:A:G	1.1121e-05	2.23564	-1.21745	7.30848e-05	-0.774779	-1.14218
127682762	chr9:127682762:G:T	1.29504e-06	-1.34355e-10	-1.1321	0.00015539	-1.34355e-10	-1.16264
127682863	chr9:127682863:A:G	4.47975e-06	1.31966	-1.21074	6.81447e-05	-0.779402	-1.20754
127683313	chr9:127683313:T:G	1.41097e-06	-1.34355e-10	-1.04637	0.000180808	-1.34355e-10	-1.01114
127683431	chr9:127683431:C:T	1.3262e-06	-1.34355e-10	-1.10833	0.000158445	-1.34355e-10	-1.14317
127683667	chr9:127683667:T:C	1.1944e-06	-1.34355e-10	-1.213	0.000149749	-1.34355e-10	-1.19962
127683707	chr9:127683707:C:T	1.24305e-06	-1.34355e-10	-1.17308	0.000149051	-1.34355e-10	-1.20429
127684112	chr9:127684112:GC:G	1.40792e-06	-1.34355e-10	-1.04853	0.00018448	-1.34355e-10	-0.991041
127684147	chr9:127684147:A:G	1.33521e-06	-1.34355e-10	-1.10155	0.000159357	-1.34355e-10	-1.13743
127684557	chr9:127684557:G:A	8.31592e-07	-1.57506	-2.62286e-10	0.00012345	-1.39275	-2.62286e-10
127685087	chr9:127685087:G:C	1.40554e-06	-1.34355e-10	-1.05023	0.000180008	-1.34355e-10	-1.01558
127685526	chr9:127685526:C:T	1.89396e-06	-1.34355e-10	-0.751978	0.000216218	-1.34355e-10	-0.832293
127685560	chr9:127685560:C:T	7.72339e-07	-1.64898	-2.62286e-10	9.94764e-05	-1.60866	-2.62286e-10
127685941	chr9:127685941:G:A	4.38697e-06	1.29838	-1.21038	6.94734e-05	-0.759576	-1.20806
127687741	chr9:127687741:G:A	2.99591e-07	-1.39106	-1.20492	2.87482e-05	-1.65474	-1.19527
127688254	chr9:127688254:G:C	1.21387e-06	-1.34355e-10	-1.19683	0.000153664	-1.34355e-10	-1.17382
127688381	chr9:127688381:T:C	3.24555e-07	-1.30752	-1.20843	3.18558e-05	-1.54897	-1.19839
127688464	chr9:127688464:C:T	1.21343e-06	-1.34355e-10	-1.19719	0.000153584	-1.34355e-10	-1.17433
127688597	chr9:127688597:G:A	1.29504e-06	-1.34355e-10	-1.1321	0.00015539	-1.34355e-10	-1.16264
127688878	chr9:127688878:A:G	1.34797e-06	-1.34355e-10	-1.09205	0.000171772	-1.34355e-10	-1.06241
127688987	chr9:127688987:C:T	1.43336e-06	-1.34355e-10	-1.03062	0.000183999	-1.34355e-10	-0.993651
127689139	chr9:127689139:TAAG:T	3.80047e-06	-0.0555201	-2.62286e-10	0.000320542	-0.438568	-2.62286e-10
127689223	chr9:127689223:C:T	1.2064e-06	-1.34355e-10	-1.20301	0.000148513	-1.34355e-10	-1.20791
127689346	chr9:127689346:C:T	2.44503e-06	-1.34355e-10	-0.496587	0.000272655	-1.34355e-10	-0.600373
127689613	chr9:127689613:G:C	4.98505e-06	1.42052	-1.20472	7.16783e-05	-0.723532	-1.21286
127689676	chr9:127689676:C:A	4.2757e-07	-1.30416	-0.936125	3.89271e-05	-1.65723	-0.889658
127689837	chr9:127689837:G:A	1.18936e-06	-1.34355e-10	-1.21723	0.000146739	-1.34355e-10	-1.21992
127689846	chr9:127689846:C:T	1.21799e-06	-1.34355e-10	-1.19344	0.000151559	-1.34355e-10	-1.18761
127690513	chr9:127690513:G:A	3.11144e-07	-1.35339	-1.20476	2.8687e-05	-1.65708	-1.19505
127690612	chr9:127690612:C:T	1.34896e-06	-1.34355e-10	-1.09131	0.000163287	-1.34355e-10	-1.11307
127690670	chr9:127690670:G:A	1.37965e-06	-1.34355e-10	-1.06882	0.000180189	-1.34355e-10	-1.01458
127690698	chr9:127690698:T:C	1.18937e-06	-1.34355e-10	-1.21722	0.000146739	-1.34355e-10	-1.21992
127691637	chr9:127691637:G:A	1.18833e-06	-1.34355e-10	-1.21809	0.000146743	-1.34355e-10	-1.2199
127692274	chr9:127692274:T:C	1.19232e-06	-1.34355e-10	-1.21474	0.000147995	-1.34355e-10	-1.2114
127693222	chr9:127693222:C:T	4.7049e-07	-1.26752	-0.877105	4.15966e-05	-1.656	-0.824565
127693403	chr9:127693403:T:C	3.6031e-06	-1.34355e-10	-0.108851	0.000370179	-1.34355e-10	-0.294594
127693412	chr9:127693412:C:T	4.40681e-06	1.16908	-1.07657	8.61684e-05	-0.843823	-0.908454
127694387	chr9:127694387:T:G	1.18766e-06	-1.34355e-10	-1.21866	0.000147428	-1.34355e-10	-1.21524
127695717	chr9:127695717:AC:A	1.20271e-06	-1.34355e-10	-1.20607	0.00014745	-1.34355e-10	-1.21509
127695995	chr9:127695995:T:C	1.30874e-06	-1.34355e-10	-1.12158	0.000156723	-1.34355e-10	-1.1541
127696009	chr9:127696009:A:C	1.19386e-06	-1.34355e-10	-1.21345	0.000147006	-1.34355e-10	-1.21811
127696327	chr9:127696327:C:T	1.63092e-06	-1.34355e-10	-0.901503	0.000219622	-1.34355e-10	-0.816674
127697238	chr9:127697238:T:TTCTA	3.86874e-06	-1.34355e-10	-0.0377164	0.000422096	-1.34355e-10	-0.163349
127697425	chr9:127697425:C:T	4.6872e-06	0.15419	-2.62286e-10	0.000289459	-0.540566	-2.62286e-10
127697439	chr9:127697439:C:T	2.13152e-06	-1.34355e-10	-0.633809	0.000244413	-1.34355e-10	-0.709723
127697956	chr9:127697956:T:C	1.47064e-06	-1.34355e-10	-1.00495	0.000189244	-1.34355e-10	-0.965544
127698087	chr9:127698087:CA:C	1.57973e-06	-1.34355e-10	-0.933389	0.000178367	-1.34355e-10	-1.02474
127698171	chr9:127698171:G:C	1.1918e-06	-1.34355e-10	-1.21518	0.000146749	-1.34355e-10	-1.21986
127698719	chr9:127698719:T:C	1.20263e-06	-1.34355e-10	-1.20613	0.000149421	-1.34355e-10	-1.20181
127698830	chr9:127698830:G:A	1.22338e-06	-1.34355e-10	-1.18903	0.000148396	-1.34355e-10	-1.2087
127699766	chr9:127699766:G:C	1.1926e-06	-1.34355e-10	-1.21451	0.000146831	-1.34355e-10	-1.2193
127700005	chr9:127700005:A:AC	1.46877e-06	-1.34355e-10	-1.00622	0.000188979	-1.34355e-10	-0.966943
127700272	chr9:127700272:T:C	1.47126e-06	-1.34355e-10	-1.00453	0.000189332	-1.34355e-10	-0.965078
127700904	chr9:127700904:T:G	6.61565e-05	2.80138	-2.62286e-10	0.0061086	2.50887	-2.62286e-10
127700917	chr9:127700917:C:T	1.19288e-06	-1.34355e-10	-1.21427	0.000146897	-1.34355e-10	-1.21885
127701321	chr9:127701321:A:C	1.19285e-06	-1.34355e-10	-1.2143	0.000147989	-1.34355e-10	-1.21145
127701445	chr9:127701445:T:C	1.36437e-06	-1.34355e-10	-1.07996	0.000172039	-1.34355e-10	-1.06086
127701731	chr9:127701731:G:A	1.59054e-06	-1.34355e-10	-0.92657	0.000200226	-1.34355e-10	-0.909135
127701950	chr9:127701950:G:A	1.45174e-06	-1.34355e-10	-1.01789	0.000186607	-1.34355e-10	-0.979577
127702246	chr9:127702246:G:A	2.32511e-06	-1.34355e-10	-0.54688	0.000260195	-1.34355e-10	-0.647149
127702616	chr9:127702616:C:T	1.21922e-06	-1.34355e-10	-1.19243	0.000154552	-1.34355e-10	-1.16805
127704253	chr9:127704253:C:A	1.20762e-06	-1.34355e-10	-1.20199	0.000150428	-1.34355e-10	-1.19509
127704553	chr9:127704553:C:T	1.18644e-06	-1.34355e-10	-1.21969	0.000147581	-1.34355e-10	-1.2142
127704799	chr9:127704799:GAC:G	1.42151e-06	-1.34355e-10	-1.03893	0.000177069	-1.34355e-10	-1.03204
127705037	chr9:127705037:T:A	1.20561e-06	-1.34355e-10	-1.20366	0.00014751	-1.34355e-10	-1.21468
127705208	chr9:127705208:A:C	1.22946e-06	-1.34355e-10	-1.18407	0.000148522	-1.34355e-10	-1.20785
127705414	chr9:127705414:G:A	1.19763e-06	-1.34355e-10	-1.2103	0.00015037	-1.34355e-10	-1.19548
127705523	chr9:127705523:C:A	2.4271e-06	-1.34355e-10	-0.50395	0.00027091	-1.34355e-10	-0.606794
127706059	chr9:127706059:G:A	1.68153e-06	-1.34355e-10	-0.870941	0.000201981	-1.34355e-10	-0.900405
127706262	chr9:127706262:G:A	1.20148e-06	-1.34355e-10	-1.20709	0.000146792	-1.34355e-10	-1.21956
127706294	chr9:127706294:T:C	3.53326e-07	-1.24231	-1.1887	4.18444e-05	-1.30004	-1.17458
127706443	chr9:127706443:A:C	1.24289e-06	-1.34355e-10	-1.17321	0.000158891	-1.34355e-10	-1.14036
127706507	chr9:127706507:C:G	2.08744e-06	-1.34355e-10	-0.654706	0.000230999	-1.34355e-10	-0.766166
127706779	chr9:127706779:T:G	3.57921e-07	-1.25052	-1.16757	3.02385e-05	-1.65724	-1.14223
127707105	chr9:127707105:C:T	1.3833e-05	-1.34355e-10	1.23641	0.00141351	-1.34355e-10	1.04525
127707621	chr9:127707621:T:G	1.66181e-06	-1.34355e-10	-0.882739	0.000206721	-1.34355e-10	-0.877212
127707656	chr9:127707656:G:A	1.63794e-06	-1.34355e-10	-0.897207	0.000203665	-1.34355e-10	-0.892105
127707755	chr9:127707755:G:C	1.86425e-06	-1.34355e-10	-0.767786	0.000204557	-1.34355e-10	-0.887733
127707896	chr9:127707896:G:A	1.193e-06	-1.34355e-10	-1.21417	0.000149421	-1.34355e-10	-1.20182
127707921	chr9:127707921:G:A	2.80969e-06	-1.34355e-10	-0.357573	0.000318715	-1.34355e-10	-0.444283
127707924	chr9:127707924:G:A	1.18641e-06	-1.34355e-10	-1.21971	0.000147529	-1.34355e-10	-1.21456
127708496	chr9:127708496:T:A	1.68916e-06	-1.34355e-10	-0.866415	0.000210215	-1.34355e-10	-0.86045
127709088	chr9:127709088:T:G	1.25171e-06	-1.34355e-10	-1.16613	0.000151318	-1.34355e-10	-1.18919
127709222	chr9:127709222:T:C	1.44892e-06	-1.34355e-10	-1.01983	0.000181851	-1.34355e-10	-1.0054
127709323	chr9:127709323:C:A	2.1236e-06	-1.34355e-10	-0.637531	0.000237877	-1.34355e-10	-0.736828
127709485	chr9:127709485:G:T	1.86367e-06	-1.34355e-10	-0.768096	0.000204487	-1.34355e-10	-0.888076
127709566	chr9:127709566:C:T	1.22765e-06	-1.34355e-10	-1.18554	0.000156242	-1.34355e-10	-1.15717
127709730	chr9:127709730:C:T	1.47123e-06	-1.34355e-10	-1.00455	0.000188421	-1.34355e-10	-0.969902
127709900	chr9:127709900:A:C	1.80037e-06	-1.34355e-10	-0.802655	0.000198429	-1.34355e-10	-0.918148
127709981	chr9:127709981:C:G	1.79708e-06	-1.34355e-10	-0.804483	0.000224562	-1.34355e-10	-0.79443
127710765	chr9:127710765:G:A	1.2358e-06	-1.34355e-10	-1.17892	0.000149901	-1.34355e-10	-1.19861
127711030	chr9:127711030:G:A	1.19527e-06	-1.34355e-10	-1.21228	0.000148914	-1.34355e-10	-1.20521
127711256	chr9:127711256:G:A	1.24436e-06	-1.34355e-10	-1.17203	0.000150659	-1.34355e-10	-1.19356
127711518	chr9:127711518:C:T	1.80384e-06	-1.34355e-10	-0.800726	0.000198751	-1.34355e-10	-0.916527
127712618	chr9:127712618:C:T	1.7391e-06	-1.34355e-10	-0.837277	0.000216378	-1.34355e-10	-0.831552
127713033	chr9:127713033:C:T	1.18931e-06	-1.34355e-10	-1.21727	0.000146764	-1.34355e-10	-1.21975
127713369	chr9:127713369:A:G	1.20218e-06	-1.34355e-10	-1.20651	0.000151773	-1.34355e-10	-1.18619
127713635	chr9:127713635:T:G	2.15986e-06	-1.34355e-10	-0.620604	0.000245322	-1.34355e-10	-0.70601
127713786	chr9:127713786:T:C	1.65297e-06	-1.34355e-10	-0.88807	0.000183435	-1.34355e-10	-0.996722
127714388	chr9:127714388:G:C	7.65995e-07	-1.65723	-2.62286e-10	9.91375e-05	-1.61207	-2.62286e-10
127714540	chr9:127714540:C:G	1.27637e-06	-1.14662	-2.62286e-10	0.00013787	-1.28227	-2.62286e-10
127714573	chr9:127714573:A:C	1.19298e-06	-1.34355e-10	-1.21419	0.000149501	-1.34355e-10	-1.20128
127714881	chr9:127714881:G:A	2.57532e-07	-1.59496	-1.1523	2.97514e-05	-1.6535	-1.1622
127715489	chr9:127715489:G:A	2.64843e-07	-1.58636	-1.1329	3.04592e-05	-1.65105	-1.14114
127715834	chr9:127715834:A:G	1.40439e-06	-1.34355e-10	-1.05104	0.000178747	-1.34355e-10	-1.02261
127716911	chr9:127716911:A:G	1.41986e-06	-1.34355e-10	-1.04009	0.00016267	-1.34355e-10	-1.11686
127717602	chr9:127717602:T:C	1.49133e-06	-1.34355e-10	-0.990977	0.000175796	-1.34355e-10	-1.03926
127718043	chr9:127718043:A:C	7.65992e-07	-0.478053	-1.17918	0.00028867	0.589229	-1.13252
127718739	chr9:127718739:G:A	1.20751e-06	-1.20208	-2.62286e-10	0.000190971	-0.956458	-2.62286e-10
127719082	chr9:127719082:G:A	1.24802e-06	-1.34355e-10	-1.16909	0.000161728	-1.34355e-10	-1.12266
127719083	chr9:127719083:T:C	2.88292e-07	-1.6548	-0.979629	3.74845e-05	-1.65591	-0.92874
127719467	chr9:127719467:T:A	1.26477e-06	-1.34355e-10	-1.15576	0.00015258	-1.34355e-10	-1.18089
127719586	chr9:127719586:A:G	1.44038e-06	-1.34355e-10	-1.02574	0.000170382	-1.34355e-10	-1.07054
127720687	chr9:127720687:C:G	3.83934e-07	-1.65668	-0.691246	5.22494e-05	-1.64356	-0.608995
127721263	chr9:127721263:G:C	1.22051e-06	-1.34355e-10	-1.19137	0.000149174	-1.34355e-10	-1.20347
127721342	chr9:127721342:C:T	1.43526e-06	-1.34355e-10	-1.0293	0.000179693	-1.34355e-10	-1.01733
127721791	chr9:127721791:C:T	1.32766e-06	-1.34355e-10	-1.10723	0.000158724	-1.34355e-10	-1.14141
127722272	chr9:127722272:C:T	1.01681e-06	-1.37397	-2.62286e-10	0.00015987	-1.13422	-2.62286e-10
127722499	chr9:127722499:T:C	1.34034e-06	-1.34355e-10	-1.09772	0.000161304	-1.34355e-10	-1.12529
127723084	chr9:127723084:T:C	1.38528e-06	-1.34355e-10	-1.06474	0.000166143	-1.34355e-10	-1.09573
127723197	chr9:127723197:A:C	1.21985e-06	-1.34355e-10	-1.19191	0.000146858	-1.34355e-10	-1.21912
127723339	chr9:127723339:G:A	2.49126e-07	-1.64398	-1.13646	3.06909e-05	-1.63285	-1.15177
127723838	chr9:127723838:T:G	1.19204e-06	-1.34355e-10	-1.21498	0.000149448	-1.34355e-10	-1.20164
127723842	chr9:127723842:G:C	1.19741e-06	-1.34355e-10	-1.21049	0.000150544	-1.34355e-10	-1.19433
127724105	chr9:127724105:C:T	2.64488e-07	-1.63718	-1.08343	3.26334e-05	-1.62462	-1.09862
127724196	chr9:127724196:G:A	1.20528e-06	-1.34355e-10	-1.20393	0.000147877	-1.34355e-10	-1.2122
127724854	chr9:127724854:G:A	1.48098e-06	-1.34355e-10	-0.997942	0.000169917	-1.34355e-10	-1.07327
127724878	chr9:127724878:T:G	1.18956e-06	-1.34355e-10	-1.21707	0.000148666	-1.34355e-10	-1.20688
127725437	chr9:127725437:G:A	1.24902e-06	-1.34355e-10	-1.16829	0.000155995	-1.34355e-10	-1.15875
127726215	chr9:127726215:C:T	2.39674e-07	-1.602	-1.21712	2.86135e-05	-1.6438	-1.2109
127726328	chr9:127726328:G:A	8.43808e-07	-1.56048	-2.62286e-10	9.52257e-05	-1.65233	-2.62286e-10
127726652	chr9:127726652:G:A	5.53384e-06	1.5378	-1.21756	5.58414e-05	-0.998714	-1.18735
127726910	chr9:127726910:C:T	2.28538e-07	-1.64677	-1.21993	2.80321e-05	-1.65659	-1.21864
127727464	chr9:127727464:A:G	1.47428e-06	0.203276	-1.20575	5.66206e-05	-1.07154	-1.10067
127727797	chr9:127727797:CA:C	2.28766e-07	-1.64577	-1.21993	2.80319e-05	-1.65686	-1.21838
127727933	chr9:127727933:G:A	1.18913e-06	-1.34355e-10	-1.21742	0.000146801	-1.34355e-10	-1.21951
127728113	chr9:127728113:C:A	1.2558e-06	-1.34355e-10	-1.16287	0.000152589	-1.34355e-10	-1.18083
127728346	chr9:127728346:G:A	5.89122e-06	-1.34355e-10	0.382817	0.000821945	-1.34355e-10	0.503093
127728350	chr9:127728350:T:C	5.11989e-06	-1.34355e-10	0.242488	0.000596595	-1.34355e-10	0.182657
127728414	chr9:127728414:TCTA:T	1.58459e-06	-1.34355e-10	-0.930321	0.000197522	-1.34355e-10	-0.922732
127728639	chr9:127728639:A:G	3.31543e-06	-0.192058	-2.62286e-10	0.000242755	-0.71653	-2.62286e-10
127728813	chr9:127728813:A:G	1.00956e-05	-1.34355e-10	0.921452	0.00101551	-1.34355e-10	0.714567
127729204	chr9:127729204:G:A	2.3e-07	-1.64122	-1.2191	2.80704e-05	-1.65732	-1.21654
127729354	chr9:127729354:T:C	2.3994e-07	-1.63299	-1.18502	2.82588e-05	-1.65723	-1.20994
127729447	chr9:127729447:T:C	2.28049e-07	-1.64891	-1.21993	2.80686e-05	-1.65584	-1.2181
127729719	chr9:127729719:A:G	2.28679e-07	-1.64616	-1.21992	2.80511e-05	-1.65676	-1.21779
127729760	chr9:127729760:G:A	2.44663e-07	-1.65618	-1.14234	3.03162e-05	-1.63839	-1.15851
127730299	chr9:127730299:G:A	1.43843e-06	-1.34355e-10	-1.0271	0.000177157	-1.34355e-10	-1.03154
127730518	chr9:127730518:T:C	3.48554e-06	-1.34355e-10	-0.142023	0.000448884	-1.34355e-10	-0.101815
127731209	chr9:127731209:A:G	3.35229e-06	-0.181001	-2.62286e-10	0.000245264	-0.706247	-2.62286e-10
127731234	chr9:127731234:A:G	2.31482e-07	-1.6349	-1.21899	2.81422e-05	-1.65697	-1.21434
127731681	chr9:127731681:G:A	1.29151e-06	-1.34355e-10	-1.13483	0.00015523	-1.34355e-10	-1.16367
127731694	chr9:127731694:C:T	2.2784e-06	-1.34355e-10	-0.567173	0.00024605	-1.34355e-10	-0.703045
127731917	chr9:127731917:G:A	1.18836e-06	-1.34355e-10	-1.21807	0.000148909	-1.34355e-10	-1.20524
127732388	chr9:127732388:G:A	2.27254e-07	-1.65728	-1.21505	2.8558e-05	-1.64582	-1.21083
127732512	chr9:127732512:C:T	4.03891e-06	1.13456	-1.12923	5.68581e-05	-1.18985	-0.978172
127732532	chr9:127732532:T:C	2.46636e-07	-1.64136	-1.14913	3.08123e-05	-1.59473	-1.18593
127733611	chr9:127733611:A:C	2.30529e-07	-1.63893	-1.21909	2.98724e-05	-1.59405	-1.21759
127733797	chr9:127733797:A:G	2.27453e-07	-1.65627	-1.21519	2.891e-05	-1.63649	-1.2079
127734136	chr9:127734136:G:A	3.80449e-07	-1.50755	-0.849497	4.99585e-05	-1.45404	-0.843351
127734901	chr9:127734901:A:G	3.98702e-07	-1.17481	-1.13537	3.11713e-05	-1.63586	-1.13322
127735312	chr9:127735312:C:T	3.86285e-07	-1.50514	-0.836686	4.82234e-05	-1.50798	-0.824759
127735841	chr9:127735841:T:G	6.80912e-07	-0.940594	-0.834374	4.40543e-05	-1.5904	-0.832757
127735951	chr9:127735951:G:C	1.21665e-06	-1.34355e-10	-1.19454	0.000147173	-1.34355e-10	-1.21697
127736030	chr9:127736030:C:T	1.80182e-06	-0.801846	-2.62286e-10	0.0001567	-1.15425	-2.62286e-10
127736824	chr9:127736824:A:C	1.63109e-06	-0.782252	-0.119144	0.000161253	-0.916922	-0.208685
127736902	chr9:127736902:C:T	1.49241e-06	-1.34355e-10	-0.990254	0.000182413	-1.34355e-10	-1.00231
127737470	chr9:127737470:G:A	7.83759e-07	-1.6343	-2.62286e-10	0.00011581	-1.45663	-2.62286e-10
127737647	chr9:127737647:T:C	1.18616e-06	-1.34355e-10	-1.21993	0.00014674	-1.34355e-10	-1.21992
127738184	chr9:127738184:G:A	2.11452e-06	-1.34355e-10	-0.641818	0.000239848	-1.34355e-10	-0.728575
127738666	chr9:127738666:C:T	2.12577e-06	-0.63651	-2.62286e-10	0.000177634	-1.02885	-2.62286e-10
127739438	chr9:127739438:A:G	5.53312e-07	-0.766717	-1.21576	6.17862e-05	-0.869487	-1.21541
127739959	chr9:127739959:T:C	3.00168e-07	-1.55549	-1.03857	3.59265e-05	-1.62125	-1.00586
127740187	chr9:127740187:G:A	1.74148e-05	-1.34355e-10	1.46668	0.00177627	-1.34355e-10	1.27369
127740788	chr9:127740788:C:A	1.81902e-06	-1.34355e-10	-0.79235	0.000199669	-1.34355e-10	-0.91192
127740831	chr9:127740831:T:C	5.60789e-07	-0.755211	-1.21385	6.25393e-05	-0.859378	-1.21341
127741301	chr9:127741301:C:T	1.78801e-06	-1.34355e-10	-0.809544	0.000202864	-1.34355e-10	-0.896047
127741333	chr9:127741333:C:G	4.1348e-07	-1.11692	-1.15687	6.0352e-05	-0.951492	-1.15689
127741440	chr9:127741440:TATTG:T	1.2466e-06	-1.34355e-10	-1.17023	0.000155697	-1.34355e-10	-1.16067
127741479	chr9:127741479:C:T	9.98837e-07	-0.462825	-0.928984	9.18174e-05	-0.708295	-0.980484
127741529	chr9:127741529:A:G	5.38848e-07	-0.789037	-1.21993	6.0262e-05	-0.889945	-1.21993
127741791	chr9:127741791:G:A	4.34683e-07	-1.11428	-1.1095	6.30086e-05	-0.951363	-1.11395
127742048	chr9:127742048:G:A	5.95208e-07	-1.08319	-0.826298	6.0565e-05	-1.30377	-0.801092
127742123	chr9:127742123:C:G	1.74552e-05	-1.34355e-10	1.46899	0.0017811	-1.34355e-10	1.27641
127743183	chr9:127743183:T:C	3.79234e-07	-1.14068	-1.21956	4.21471e-05	-1.24785	-1.21957
127743858	chr9:127743858:A:C	1.22967e-06	-0.82536	-0.358541	0.00012392	-0.95523	-0.433717
127743899	chr9:127743899:A:G	4.79086e-07	-1.04136	-1.08516	6.79131e-05	-0.954652	-1.0357
127744627	chr9:127744627:C:T	2.11004e-06	-0.64394	-2.62286e-10	0.000206961	-0.876049	-2.62286e-10
127744846	chr9:127744846:T:C	7.92129e-07	-1.62368	-2.62286e-10	0.000102039	-1.58323	-2.62286e-10
127745903	chr9:127745903:C:T	3.83407e-07	-1.12964	-1.21966	4.25704e-05	-1.23775	-1.21967
127746305	chr9:127746305:T:A	3.3583e-07	-1.60022	-0.881581	4.16707e-05	-1.63836	-0.840423
127746547	chr9:127746547:A:G	1.57311e-06	-1.34355e-10	-0.937594	0.000214677	-1.34355e-10	-0.839447
127747160	chr9:127747160:A:G	3.94266e-07	-1.11717	-1.20421	4.36836e-05	-1.22691	-1.20469
127747830	chr9:127747830:A:G	5.24316e-07	-0.821036	-1.21527	5.87163e-05	-0.920769	-1.21509
127748293	chr9:127748293:A:G	4.1644e-07	-1.0587	-1.20796	4.58673e-05	-1.17495	-1.20788
127748296	chr9:127748296:TTTA:T	4.21555e-07	-1.04318	-1.21127	4.63542e-05	-1.16107	-1.2112
127748301	chr9:127748301:T:A	4.11505e-07	-1.06784	-1.21074	4.53634e-05	-1.18321	-1.21067
127748305	chr9:127748305:T:A	4.16463e-07	-1.05559	-1.21102	4.58529e-05	-1.1722	-1.21094
127748340	chr9:127748340:G:A	1.41104e-06	-1.34355e-10	-1.04632	0.000156399	-1.34355e-10	-1.15617
127748393	chr9:127748393:C:T	5.57321e-07	-0.774963	-1.2003	6.21168e-05	-0.879746	-1.19982
127748394	chr9:127748394:A:G	4.53081e-07	-1.03492	-1.14741	6.33965e-05	-0.937628	-1.12154
127748499	chr9:127748499:G:A	1.4234e-05	-1.34355e-10	1.26499	0.0013815	-1.34355e-10	1.02235
127748994	chr9:127748994:G:A	1.53183e-06	-0.751935	-0.21225	0.000151465	-0.889408	-0.298818
127749018	chr9:127749018:C:T	2.28222e-07	-1.64854	-1.21954	2.80174e-05	-1.65717	-1.21858
127749084	chr9:127749084:A:T	1.61423e-05	-1.34355e-10	1.3908	0.00165451	-1.34355e-10	1.20268
127749702	chr9:127749702:C:T	4.01563e-07	-1.29696	-1.00608	5.95545e-05	-1.174	-0.947689
127749773	chr9:127749773:C:T	2.35581e-06	-1.34355e-10	-0.533762	0.000262344	-1.34355e-10	-0.638924
127749792	chr9:127749792:A:G	2.28704e-07	-1.64659	-1.21938	2.81584e-05	-1.65733	-1.2134
127750196	chr9:127750196:C:T	1.61244e-05	-1.34355e-10	1.38969	0.00165297	-1.34355e-10	1.20175
127750741	chr9:127750741:T:G	8.88608e-07	-0.505037	-1.00371	7.37131e-05	-0.942845	-0.965555
127751190	chr9:127751190:A:G	8.15547e-07	-0.615932	-0.97861	6.9798e-05	-1.02046	-0.942511
127751418	chr9:127751418:C:T	1.19078e-06	-1.34355e-10	-1.21603	0.000146816	-1.34355e-10	-1.2194
127751498	chr9:127751498:A:T	8.23202e-07	-0.592764	-0.992435	7.00296e-05	-1.00238	-0.957283
127751597	chr9:127751597:C:T	1.02859e-06	-0.460815	-0.901644	8.59002e-05	-0.897228	-0.858166
127751633	chr9:127751633:C:T	1.16192e-06	-1.24057	-2.62286e-10	0.000181832	-1.0055	-2.62286e-10
127751636	chr9:127751636:T:C	9.42905e-07	-1.44944	-2.62286e-10	0.000106376	-1.5416	-2.62286e-10
127751689	chr9:127751689:C:A	3.0542e-07	-1.61952	-0.957187	3.79605e-05	-1.64879	-0.92324
127752637	chr9:127752637:T:C	3.00365e-07	-1.6187	-0.974707	3.72825e-05	-1.64817	-0.941887
127753092	chr9:127753092:G:A	3.56686e-06	0.806336	-0.925295	0.000228862	0.107416	-0.882877
127753275	chr9:127753275:T:C	3.41034e-06	0.78631	-0.950144	0.000218838	0.0893088	-0.909559
127753323	chr9:127753323:G:C	1.33125e-06	-1.34355e-10	-1.10453	0.000161716	-1.34355e-10	-1.12274
127753391	chr9:127753391:A:C	1.42444e-06	-1.34355e-10	-1.03687	0.000157315	-1.34355e-10	-1.15033
127753549	chr9:127753549:T:C	3.41032e-06	0.79593	-0.959769	0.000218467	0.097841	-0.919785
127753651	chr9:127753651:TCTCTCC:T	2.03703e-06	-0.679152	-2.62286e-10	0.000202101	-0.899811	-2.62286e-10
127753684	chr9:127753684:G:C	1.46172e-06	-0.0354902	-0.97554	0.00010611	-0.606886	-0.937215
127754699	chr9:127754699:C:T	1.46244e-06	-1.34355e-10	-1.01054	0.000178669	-1.34355e-10	-1.02305
127755446	chr9:127755446:G:A	1.20784e-06	-1.34355e-10	-1.20181	0.000147077	-1.34355e-10	-1.21762
127755694	chr9:127755694:A:G	4.78202e-07	-0.950969	-1.1774	6.70731e-05	-0.845714	-1.15708
127756437	chr9:127756437:G:T	1.52533e-06	-0.0683622	-0.900074	0.000117757	-0.5321	-0.907859
127756526	chr9:127756526:T:C	1.18719e-06	-1.34355e-10	-1.21905	0.00014674	-1.34355e-10	-1.21992
127756608	chr9:127756608:C:CTCAAAGAT	1.19503e-06	-1.34355e-10	-1.21248	0.000147056	-1.34355e-10	-1.21777
127756730	chr9:127756730:C:T	1.43551e-06	-0.225229	-0.803895	0.000113517	-0.664691	-0.811933
127756776	chr9:127756776:G:A	1.55747e-06	-0.120811	-0.826771	0.000121002	-0.577895	-0.834875
127756957	chr9:127756957:T:A	1.18618e-06	-1.34355e-10	-1.21991	0.000147838	-1.34355e-10	-1.21247
127757257	chr9:127757257:T:C	1.20723e-06	-1.34355e-10	-1.20232	0.000150462	-1.34355e-10	-1.19487
127757644	chr9:127757644:TG:T	6.79125e-05	2.82757	-2.62286e-10	0.003852	2.04777	-2.62286e-10
127757678	chr9:127757678:G:A	2.07815e-06	-0.659168	-2.62286e-10	0.000205188	-0.884652	-2.62286e-10
127757685	chr9:127757685:G:A	7.82938e-07	-1.63535	-2.62286e-10	9.64564e-05	-1.63949	-2.62286e-10
127759034	chr9:127759034:C:T	1.18627e-06	-1.34355e-10	-1.21983	0.00014768	-1.34355e-10	-1.21353
127759285	chr9:127759285:C:A	6.76014e-07	-0.68153	-1.10066	5.7574e-05	-1.08104	-1.07447
127759710	chr9:127759710:G:A	1.98191e-06	-0.706582	-2.62286e-10	0.000316907	-0.449973	-2.62286e-10
127759793	chr9:127759793:C:T	1.34238e-06	-1.34355e-10	-1.0962	0.000162945	-1.34355e-10	-1.11517
127760024	chr9:127760024:C:T	4.90178e-07	-1.09116	-1.01247	4.97872e-05	-1.31103	-0.989796
127760226	chr9:127760226:G:A	2.35013e-06	-1.34355e-10	-0.536173	0.000261762	-1.34355e-10	-0.641145
127760712	chr9:127760712:T:C	1.93277e-05	1.57089	-2.62286e-10	0.00140666	1.04039	-2.62286e-10
127761259	chr9:127761259:G:A	1.53373e-06	-1.34355e-10	-0.962941	0.000204177	-1.34355e-10	-0.889595
127761625	chr9:127761625:T:C	9.60259e-07	-0.274212	-1.15699	7.09696e-05	-0.807511	-1.13882
127761942	chr9:127761942:C:T	2.24968e-06	-1.34355e-10	-0.579858	0.000264195	-1.34355e-10	-0.631892
127762096	chr9:127762096:A:G	1.35155e-06	-1.0894	-2.62286e-10	0.000218506	-0.821766	-2.62286e-10
127762313	chr9:127762313:C:T	1.7132e-06	-1.34355e-10	-0.852285	0.000191989	-1.34355e-10	-0.95114
127762500	chr9:127762500:T:C	1.18811e-06	-1.34355e-10	-1.21829	0.00014829	-1.34355e-10	-1.20941
127763015	chr9:127763015:G:A	3.7625e-07	-1.6573	-0.710846	5.53301e-05	-1.49896	-0.6963
127763123	chr9:127763123:C:T	8.49736e-07	-1.55348	-2.62286e-10	0.000129493	-1.34496	-2.62286e-10
127763276	chr9:127763276:T:C	1.88535e-06	-1.34355e-10	-0.756531	0.000263243	-1.34355e-10	-0.635501
127763443	chr9:127763443:C:T	2.07186e-06	-1.34355e-10	-0.662201	0.000292472	-1.34355e-10	-0.530211
127763765	chr9:127763765:G:A	4.24151e-07	-1.06715	-1.18116	2.98827e-05	-1.60209	-1.20921
127763875	chr9:127763875:A:T	2.63537e-06	-1.34355e-10	-0.421622	0.000359188	-1.34355e-10	-0.324735
127764264	chr9:127764264:A:G	4.21847e-07	-1.06679	-1.18697	2.9755e-05	-1.60342	-1.21216
127764284	chr9:127764284:G:T	1.22532e-06	-1.34355e-10	-1.18744	0.000150658	-1.34355e-10	-1.19357
127764326	chr9:127764326:A:G	3.04516e-07	-1.38103	-1.19865	2.83008e-05	-1.64911	-1.21658
127764793	chr9:127764793:C:T	1.20378e-06	-1.34355e-10	-1.20518	0.000149696	-1.34355e-10	-1.19997
127764967	chr9:127764967:C:A	1.21315e-06	-1.34355e-10	-1.19743	0.000155032	-1.34355e-10	-1.16495
127765070	chr9:127765070:G:A	7.96099e-07	-1.61868	-2.62286e-10	9.52512e-05	-1.65206	-2.62286e-10
127765398	chr9:127765398:A:G	5.65341e-07	-1.65039	-0.310582	8.48263e-05	-1.54652	-0.221455
127765507	chr9:127765507:C:A	3.77462e-07	-1.19068	-1.17426	2.89868e-05	-1.63656	-1.20518
127766265	chr9:127766265:CA:C	1.85011e-06	-1.34355e-10	-0.775402	0.00023617	-1.34355e-10	-0.744027
127766536	chr9:127766536:G:T	5.05766e-06	-1.34355e-10	0.230258	0.000594742	-1.34355e-10	0.179547
127766989	chr9:127766989:G:A	3.67687e-06	-1.34355e-10	-0.0885849	0.000410773	-1.34355e-10	-0.19054
127767876	chr9:127767876:G:A	3.81923e-06	1.04495	-1.09554	0.000213482	0.136676	-0.981702
127768660	chr9:127768660:T:C	1.47159e-06	-1.34355e-10	-1.0043	0.000186114	-1.34355e-10	-0.982219
127769320	chr9:127769320:A:G	4.36732e-07	-1.04412	-1.17497	2.96191e-05	-1.60191	-1.21825
127769959	chr9:127769959:G:A	6.10336e-06	-1.34355e-10	0.418193	0.000654488	-1.34355e-10	0.275272
127770033	chr9:127770033:A:G	1.20144e-06	-1.34355e-10	-1.20713	0.000150369	-1.34355e-10	-1.19549
127770072	chr9:127770072:G:A	2.44514e-06	0.617056	-1.1136	0.000137361	-0.316384	-0.969581
127770157	chr9:127770157:A:G	4.1632e-07	-1.07411	-1.19283	2.93196e-05	-1.61043	-1.21989
127770320	chr9:127770320:G:C	5.74921e-07	-0.724271	-1.2199	9.86566e-05	-0.404186	-1.21275
127770649	chr9:127770649:G:A	7.66096e-07	-1.65709	-2.62286e-10	0.000118311	-1.43526	-2.62286e-10
127770665	chr9:127770665:TGGA:T	3.05035e-06	0.847126	-1.12252	0.000155184	-0.155153	-1.00881
127771082	chr9:127771082:T:C	2.70848e-06	0.749231	-1.14349	0.000145426	-0.215194	-1.01372
127771215	chr9:127771215:G:A	1.43971e-05	1.27638	-2.62286e-10	0.00109943	0.793968	-2.62286e-10
127771280	chr9:127771280:G:T	1.21147e-06	-1.34355e-10	-1.19881	0.000148199	-1.34355e-10	-1.21003
127772175	chr9:127772175:A:G	5.54608e-06	1.39264	-1.0702	0.000252997	0.258359	-0.93356
127772557	chr9:127772557:G:A	4.67039e-06	-1.34355e-10	0.150596	0.000652477	-1.34355e-10	0.272195
127773524	chr9:127773524:A:G	1.67438e-06	-1.34355e-10	-0.875201	0.000212009	-1.34355e-10	-0.851953
127774350	chr9:127774350:G:T	1.18997e-06	-1.34355e-10	-1.21672	0.000149133	-1.34355e-10	-1.20374
127774438	chr9:127774438:G:A	2.43217e-07	-1.60684	-1.19761	3.01584e-05	-1.63061	-1.1715
127774650	chr9:127774650:G:A	1.62844e-06	-1.34355e-10	-0.903025	0.000206001	-1.34355e-10	-0.8807
127775032	chr9:127775032:G:A	4.38582e-06	-1.34355e-10	0.0877298	0.000473229	-1.34355e-10	-0.0490014
127776103	chr9:127776103:A:G	1.4407e-06	-1.34355e-10	-1.02552	0.000188736	-1.34355e-10	-0.968233
127776305	chr9:127776305:G:T	3.65967e-06	0.976123	-1.06939	0.000184021	-0.0613673	-0.932165
127776395	chr9:127776395:T:C	3.96836e-06	1.10537	-1.11767	0.000179144	0.00967298	-1.03006
127776499	chr9:127776499:C:T	1.64747e-06	-1.34355e-10	-0.891406	0.000208651	-1.34355e-10	-0.867918
127776656	chr9:127776656:C:T	1.41053e-06	-1.34355e-10	-1.04668	0.000184194	-1.34355e-10	-0.992594
127777591	chr9:127777591:A:G	4.13262e-06	1.1532	-1.12493	0.000183213	0.0423148	-1.04024
127777955	chr9:127777955:A:C	1.09395e-05	1.00174	-2.62286e-10	0.000475872	-0.0434309	-2.62286e-10
127777956	chr9:127777956:A:C	1.40013e-06	-1.34355e-10	-1.05408	0.000173336	-1.34355e-10	-1.05335
127777999	chr9:127777999:AT:A	1.19029e-06	-1.34355e-10	-1.21645	0.000146764	-1.34355e-10	-1.21976
127778661	chr9:127778661:G:A	1.19528e-06	-1.34355e-10	-1.21227	0.000146792	-1.34355e-10	-1.21956
127778846	chr9:127778846:G:A	1.19246e-06	-1.34355e-10	-1.21463	0.000146738	-1.34355e-10	-1.21993
127779005	chr9:127779005:G:A	1.27653e-06	-1.34355e-10	-1.1465	0.000164238	-1.34355e-10	-1.10726
127779205	chr9:127779205:G:A	1.18619e-06	-1.34355e-10	-1.2199	0.000147255	-1.34355e-10	-1.21642
127779834	chr9:127779834:T:C	5.65485e-06	1.37951	-1.03765	0.000261006	0.242694	-0.88673
127780114	chr9:127780114:C:T	1.19152e-06	-1.34355e-10	-1.21541	0.000150157	-1.34355e-10	-1.1969
127781024	chr9:127781024:G:A	1.93976e-06	-1.34355e-10	-0.72808	0.000210041	-1.34355e-10	-0.86128
127781085	chr9:127781085:CTT:C	1.94779e-06	-0.72395	-2.62286e-10	0.000194541	-0.937939	-2.62286e-10
127781159	chr9:127781159:G:A	6.34593e-06	-1.34355e-10	0.457168	0.000763506	-1.34355e-10	0.42934
127781347	chr9:127781347:C:A	1.18688e-06	-1.34355e-10	-1.21931	0.000146759	-1.34355e-10	-1.21979
127781479	chr9:127781479:C:T	1.79251e-06	-1.34355e-10	-0.807029	0.000219765	-1.34355e-10	-0.81602
127782082	chr9:127782082:CAG:C	4.45113e-07	-1.09571	-1.10437	3.70457e-05	-1.56894	-1.02749
127782969	chr9:127782969:G:A	1.22174e-06	-1.34355e-10	-1.19037	0.000152398	-1.34355e-10	-1.18209
127782998	chr9:127782998:A:G	2.41417e-06	-1.34355e-10	-0.509289	0.000251833	-1.34355e-10	-0.679814
127783232	chr9:127783232:G:A	2.35639e-06	-1.34355e-10	-0.533514	0.000246216	-1.34355e-10	-0.70237
127783671	chr9:127783671:G:A	2.99163e-07	-1.39737	-1.20004	4.12058e-05	-1.305	-1.185
127783771	chr9:127783771:T:C	2.07394e-06	-1.34355e-10	-0.661197	0.000220315	-1.34355e-10	-0.813524
127783925	chr9:127783925:C:T	1.18842e-06	-1.34355e-10	-1.21802	0.000146779	-1.34355e-10	-1.21966
127784244	chr9:127784244:G:A	2.12491e-06	-1.34355e-10	-0.636914	0.00028254	-1.34355e-10	-0.564759
127784322	chr9:127784322:G:C	1.23865e-06	-1.34355e-10	-1.17663	0.000157354	-1.34355e-10	-1.15008
127786547	chr9:127786547:G:C	1.08197e-06	-1.31186	-2.62286e-10	0.000116783	-1.44827	-2.62286e-10
127786954	chr9:127786954:G:A	1.25474e-06	-1.34355e-10	-1.16372	0.000151629	-1.34355e-10	-1.18714
127787188	chr9:127787188:C:T	4.44003e-06	0.100016	-2.62286e-10	0.000449064	-0.101416	-2.62286e-10
127787201	chr9:127787201:A:G	2.40399e-06	-1.34355e-10	-0.513514	0.000240333	-1.34355e-10	-0.726555
127787276	chr9:127787276:A:ATGGGC	1.33096e-06	-1.34355e-10	-1.10475	0.000151481	-1.34355e-10	-1.18812
127787292	chr9:127787292:G:A	3.25672e-07	-1.65465	-0.857857	3.95184e-05	-1.6212	-0.91061
127787484	chr9:127787484:C:T	3.23008e-06	-0.218139	-2.62286e-10	0.000223758	-0.798014	-2.62286e-10
127787765	chr9:127787765:C:T	2.89797e-07	-1.45708	-1.17214	3.99359e-05	-1.37111	-1.1502
127787855	chr9:127787855:C:T	4.15833e-07	-1.06619	-1.20193	6.87769e-05	-0.773869	-1.20384
127788540	chr9:127788540:C:T	3.20004e-06	-0.227482	-2.62286e-10	0.000222077	-0.805559	-2.62286e-10
127788827	chr9:127788827:AGT:A	1.27937e-06	-1.34355e-10	-1.14428	0.000155292	-1.34355e-10	-1.16327
127789432	chr9:127789432:C:T	1.33489e-06	-1.34355e-10	-1.1018	0.000171498	-1.34355e-10	-1.06401
127789718	chr9:127789718:A:G	2.13255e-06	-0.633327	-2.62286e-10	0.00019594	-0.930771	-2.62286e-10
127790636	chr9:127790636:A:G	2.7892e-07	-1.4546	-1.21288	3.80463e-05	-1.36636	-1.20342
127790751	chr9:127790751:C:T	8.39462e-07	-1.56564	-2.62286e-10	0.0001144	-1.46888	-2.62286e-10
127790829	chr9:127790829:T:C	2.8786e-07	-1.44604	-1.18988	3.95635e-05	-1.35666	-1.17402
127790860	chr9:127790860:C:T	3.44389e-06	-0.154045	-2.62286e-10	0.000235217	-0.748071	-2.62286e-10
127791157	chr9:127791157:C:T	2.84607e-07	-1.44658	-1.20071	3.90432e-05	-1.35633	-1.18758
127791498	chr9:127791498:C:G	1.23106e-06	-1.34355e-10	-1.18277	0.000158224	-1.34355e-10	-1.14457
127791569	chr9:127791569:C:G	1.19131e-06	-1.34355e-10	-1.21559	0.000146801	-1.34355e-10	-1.21951
127791715	chr9:127791715:C:T	4.48255e-06	-1.34355e-10	0.109547	0.000570794	-1.34355e-10	0.138448
127791855	chr9:127791855:T:A	4.61228e-06	-1.34355e-10	0.138076	0.000481614	-1.34355e-10	-0.0314382
127792032	chr9:127792032:T:A	2.31874e-07	-1.63586	-1.21634	3.27285e-05	-1.50781	-1.21252
127792563	chr9:127792563:T:C	2.33009e-06	-1.34355e-10	-0.544739	0.000279492	-1.34355e-10	-0.575605
127792876	chr9:127792876:G:T	3.79866e-06	-1.34355e-10	-0.0559966	0.00040113	-1.34355e-10	-0.214296
127793005	chr9:127793005:A:G	2.80146e-07	-1.44398	-1.21911	4.06287e-05	-1.2852	-1.21891
127793446	chr9:127793446:C:T	2.80638e-07	-1.44191	-1.21943	4.07415e-05	-1.28165	-1.21968
127793618	chr9:127793618:T:C	3.15386e-07	-1.62429	-0.920318	3.57003e-05	-1.65361	-0.979812
127793911	chr9:127793911:T:A	1.19344e-06	-1.34355e-10	-1.21381	0.00014941	-1.34355e-10	-1.20189
127793960	chr9:127793960:C:T	3.54948e-06	-0.123846	-2.62286e-10	0.000240889	-0.724243	-2.62286e-10
127794852	chr9:127794852:C:G	1.73294e-06	-1.34355e-10	-0.840824	0.000196424	-1.34355e-10	-0.928303
127794947	chr9:127794947:G:A	3.47125e-07	-1.62648	-0.822238	3.9076e-05	-1.65279	-0.890288
127794988	chr9:127794988:C:T	1.67703e-06	-1.34355e-10	-0.87362	0.000190673	-1.34355e-10	-0.958018
127794995	chr9:127794995:G:A	2.42432e-06	0.714569	-1.21966	6.6557e-05	-0.792704	-1.21782
127795217	chr9:127795217:A:G	3.07502e-06	-0.267333	-2.62286e-10	0.000213314	-0.845815	-2.62286e-10
127795325	chr9:127795325:C:G	1.29043e-06	-1.34355e-10	-1.13567	0.000164869	-1.34355e-10	-1.10343
127795359	chr9:127795359:C:T	2.80476e-06	-1.34355e-10	-0.359327	0.000308689	-1.34355e-10	-0.476247
127795399	chr9:127795399:A:C	3.16694e-07	-1.64891	-0.89155	3.92038e-05	-1.58839	-0.951422
127795448	chr9:127795448:A:C	8.67344e-06	-1.34355e-10	0.76962	0.000869902	-1.34355e-10	0.559799
127795459	chr9:127795459:G:A	3.00977e-07	-1.38358	-1.20779	4.12141e-05	-1.29287	-1.19693
127795507	chr9:127795507:T:C	2.66472e-06	-1.34355e-10	-0.410547	0.000337155	-1.34355e-10	-0.388037
127795508	chr9:127795508:G:A	2.7001e-06	-1.34355e-10	-0.397355	0.000341706	-1.34355e-10	-0.37463
127795513	chr9:127795513:T:G	2.92493e-06	-1.34355e-10	-0.317375	0.00037097	-1.34355e-10	-0.29246
127795519	chr9:127795519:G:A	2.68251e-06	-1.34355e-10	-0.403893	0.000339411	-1.34355e-10	-0.38137
127795605	chr9:127795605:A:G	1.2118e-06	-1.34355e-10	-1.19854	0.000158265	-1.34355e-10	-1.14431
127795609	chr9:127795609:A:G	2.52222e-05	2.64605	-0.808974	0.000791542	1.36598	-0.900579
127796085	chr9:127796085:A:C	1.61322e-06	-1.34355e-10	-0.912412	0.000178549	-1.34355e-10	-1.02372
127796232	chr9:127796232:G:A	3.66816e-06	-1.34355e-10	-0.0909562	0.000389077	-1.34355e-10	-0.244804
127796396	chr9:127796396:C:T	2.96302e-07	-1.42278	-1.18424	4.06937e-05	-1.33718	-1.16533
127796495	chr9:127796495:AG:A	1.59028e-06	-1.34355e-10	-0.926735	0.00018254	-1.34355e-10	-1.00161
127797006	chr9:127797006:C:T	2.74244e-07	-1.62522	-1.05916	3.53576e-05	-1.54345	-1.09962
127797008	chr9:127797008:T:G	3.63073e-06	-1.34355e-10	-0.101212	0.000385969	-1.34355e-10	-0.252823
127797265	chr9:127797265:G:C	1.20613e-06	-1.34355e-10	-1.20322	0.000147699	-1.34355e-10	-1.2134
127797486	chr9:127797486:A:G	1.27516e-06	-1.34355e-10	-1.14757	0.000154861	-1.34355e-10	-1.16605
127797491	chr9:127797491:G:A	1.20892e-06	-1.34355e-10	-1.20092	0.000157332	-1.34355e-10	-1.15022
127797741	chr9:127797741:C:T	3.82548e-06	-0.0489607	-2.62286e-10	0.000256872	-0.660001	-2.62286e-10
127798090	chr9:127798090:G:A	4.0544e-06	-1.34355e-10	0.00915714	0.000515848	-1.34355e-10	0.037231
127798788	chr9:127798788:C:T	9.53026e-07	-0.422436	-1.01632	4.28039e-05	-1.35905	-1.0929
127798817	chr9:127798817:C:G	1.69149e-06	-1.34355e-10	-0.865036	0.00019262	-1.34355e-10	-0.947863
127798837	chr9:127798837:A:G	5.86593e-05	3.62338	-0.942276	0.00159695	2.18454	-1.01727
127799206	chr9:127799206:C:T	1.67004e-06	-1.34355e-10	-0.877796	0.000190472	-1.34355e-10	-0.959074
127799246	chr9:127799246:C:CA	1.29433e-06	-1.34355e-10	-1.13266	0.000159281	-1.34355e-10	-1.13791
127799325	chr9:127799325:C:T	1.63287e-06	-1.34355e-10	-0.900305	0.000186787	-1.34355e-10	-0.97861
127799409	chr9:127799409:T:C	2.83872e-07	-1.43029	-1.21959	4.11985e-05	-1.27071	-1.21947
127800185	chr9:127800185:G:A	2.81873e-07	-1.45226	-1.20468	3.85151e-05	-1.36578	-1.19175
127800357	chr9:127800357:C:T	2.70786e-07	-1.50515	-1.19192	4.01865e-05	-1.33312	-1.18193
127800446	chr9:127800446:C:T	3.14723e-07	-1.63003	-0.916675	3.58811e-05	-1.65137	-0.976999
127800572	chr9:127800572:G:A	3.70617e-06	-0.0806453	-2.62286e-10	0.000250482	-0.685194	-2.62286e-10
127800935	chr9:127800935:G:C	3.8067e-06	-0.0538824	-2.62286e-10	0.000255848	-0.663995	-2.62286e-10
127801040	chr9:127801040:C:T	2.76462e-07	-1.47203	-1.2043	3.77029e-05	-1.38717	-1.19168
127801334	chr9:127801334:A:T	1.68978e-06	-1.34355e-10	-0.866046	0.000192465	-1.34355e-10	-0.948668
127801683	chr9:127801683:C:T	1.20195e-06	-1.34355e-10	-1.2067	0.000150844	-1.34355e-10	-1.19233
127801829	chr9:127801829:C:T	1.20149e-06	-1.34355e-10	-1.20708	0.000152302	-1.34355e-10	-1.18271
127801960	chr9:127801960:G:A	1.28738e-06	-1.34355e-10	-1.13804	0.000164363	-1.34355e-10	-1.10651
127802214	chr9:127802214:A:G	1.27038e-06	-1.34355e-10	-1.15133	0.000161796	-1.34355e-10	-1.12225
127802304	chr9:127802304:C:T	3.41548e-06	-0.162326	-2.62286e-10	0.000234821	-0.749758	-2.62286e-10
127802471	chr9:127802471:G:A	1.76827e-06	-1.34355e-10	-0.820643	0.000223458	-1.34355e-10	-0.799358
127803598	chr9:127803598:C:T	2.91134e-07	-1.4354	-1.18921	3.22838e-05	-1.54373	-1.19029
127803906	chr9:127803906:G:A	3.82785e-07	-1.34901	-1.00192	3.3878e-05	-1.61655	-1.06927
127803968	chr9:127803968:G:A	2.23149e-06	-1.34355e-10	-0.587977	0.000269279	-1.34355e-10	-0.612831
127804260	chr9:127804260:A:G	0.000955774	5.9349	-0.463028	0.0184002	4.23586	-0.624321
127805108	chr9:127805108:C:T	2.50166e-06	-1.34355e-10	-0.47369	0.000268356	-1.34355e-10	-0.616265
127805328	chr9:127805328:G:A	8.56755e-06	0.757337	-2.62286e-10	0.000530737	0.0656861	-2.62286e-10
127805377	chr9:127805377:A:T	2.53391e-06	-1.34355e-10	-0.460882	0.000351669	-1.34355e-10	-0.34589
127805579	chr9:127805579:C:T	2.12661e-06	-1.34355e-10	-0.636115	0.000257	-1.34355e-10	-0.659506
127805658	chr9:127805658:A:G	8.14235e-07	-1.59615	-2.62286e-10	0.000118431	-1.43425	-2.62286e-10
127805823	chr9:127805823:A:C	2.62427e-06	-1.34355e-10	-0.425843	0.000280158	-1.34355e-10	-0.573225
127805881	chr9:127805881:C:T	1.18662e-06	-1.34355e-10	-1.21954	0.000147618	-1.34355e-10	-1.21396
127806135	chr9:127806135:G:A	1.27084e-05	-1.34355e-10	1.15162	0.00154469	-1.34355e-10	1.134
127806403	chr9:127806403:G:A	1.52818e-05	-1.34355e-10	1.33601	0.00185662	-1.34355e-10	1.31793
127806407	chr9:127806407:G:A	2.97175e-06	-1.34355e-10	-0.301494	0.000315776	-1.34355e-10	-0.453547
127806420	chr9:127806420:C:T	1.19187e-06	-1.34355e-10	-1.21512	0.000152506	-1.34355e-10	-1.18138
127806454	chr9:127806454:C:T	8.56658e-06	0.757223	-2.62286e-10	0.000530672	0.0655643	-2.62286e-10
127807533	chr9:127807533:C:T	1.19334e-06	-1.34355e-10	-1.21389	0.000152973	-1.34355e-10	-1.17832
127808024	chr9:127808024:C:T	2.70359e-06	-1.34355e-10	-0.396064	0.000288113	-1.34355e-10	-0.545226
127808771	chr9:127808771:G:A	2.43844e-06	-1.34355e-10	-0.499288	0.000293352	-1.34355e-10	-0.527208
127809076	chr9:127809076:T:C	9.8329e-06	-1.34355e-10	0.895088	0.00115466	-1.34355e-10	0.84298
127809078	chr9:127809078:TTCTC:T	9.60879e-06	-1.34355e-10	0.872032	0.00112865	-1.34355e-10	0.820201
127809212	chr9:127809212:GCTGTCA:G	1.98509e-05	1.59761	-2.62286e-10	0.00104587	0.744028	-2.62286e-10
127809767	chr9:127809767:G:A	9.07806e-06	0.815215	-2.62286e-10	0.000557884	0.11557	-2.62286e-10
127810178	chr9:127810178:G:T	1.18617e-06	-1.34355e-10	-1.21992	0.000149319	-1.34355e-10	-1.2025
127811069	chr9:127811069:G:C	1.46754e-06	-1.34355e-10	-1.00706	0.000176566	-1.34355e-10	-1.03488
127811070	chr9:127811070:G:T	1.46754e-06	-1.34355e-10	-1.00706	0.000176566	-1.34355e-10	-1.03488
127811132	chr9:127811132:T:C	3.63723e-06	-1.34355e-10	-0.0994237	0.000463334	-1.34355e-10	-0.0701334
127811617	chr9:127811617:C:T	1.60201e-06	0.300483	-1.21987	6.69577e-05	-0.785003	-1.21952
127812858	chr9:127812858:A:C	1.21009e-06	-1.34355e-10	-1.19995	0.000148201	-1.34355e-10	-1.21001
127813080	chr9:127813080:A:T	1.24355e-06	-1.34355e-10	-1.17268	0.000148476	-1.34355e-10	-1.20816
127813796	chr9:127813796:T:C	4.35274e-07	-1.64103	-0.581391	5.28633e-05	-1.57937	-0.661507
127813822	chr9:127813822:C:T	1.22056e-06	-1.34355e-10	-1.19133	0.000154063	-1.34355e-10	-1.17122
127814045	chr9:127814045:CTT:C	2.60744e-06	-1.34355e-10	-0.432276	0.000277498	-1.34355e-10	-0.582766
127814197	chr9:127814197:G:A	1.68262e-06	-1.34355e-10	-0.870293	0.00021639	-1.34355e-10	-0.831497
127814233	chr9:127814233:A:C	1.21797e-06	-1.34355e-10	-1.19346	0.000153884	-1.34355e-10	-1.17238
127814315	chr9:127814315:T:C	1.21126e-06	-1.34355e-10	-1.19899	0.000151226	-1.34355e-10	-1.18981
127814331	chr9:127814331:G:A	1.2341e-06	-1.34355e-10	-1.1803	0.000149698	-1.34355e-10	-1.19996
127814497	chr9:127814497:A:G	3.0639e-07	-1.41979	-1.15375	4.06748e-05	-1.34474	-1.15823
127814853	chr9:127814853:T:C	1.70251e-06	-1.34355e-10	-0.858545	0.000212212	-1.34355e-10	-0.850995
127814876	chr9:127814876:G:A	1.21112e-06	-1.34355e-10	-1.1991	0.000148272	-1.34355e-10	-1.20953
127816001	chr9:127816001:A:G	1.24437e-06	-1.34355e-10	-1.17201	0.000150574	-1.34355e-10	-1.19413
127816188	chr9:127816188:C:T	1.21321e-06	-1.34355e-10	-1.19738	0.000147988	-1.34355e-10	-1.21145
127816539	chr9:127816539:A:G	1.19113e-06	-1.34355e-10	-1.21574	0.000152264	-1.34355e-10	-1.18296
127816543	chr9:127816543:G:A	1.19457e-06	-1.34355e-10	-1.21286	0.000146886	-1.34355e-10	-1.21892
127816918	chr9:127816918:C:T	1.21009e-06	-1.34355e-10	-1.19995	0.000148201	-1.34355e-10	-1.21001
127816921	chr9:127816921:C:G	1.18743e-06	-1.34355e-10	-1.21886	0.000147989	-1.34355e-10	-1.21144
127817320	chr9:127817320:C:T	2.88058e-07	-1.45465	-1.18059	4.05639e-05	-1.3739	-1.1318
127817360	chr9:127817360:C:G	2.26311e-06	-1.34355e-10	-0.573907	0.000261318	-1.34355e-10	-0.642843
127817625	chr9:127817625:A:G	1.22492e-06	-1.34355e-10	-1.18777	0.000147342	-1.34355e-10	-1.21582
127817803	chr9:127817803:T:C	2.78412e-06	-0.366715	-2.62286e-10	0.00030283	-0.495408	-2.62286e-10
127817814	chr9:127817814:T:C	3.59906e-07	-1.61143	-0.801128	4.7903e-05	-1.47714	-0.862265
127817996	chr9:127817996:C:A	1.19082e-06	-1.34355e-10	-1.216	0.000152127	-1.34355e-10	-1.18386
127819021	chr9:127819021:T:G	7.70025e-07	-1.65198	-2.62286e-10	0.00010139	-1.5896	-2.62286e-10
127819444	chr9:127819444:A:G	6.86041e-07	-1.20237	-0.565094	4.81578e-05	-1.63464	-0.699459
127819528	chr9:127819528:T:C	1.18668e-06	-1.34355e-10	-1.21949	0.000147854	-1.34355e-10	-1.21235
127820506	chr9:127820506:T:G	1.35409e-06	0.130539	-1.21805	5.95551e-05	-0.902038	-1.21964
127820739	chr9:127820739:A:G	3.82697e-07	-1.60639	-0.744764	4.38946e-05	-1.51715	-0.909643
127820754	chr9:127820754:G:A	2.32899e-06	-1.34355e-10	-0.54521	0.000279717	-1.34355e-10	-0.574802
127820895	chr9:127820895:A:G	6.24543e-07	-0.656086	-1.2053	3.61493e-05	-1.47063	-1.15029
127821146	chr9:127821146:C:CA	2.31197e-06	-1.34355e-10	-0.552544	0.000325409	-1.34355e-10	-0.423499
127821174	chr9:127821174:G:A	1.18621e-06	-1.34355e-10	-1.21988	0.000148602	-1.34355e-10	-1.20731
127821751	chr9:127821751:T:C	1.18623e-06	-1.34355e-10	-1.21987	0.000149372	-1.34355e-10	-1.20214
127821922	chr9:127821922:C:T	8.1629e-07	-1.59363	-2.62286e-10	0.000111288	-1.49646	-2.62286e-10
127821974	chr9:127821974:C:T	7.95836e-07	-1.61901	-2.62286e-10	0.000102345	-1.58023	-2.62286e-10
127822418	chr9:127822418:A:G	3.24104e-06	-1.34355e-10	-0.214753	0.00047526	-1.34355e-10	-0.0447191
127822557	chr9:127822557:A:G	1.20335e-06	-1.34355e-10	-1.20554	0.000156058	-1.34355e-10	-1.15836
127822640	chr9:127822640:T:C	2.25149e-06	-0.527149	-0.0519038	0.0002548	-0.540169	-0.127931
127822713	chr9:127822713:T:C	1.28871e-06	-1.34355e-10	-1.137	0.000161128	-1.34355e-10	-1.12638
127822752	chr9:127822752:T:C	4.22298e-07	-1.58274	-0.669951	4.91792e-05	-1.46352	-0.849587
127824378	chr9:127824378:G:A	4.01046e-07	-1.12334	-1.18099	3.75097e-05	-1.46698	-1.117
127824409	chr9:127824409:G:A	4.14601e-06	1.24597	-1.21447	9.25409e-05	-0.461326	-1.2196
127825812	chr9:127825812:C:T	8.94252e-07	-1.50241	-2.62286e-10	0.000128097	-1.35579	-2.62286e-10
127825890	chr9:127825890:C:T	1.19522e-06	-1.34355e-10	-1.21232	0.000146864	-1.34355e-10	-1.21907
127826275	chr9:127826275:G:A	1.2592e-06	-1.34355e-10	-1.16017	0.00015716	-1.34355e-10	-1.15131
127827031	chr9:127827031:G:C	1.949e-06	-1.34355e-10	-0.723331	0.00027231	-1.34355e-10	-0.601638
127827556	chr9:127827556:G:C	7.74726e-07	-1.64589	-2.62286e-10	9.51534e-05	-1.65309	-2.62286e-10
127827574	chr9:127827574:C:T	3.43106e-07	-1.39454	-1.06582	4.94918e-05	-1.27542	-1.03135
127827660	chr9:127827660:A:G	1.20172e-06	-1.34355e-10	-1.20689	0.000153737	-1.34355e-10	-1.17334
127827861	chr9:127827861:T:C	8.64895e-07	-1.53579	-2.62286e-10	0.000118413	-1.4344	-2.62286e-10
127828070	chr9:127828070:A:G	3.46022e-05	2.15327	-2.62286e-10	0.00255955	1.63901	-2.62286e-10
127828553	chr9:127828553:G:A	1.80546e-06	-0.52528	-0.274552	0.00020705	-0.532997	-0.342622
127829666	chr9:127829666:G:A	1.20464e-06	-1.34355e-10	-1.20447	0.000154944	-1.34355e-10	-1.16552
127830437	chr9:127830437:G:T	7.85237e-07	-0.672668	-0.959748	9.48575e-05	-0.67883	-0.977374
127830713	chr9:127830713:A:G	1.18616e-06	-1.34355e-10	-1.21993	0.000147128	-1.34355e-10	-1.21728
127831432	chr9:127831432:A:G	6.50382e-07	-0.775038	-1.0458	9.05928e-05	-0.656938	-1.04527
127831489	chr9:127831489:T:G	6.72003e-07	-0.769323	-1.01882	9.39019e-05	-0.64839	-1.01794
127831660	chr9:127831660:C:T	1.88965e-06	-1.34355e-10	-0.754254	0.000229138	-1.34355e-10	-0.774254
127831718	chr9:127831718:G:T	1.01728e-06	-0.431168	-0.942347	0.000122429	-0.440445	-0.960608
127831785	chr9:127831785:G:A	8.62147e-07	-0.554892	-0.984083	0.000104005	-0.563322	-1.00082
127832583	chr9:127832583:C:G	3.7666e-06	1.14402	-1.20849	0.000193063	0.255171	-1.20074
127832837	chr9:127832837:A:G	2.24792e-06	0.636072	-1.21671	0.000123134	-0.17628	-1.21902
127832972	chr9:127832972:G:T	3.40489e-07	-1.30033	-1.16769	4.77699e-05	-1.22931	-1.11288
127833819	chr9:127833819:C:T	1.31541e-05	-1.34355e-10	1.18609	0.00137531	-1.34355e-10	1.01785
127834141	chr9:127834141:C:T	1.72648e-06	-1.34355e-10	-0.844559	0.000189897	-1.34355e-10	-0.9621
127834173	chr9:127834173:A:G	6.47431e-07	-0.616894	-1.2085	8.03039e-05	-0.617364	-1.2054
127834387	chr9:127834387:G:A	5.94516e-07	-0.894356	-1.0163	9.53046e-05	-0.647546	-1.00396
127834895	chr9:127834895:A:G	4.59623e-05	-1.34355e-10	2.43718	0.00646268	-1.34355e-10	2.56522
127834944	chr9:127834944:T:C	5.63253e-07	-1.55692	-0.407753	6.78778e-05	-1.64259	-0.348282
127835934	chr9:127835934:T:A	1.87989e-06	-1.34355e-10	-0.759435	0.000221397	-1.34355e-10	-0.808623
127836021	chr9:127836021:A:G	1.39885e-06	-1.34355e-10	-1.05499	0.000168023	-1.34355e-10	-1.08448
127836267	chr9:127836267:C:T	1.57268e-06	-1.34355e-10	-0.937866	0.000190182	-1.34355e-10	-0.960599
127836645	chr9:127836645:G:A	3.17658e-07	-1.32946	-1.20796	4.56473e-05	-1.20833	-1.1793
127837401	chr9:127837401:T:G	2.37927e-05	-1.34355e-10	1.77873	0.00331413	-1.34355e-10	1.89737
127837679	chr9:127837679:C:T	1.08317e-06	-0.205028	-1.10573	0.000101963	-0.51744	-1.06653
127838042	chr9:127838042:G:A	1.96278e-06	-1.34355e-10	-0.716284	0.000234279	-1.34355e-10	-0.752067
127838183	chr9:127838183:A:G	1.94672e-06	-1.34355e-10	-0.724497	0.000232422	-1.34355e-10	-0.760025
127838998	chr9:127838998:C:T	8.36602e-06	-0.0493605	0.782893	0.0012484	-0.060983	0.982023
127839205	chr9:127839205:C:T	1.18644e-06	-1.34355e-10	-1.21969	0.0001469	-1.34355e-10	-1.21883
127839297	chr9:127839297:C:T	2.30891e-07	-1.63695	-1.2195	3.22941e-05	-1.52144	-1.21225
127839317	chr9:127839317:A:G	3.33389e-06	-0.186507	-2.62286e-10	0.000310712	-0.469716	-2.62286e-10
127839326	chr9:127839326:A:G	1.27608e-06	-1.34355e-10	-1.14686	0.000156967	-1.34355e-10	-1.15254
127839462	chr9:127839462:G:A	2.34794e-05	-1.34355e-10	1.76548	0.00301392	-1.34355e-10	1.80242
127839951	chr9:127839951:G:A	2.60581e-07	-1.51791	-1.21758	3.90766e-05	-1.3236	-1.21945
127840017	chr9:127840017:G:A	1.24402e-06	-1.34355e-10	-1.1723	0.000152273	-1.34355e-10	-1.1829
127840129	chr9:127840129:G:A	2.63573e-07	-1.61491	-1.10916	3.58669e-05	-1.56146	-1.0673
127840504	chr9:127840504:A:C	7.73967e-07	-1.64687	-2.62286e-10	0.000101061	-1.59286	-2.62286e-10
127840872	chr9:127840872:A:C	1.21942e-06	-1.19227	-2.62286e-10	0.000112731	-1.48357	-2.62286e-10
127841174	chr9:127841174:C:T	1.28548e-06	-1.34355e-10	-1.13951	0.000157738	-1.34355e-10	-1.14765
127841367	chr9:127841367:C:A	1.59441e-06	-1.34355e-10	-0.924143	0.000215384	-1.34355e-10	-0.83616
127841655	chr9:127841655:G:A	1.32721e-06	-1.10757	-2.62286e-10	0.000141722	-1.25471	-2.62286e-10
127841861	chr9:127841861:G:A	1.31235e-06	-1.34355e-10	-1.11883	0.000170671	-1.34355e-10	-1.06884
127841873	chr9:127841873:G:A	1.18915e-06	-1.34355e-10	-1.21741	0.000148398	-1.34355e-10	-1.20868
127842025	chr9:127842025:C:T	1.20632e-06	-1.34355e-10	-1.20307	0.000151126	-1.34355e-10	-1.19046
127842285	chr9:127842285:G:A	8.31837e-06	-1.34355e-10	0.72782	0.00114825	-1.34355e-10	0.837417
127842371	chr9:127842371:G:A	1.1905e-06	-1.34355e-10	-1.21627	0.000146822	-1.34355e-10	-1.21936
127842427	chr9:127842427:T:A	3.5067e-06	-1.34355e-10	-0.13597	0.000411551	-1.34355e-10	-0.188648
127842553	chr9:127842553:T:G	1.1895e-06	-1.34355e-10	-1.21711	0.000146892	-1.34355e-10	-1.21888
127843069	chr9:127843069:C:A	1.7042e-06	-1.01837	0.160819	0.000245156	-0.760714	0.0540285
127843106	chr9:127843106:C:T	1.11953e-06	-0.277277	-1.00046	0.000200502	0.0734463	-0.981204
127843460	chr9:127843460:A:G	6.01293e-07	-0.730682	-1.16864	5.96012e-05	-0.930923	-1.18998
127843501	chr9:127843501:T:C	1.27943e-06	-1.34355e-10	-1.14423	0.000164227	-1.34355e-10	-1.10733
127843998	chr9:127843998:T:C	1.3538e-06	-1.34355e-10	-1.08773	0.000171487	-1.34355e-10	-1.06407
127844409	chr9:127844409:G:A	1.2063e-06	-1.34355e-10	-1.20309	0.000148397	-1.34355e-10	-1.20869
127844469	chr9:127844469:G:A	1.71107e-06	-1.34355e-10	-0.853527	0.000216175	-1.34355e-10	-0.832494
127844718	chr9:127844718:C:T	1.64216e-06	-1.08968	0.195044	0.000288928	-0.865834	0.323431
127845080	chr9:127845080:G:A	2.74872e-06	0.819463	-1.19897	0.000251633	0.519835	-1.20044
127845239	chr9:127845239:T:G	2.3232e-07	-1.65487	-1.19542	3.2085e-05	-1.59227	-1.14792
127845359	chr9:127845359:C:T	5.76756e-05	-1.34355e-10	2.66419	0.00773473	-1.34355e-10	2.7449
127845433	chr9:127845433:T:C	2.53235e-06	0.323849	-0.785348	0.000404519	0.550677	-0.756559
127845832	chr9:127845832:A:G	1.24684e-06	-1.34355e-10	-1.17003	0.000154922	-1.34355e-10	-1.16566
127845853	chr9:127845853:T:G	1.33536e-06	-0.148303	-0.953143	0.000257523	0.210705	-0.868175
127846017	chr9:127846017:T:G	2.51774e-07	-1.61046	-1.15941	3.43283e-05	-1.49723	-1.17538
127846073	chr9:127846073:T:G	1.26385e-06	-1.34355e-10	-1.15648	0.000154096	-1.34355e-10	-1.171
127846160	chr9:127846160:C:A	9.43809e-06	-1.34355e-10	0.854108	0.00130471	-1.34355e-10	0.965155
127846667	chr9:127846667:G:A	6.04794e-07	-1.65125	-0.24226	6.9746e-05	-1.65301	-0.31071
127846818	chr9:127846818:G:A	2.47215e-06	-1.34355e-10	-0.485556	0.000300567	-1.34355e-10	-0.50291
127847237	chr9:127847237:T:C	3.58707e-06	-1.34355e-10	-0.113309	0.000428357	-1.34355e-10	-0.148624
127847278	chr9:127847278:C:T	1.25712e-06	-1.34355e-10	-1.16182	0.000152691	-1.34355e-10	-1.18016
127847450	chr9:127847450:C:T	5.36308e-06	-1.34355e-10	0.288893	0.000729302	-1.34355e-10	0.383507
127847469	chr9:127847469:C:T	5.87873e-07	-0.717175	-1.20471	0.000105711	-0.347935	-1.19993
127847736	chr9:127847736:C:T	2.87263e-07	-1.43709	-1.20091	4.40549e-05	-1.21131	-1.21184
127848116	chr9:127848116:C:T	1.18819e-06	-1.34355e-10	-1.21822	0.000146805	-1.34355e-10	-1.21948
127848166	chr9:127848166:T:C	1.30799e-06	-1.34355e-10	-1.12216	0.000160828	-1.34355e-10	-1.12825
127848262	chr9:127848262:A:G	1.42093e-06	-1.34355e-10	-1.03934	0.000174099	-1.34355e-10	-1.04896
127848329	chr9:127848329:T:G	1.37205e-06	-1.34355e-10	-1.07434	0.000168401	-1.34355e-10	-1.08223
127848446	chr9:127848446:C:G	3.07371e-07	-1.5581	-1.01225	3.81365e-05	-1.56945	-0.997956
127848507	chr9:127848507:T:C	1.44105e-06	-1.34355e-10	-1.02527	0.000176495	-1.34355e-10	-1.03529
127848590	chr9:127848590:A:G	2.82808e-06	-1.34355e-10	-0.351049	0.000388636	-1.34355e-10	-0.245936
127848817	chr9:127848817:G:A	1.19348e-06	-1.34355e-10	-1.21377	0.000149381	-1.34355e-10	-1.20208
127849626	chr9:127849626:G:A	2.72014e-07	-1.53301	-1.15954	4.85126e-05	-1.24431	-1.08245
127850104	chr9:127850104:C:A	2.33532e-07	-1.65126	-1.19382	3.38948e-05	-1.5398	-1.14551
127850180	chr9:127850180:A:G	3.02302e-07	-1.57323	-1.01374	3.76055e-05	-1.58126	-1.00017
127850386	chr9:127850386:A:C	7.90991e-07	-0.425166	-1.19995	0.000137667	-0.0858019	-1.19794
127850781	chr9:127850781:C:T	1.26926e-06	-1.34355e-10	-1.15221	0.000154573	-1.34355e-10	-1.16791
127850987	chr9:127850987:G:A	8.3599e-07	-1.56978	-2.62286e-10	0.000101284	-1.59065	-2.62286e-10
127851003	chr9:127851003:C:T	1.90426e-06	-1.34355e-10	-0.746554	0.000234511	-1.34355e-10	-0.751076
127851105	chr9:127851105:T:C	6.60304e-07	-0.587592	-1.21811	0.0001183	-0.220215	-1.21514
127851582	chr9:127851582:G:T	1.42469e-06	-1.34355e-10	-1.03669	0.000174699	-1.34355e-10	-1.04552
127851735	chr9:127851735:C:T	2.05513e-06	-1.34355e-10	-0.670305	0.000284371	-1.34355e-10	-0.558302
127852030	chr9:127852030:T:C	8.07373e-07	-1.60462	-2.62286e-10	9.50062e-05	-1.65464	-2.62286e-10
127852077	chr9:127852077:G:A	1.30337e-06	-0.420651	-0.705042	0.000128514	-0.645416	-0.70713
127852385	chr9:127852385:G:A	1.21149e-06	-1.34355e-10	-1.19879	0.000150986	-1.34355e-10	-1.19139
127852626	chr9:127852626:T:C	3.80235e-07	-1.30181	-1.0558	6.41199e-05	-1.02183	-1.026
127852633	chr9:127852633:G:A	2.74586e-07	-1.59768	-1.08545	4.64348e-05	-1.34501	-1.02552
127852939	chr9:127852939:G:A	1.71309e-06	-1.34355e-10	-0.852344	0.000229527	-1.34355e-10	-0.77256
127853381	chr9:127853381:G:A	1.44581e-06	-1.02198	-2.62286e-10	0.000148267	-1.20956	-2.62286e-10
127853472	chr9:127853472:G:A	2.54734e-07	-1.53902	-1.21916	3.74569e-05	-1.37061	-1.21478
127853820	chr9:127853820:G:A	3.86685e-07	-1.62569	-0.715097	4.88848e-05	-1.63232	-0.686799
127853860	chr9:127853860:A:G	4.98205e-07	-0.871321	-1.21607	8.67953e-05	-0.525206	-1.21982
127854035	chr9:127854035:T:C	3.90842e-06	-1.34355e-10	-0.0275126	0.000413616	-1.34355e-10	-0.183642
127854342	chr9:127854342:G:A	3.43025e-07	-1.6567	-0.803893	4.36638e-05	-1.65478	-0.777284
127855306	chr9:127855306:C:G	4.93419e-07	-1.48435	-0.612693	6.24945e-05	-1.48455	-0.588953
127855439	chr9:127855439:T:C	6.212e-07	-0.8657	-1.00105	0.000109144	-0.468385	-1.04753
127855828	chr9:127855828:T:G	3.44457e-07	-1.63631	-0.820122	4.27937e-05	-1.63186	-0.820326
127856098	chr9:127856098:T:C	1.16474e-06	-0.174085	-1.06406	0.000210018	0.19397	-1.05536
127856642	chr9:127856642:T:C	1.72066e-06	-1.34355e-10	-0.847935	0.000210021	-1.34355e-10	-0.861371
127857137	chr9:127857137:G:A	1.29404e-06	-1.34355e-10	-1.13288	0.000159109	-1.34355e-10	-1.13899
127857189	chr9:127857189:A:C	1.92218e-06	-1.34355e-10	-0.737183	0.000235268	-1.34355e-10	-0.747855
127857245	chr9:127857245:ACAAGACC:A	3.78268e-06	-1.34355e-10	-0.0602126	0.000402371	-1.34355e-10	-0.211205
127857314	chr9:127857314:G:A	1.41263e-06	-0.282959	-0.762234	0.000166515	-0.358488	-0.735008
127857356	chr9:127857356:C:T	1.1862e-06	-1.34355e-10	-1.21989	0.000146831	-1.34355e-10	-1.2193
127857532	chr9:127857532:G:A	1.25724e-06	-1.34355e-10	-1.16173	0.000153123	-1.34355e-10	-1.17734
127857921	chr9:127857921:T:C	1.70228e-06	-1.34355e-10	-0.858679	0.000205381	-1.34355e-10	-0.883714
127858173	chr9:127858173:G:A	7.77032e-07	-1.64292	-2.62286e-10	9.48161e-05	-1.65664	-2.62286e-10
127858394	chr9:127858394:T:C	8.12245e-07	-0.750812	-0.847787	9.72997e-05	-0.770265	-0.86052
127858418	chr9:127858418:G:A	7.67946e-07	-1.65468	-2.62286e-10	9.57592e-05	-1.64674	-2.62286e-10
127858612	chr9:127858612:C:T	3.78486e-06	-1.34355e-10	-0.0596372	0.000560304	-1.34355e-10	0.119899
127858623	chr9:127858623:G:A	1.08239e-06	-0.408977	-0.902496	0.000123789	-0.515319	-0.874684
127858745	chr9:127858745:A:C	2.35852e-07	-1.65731	-1.17789	2.96533e-05	-1.6332	-1.18581
127859048	chr9:127859048:A:G	4.24133e-06	-1.34355e-10	0.0542313	0.000577746	-1.34355e-10	0.150554
127859190	chr9:127859190:C:T	1.19497e-06	-1.34355e-10	-1.21253	0.000148917	-1.34355e-10	-1.20519
127859264	chr9:127859264:T:C	1.99207e-06	-0.701471	-2.62286e-10	0.000189727	-0.962996	-2.62286e-10
127859562	chr9:127859562:G:A	1.18766e-06	-1.34355e-10	-1.21866	0.00014783	-1.34355e-10	-1.21252
127859831	chr9:127859831:A:G	2.0585e-06	-0.66867	-2.62286e-10	0.000224963	-0.792645	-2.62286e-10
127860026	chr9:127860026:G:C	1.42331e-06	-0.169456	-0.868206	0.000137864	-0.412484	-0.869826
127860261	chr9:127860261:G:A	1.633e-06	-0.469858	-0.430369	0.000287627	-0.123798	-0.423119
127860349	chr9:127860349:C:T	1.67722e-05	1.42908	-2.62286e-10	0.000947312	0.645048	-2.62286e-10
127860429	chr9:127860429:T:C	3.66531e-06	-1.34355e-10	-0.0917321	0.000497826	-1.34355e-10	0.0016697
127860667	chr9:127860667:T:C	3.74452e-07	-1.37838	-0.994554	6.4908e-05	-1.14132	-0.89429
127860923	chr9:127860923:A:G	3.18758e-07	-1.61896	-0.915012	3.76158e-05	-1.57012	-1.01103
127861604	chr9:127861604:G:C	1.23406e-06	-1.34355e-10	-1.18033	0.000150517	-1.34355e-10	-1.1945
127861713	chr9:127861713:C:T	3.05176e-06	-1.34355e-10	-0.274926	0.000452348	-1.34355e-10	-0.0941299
127862444	chr9:127862444:G:A	1.01646e-06	-0.413067	-0.961256	0.000175841	-0.0754414	-0.963556
127862843	chr9:127862843:G:A	1.73127e-06	-0.272086	-0.569707	0.000312632	0.0966802	-0.560235
127862940	chr9:127862940:C:T	3.42572e-07	-1.60448	-0.857435	4.92823e-05	-1.49891	-0.81211
127863872	chr9:127863872:C:T	7.1895e-06	1.74769	-1.16571	0.000374187	0.869785	-1.15361
127864099	chr9:127864099:C:T	2.15374e-06	0.238844	-0.862285	0.000198727	-0.0512715	-0.865375
127864244	chr9:127864244:G:T	4.79193e-06	-1.34355e-10	0.176288	0.000503585	-1.34355e-10	0.0131713
127864250	chr9:127864250:G:A	3.21597e-06	-1.34355e-10	-0.222516	0.000434076	-1.34355e-10	-0.13536
127864503	chr9:127864503:G:A	2.69637e-06	-1.34355e-10	-0.39874	0.000394415	-1.34355e-10	-0.231176
127865454	chr9:127865454:A:G	8.20165e-07	-1.59133	0.00243268	0.000112596	-1.56715	0.0823751
127865596	chr9:127865596:C:T	4.89884e-06	-1.34355e-10	0.198353	0.000497105	-1.34355e-10	0.000221524
127865745	chr9:127865745:C:T	7.7243e-07	-1.64886	-2.62286e-10	9.88511e-05	-1.61497	-2.62286e-10
127865823	chr9:127865823:T:C	4.62647e-07	-1.43751	-0.723922	5.34304e-05	-1.58746	-0.642746
127866221	chr9:127866221:C:T	3.85613e-07	-1.2883	-1.05527	6.57973e-05	-1.04697	-0.975035
127866222	chr9:127866222:G:A	2.73013e-06	-0.115806	-0.270489	0.000256702	-0.473347	-0.187317
127866225	chr9:127866225:C:T	1.47525e-06	-0.497988	-0.503831	0.000280109	-0.0920567	-0.481344
127866251	chr9:127866251:T:A	6.34695e-06	0.304438	0.152891	0.000690327	0.072465	0.25612
127866304	chr9:127866304:G:A	1.38592e-06	-1.34355e-10	-1.06428	0.000169401	-1.34355e-10	-1.07631
127866382	chr9:127866382:C:T	5.47199e-06	-1.34355e-10	0.308997	0.000757706	-1.34355e-10	0.421714
127866386	chr9:127866386:T:C	1.11126e-06	-0.427246	-0.857904	0.000218546	0.0414885	-0.863075
127866452	chr9:127866452:A:C	3.77619e-06	-0.319496	0.257567	0.000443508	-0.50269	0.388824
127866557	chr9:127866557:T:C	9.18263e-06	-1.34355e-10	0.826668	0.000917751	-1.34355e-10	0.613345
127867086	chr9:127867086:T:C	1.19789e-06	-0.320934	-0.889154	0.000238911	0.165602	-0.898093
127867414	chr9:127867414:A:G	6.6549e-06	0.020348	0.48436	0.000733383	-0.218498	0.607585
127867763	chr9:127867763:G:A	6.08261e-06	-1.34355e-10	0.414789	0.000621264	-1.34355e-10	0.223175
127868094	chr9:127868094:G:A	7.61757e-06	-1.34355e-10	0.639812	0.000760814	-1.34355e-10	0.425808
127868353	chr9:127868353:C:T	1.39842e-06	-1.34355e-10	-1.0553	0.00017316	-1.34355e-10	-1.05436
127868470	chr9:127868470:C:G	7.7326e-07	-1.64779	-2.62286e-10	9.48332e-05	-1.65646	-2.62286e-10
127868919	chr9:127868919:C:T	6.70568e-07	-1.60521	-0.18507	7.22089e-05	-1.61892	-0.310102
127868935	chr9:127868935:C:T	5.01187e-07	-1.65446	-0.426961	5.51567e-05	-1.65634	-0.542067
127869240	chr9:127869240:T:C	2.89618e-07	-1.40998	-1.21986	3.36389e-05	-1.47324	-1.21965
127869303	chr9:127869303:AC:A	1.23816e-06	-1.34355e-10	-1.17702	0.000156679	-1.34355e-10	-1.15438
127869423	chr9:127869423:C:T	4.69904e-06	-1.34355e-10	0.156713	0.000481014	-1.34355e-10	-0.0326847
127869611	chr9:127869611:T:C	3.62863e-06	0.126262	-0.228053	0.000380077	-0.112279	-0.155927
127869685	chr9:127869685:G:A	1.28382e-06	-1.34355e-10	-1.14081	0.000156335	-1.34355e-10	-1.15658
127869819	chr9:127869819:A:G	4.42257e-06	-1.34355e-10	0.0960749	0.000612111	-1.34355e-10	0.208333
127869870	chr9:127869870:C:T	3.04317e-06	-1.34355e-10	-0.277746	0.000337721	-1.34355e-10	-0.386361
127869968	chr9:127869968:A:G	1.19277e-06	-1.34355e-10	-1.21437	0.000147021	-1.34355e-10	-1.21801
127870247	chr9:127870247:G:C	1.83784e-06	-1.34355e-10	-0.782057	0.000217685	-1.34355e-10	-0.825534
127870263	chr9:127870263:G:A	4.79561e-05	2.84088	-0.361237	0.00185477	1.76017	-0.443234
127870277	chr9:127870277:C:G	1.20607e-06	-1.34355e-10	-1.20328	0.000151612	-1.34355e-10	-1.18726
127870517	chr9:127870517:T:A	1.34664e-06	-1.34355e-10	-1.09303	0.000167854	-1.34355e-10	-1.08549
127870548	chr9:127870548:G:A	3.98948e-07	-1.43161	-0.877954	5.2612e-05	-1.45843	-0.787209
127870638	chr9:127870638:A:C	1.40249e-06	-1.34355e-10	-1.05239	0.000169558	-1.34355e-10	-1.07538
127870897	chr9:127870897:C:T	3.43222e-07	-1.48838	-0.971638	4.20269e-05	-1.53185	-0.938422
127871051	chr9:127871051:A:G	1.18615e-06	-1.34355e-10	-1.21993	0.000146742	-1.34355e-10	-1.21991
127871154	chr9:127871154:C:T	2.91963e-06	-0.81515	0.495962	0.00038507	-0.86123	0.606076
127871524	chr9:127871524:C:A	1.98027e-06	-1.34355e-10	-0.707412	0.000247411	-1.34355e-10	-0.697532
127872101	chr9:127872101:C:A	4.68286e-06	0.153262	-2.62286e-10	0.00039289	-0.235051	-2.62286e-10
127872148	chr9:127872148:T:C	1.34033e-06	-1.34355e-10	-1.09773	0.000175062	-1.34355e-10	-1.04344
127872203	chr9:127872203:A:G	1.38144e-06	-1.34355e-10	-1.06752	0.000180999	-1.34355e-10	-1.01009
127872489	chr9:127872489:G:C	1.18701e-06	-1.34355e-10	-1.21921	0.000146944	-1.34355e-10	-1.21853
127872665	chr9:127872665:T:C	4.21065e-07	-1.03827	-1.21735	4.78549e-05	-1.12047	-1.21993
127872869	chr9:127872869:C:T	1.35124e-06	-1.34355e-10	-1.08962	0.000176721	-1.34355e-10	-1.03401
127872973	chr9:127872973:C:T	1.55396e-06	-0.949839	-2.62286e-10	0.000241664	-0.721032	-2.62286e-10
127873247	chr9:127873247:A:G	1.19177e-06	-1.34355e-10	-1.21521	0.000148768	-1.34355e-10	-1.20619
127873261	chr9:127873261:A:G	1.92394e-06	-1.34355e-10	-0.736272	0.000221713	-1.34355e-10	-0.807199
127873321	chr9:127873321:A:G	3.12727e-06	-1.34355e-10	-0.250485	0.000428441	-1.34355e-10	-0.148428
127873357	chr9:127873357:G:A	1.20528e-06	-1.34355e-10	-1.20393	0.00014831	-1.34355e-10	-1.20928
127873437	chr9:127873437:G:A	1.07556e-05	-1.34355e-10	0.984785	0.00129308	-1.34355e-10	0.956205
127873579	chr9:127873579:G:A	3.92825e-06	-0.022451	-2.62286e-10	0.000443227	-0.114499	-2.62286e-10
127873658	chr9:127873658:C:T	4.29788e-07	-1.01518	-1.21993	4.86349e-05	-1.11191	-1.21233
127873684	chr9:127873684:C:T	1.23098e-06	-1.34355e-10	-1.18283	0.000157251	-1.34355e-10	-1.15074
127873856	chr9:127873856:C:T	1.10618e-06	-1.28974	-2.62286e-10	0.000112027	-1.48984	-2.62286e-10
127874134	chr9:127874134:C:T	2.86153e-07	-1.57623	-1.06565	3.70882e-05	-1.54705	-1.04823
127874190	chr9:127874190:G:GT	1.22639e-06	-1.34355e-10	-1.18657	0.000150494	-1.34355e-10	-1.19466
127874951	chr9:127874951:AC:A	4.80579e-07	-0.905057	-1.21835	5.24119e-05	-1.03476	-1.21469
127875022	chr9:127875022:A:G	2.76615e-07	-1.46153	-1.21424	3.27304e-05	-1.50036	-1.21992
127875438	chr9:127875438:G:A	3.74111e-06	-1.34355e-10	-0.0712621	0.000551578	-1.34355e-10	0.104202
127875520	chr9:127875520:C:T	1.21453e-06	-1.34355e-10	-1.19629	0.000151947	-1.34355e-10	-1.18505
127876056	chr9:127876056:G:A	9.45796e-06	-1.34355e-10	0.856211	0.00113668	-1.34355e-10	0.827282
127876188	chr9:127876188:C:T	2.01526e-06	0.502199	-1.1921	0.000169202	0.059556	-1.13704
127876262	chr9:127876262:G:A	1.19816e-06	-1.34355e-10	-1.20986	0.000149634	-1.34355e-10	-1.20039
127876913	chr9:127876913:A:G	9.50481e-06	-1.34355e-10	0.861152	0.00114242	-1.34355e-10	0.832323
127877389	chr9:127877389:CACACACAA:C	6.26909e-06	-1.34355e-10	0.444986	0.000747056	-1.34355e-10	0.407559
127877627	chr9:127877627:G:T	1.59574e-06	-1.34355e-10	-0.923311	0.000199359	-1.34355e-10	-0.913474
127878203	chr9:127878203:A:T	1.2659e-06	-1.34355e-10	-1.15486	0.000162254	-1.34355e-10	-1.11942
127879002	chr9:127879002:A:G	7.81135e-07	-1.63765	-2.62286e-10	9.47537e-05	-1.6573	-2.62286e-10
127879159	chr9:127879159:A:G	1.45213e-06	-1.34355e-10	-1.01761	0.000169286	-1.34355e-10	-1.07699
127879317	chr9:127879317:T:C	1.21526e-06	-1.34355e-10	-1.19569	0.000149775	-1.34355e-10	-1.19944
127879423	chr9:127879423:G:A	3.77046e-07	-1.28493	-1.0811	5.25175e-05	-1.27215	-0.975283
127879537	chr9:127879537:A:T	1.20738e-06	-1.34355e-10	-1.20219	0.000148047	-1.34355e-10	-1.21105
127879827	chr9:127879827:C:A	4.11046e-07	-1.066	-1.2137	4.13314e-05	-1.30813	-1.17883
127880017	chr9:127880017:A:G	3.18638e-07	-1.32394	-1.2104	3.32896e-05	-1.48363	-1.2197
127880034	chr9:127880034:G:A	3.59264e-07	-1.31742	-1.09693	4.98085e-05	-1.30396	-0.996441
127880206	chr9:127880206:T:TGG	2.439e-06	-1.34355e-10	-0.499057	0.000309532	-1.34355e-10	-0.473518
127880427	chr9:127880427:T:C	7.30419e-07	-0.694994	-1.00979	7.93605e-05	-0.876292	-0.958287
127880452	chr9:127880452:C:T	1.44739e-06	-1.34355e-10	-1.02088	0.000191774	-1.34355e-10	-0.952263
127880476	chr9:127880476:G:A	1.37397e-06	-0.627594	-0.445347	0.000130697	-0.960544	-0.375157
127880580	chr9:127880580:C:T	1.75261e-06	-1.34355e-10	-0.829539	0.000201495	-1.34355e-10	-0.902818
127880611	chr9:127880611:C:T	4.57134e-06	0.12916	-2.62286e-10	0.000417444	-0.17443	-2.62286e-10
127880625	chr9:127880625:G:T	1.57958e-06	-1.34355e-10	-0.933486	0.00021345	-1.34355e-10	-0.845178
127880635	chr9:127880635:C:T	1.5629e-06	-1.34355e-10	-0.944103	0.000210934	-1.34355e-10	-0.857035
127880843	chr9:127880843:T:C	1.51868e-06	-1.34355e-10	-0.972802	0.000204049	-1.34355e-10	-0.890221
127880877	chr9:127880877:G:A	1.25432e-06	-1.34355e-10	-1.16405	0.000158942	-1.34355e-10	-1.14004
127881042	chr9:127881042:C:T	1.03669e-05	-1.34355e-10	0.947968	0.00123594	-1.34355e-10	0.91101
127881440	chr9:127881440:GA:G	1.52677e-06	-1.34355e-10	-0.967489	0.000205329	-1.34355e-10	-0.883967
127881692	chr9:127881692:G:A	2.80956e-06	-0.35762	-2.62286e-10	0.000506919	0.0197708	-2.62286e-10
127882244	chr9:127882244:A:T	1.18623e-06	-1.34355e-10	-1.21987	0.000146954	-1.34355e-10	-1.21846
127882245	chr9:127882245:A:T	1.19e-06	-1.34355e-10	-1.21669	0.000146751	-1.34355e-10	-1.21984
127882729	chr9:127882729:G:A	1.48188e-06	-1.34355e-10	-0.997331	0.000174392	-1.34355e-10	-1.04727
127882983	chr9:127882983:C:T	3.74173e-07	-1.16124	-1.21244	4.49649e-05	-1.18278	-1.21992
127883545	chr9:127883545:C:T	3.78071e-07	-1.1687	-1.19462	4.48164e-05	-1.1908	-1.2152
127883838	chr9:127883838:G:A	1.18639e-06	-1.34355e-10	-1.21973	0.000146803	-1.34355e-10	-1.21949
127884005	chr9:127884005:A:G	2.81078e-06	-1.34355e-10	-0.357182	0.000341304	-1.34355e-10	-0.375808
127884695	chr9:127884695:C:T	1.24322e-06	-1.34355e-10	-1.17294	0.000156296	-1.34355e-10	-1.15683
127884850	chr9:127884850:G:A	2.21348e-06	-1.34355e-10	-0.59608	0.000280223	-1.34355e-10	-0.572996
127885251	chr9:127885251:G:A	4.89715e-06	-1.34355e-10	0.198009	0.000646318	-1.34355e-10	0.262711
127886066	chr9:127886066:G:A	1.32336e-06	-1.34355e-10	-1.11047	0.000170307	-1.34355e-10	-1.07098
127886151	chr9:127886151:A:T	1.26834e-06	-1.34355e-10	-1.15294	0.000161036	-1.34355e-10	-1.12695
127886187	chr9:127886187:G:A	1.00386e-06	-1.3868	-2.62286e-10	0.000114837	-1.46507	-2.62286e-10
127886255	chr9:127886255:T:C	6.89574e-07	-0.656064	-1.10626	6.86783e-05	-0.89477	-1.08438
127886832	chr9:127886832:G:A	1.24554e-06	-1.34355e-10	-1.17108	0.000151331	-1.34355e-10	-1.18911
127886857	chr9:127886857:C:T	1.07698e-06	-1.31648	-2.62286e-10	0.000152372	-1.18225	-2.62286e-10
127886866	chr9:127886866:C:T	1.24794e-06	-1.34355e-10	-1.16915	0.000157956	-1.34355e-10	-1.14627
127887074	chr9:127887074:T:C	1.18784e-06	-1.34355e-10	-1.21851	0.000147824	-1.34355e-10	-1.21256
127887082	chr9:127887082:AC:A	3.60752e-07	-1.65715	-0.753059	4.45815e-05	-1.62498	-0.78628
127888721	chr9:127888721:G:A	1.03414e-06	-1.35707	-2.62286e-10	0.000171859	-1.0619	-2.62286e-10
127889131	chr9:127889131:C:T	2.43077e-07	-1.58619	-1.21883	3.04901e-05	-1.59443	-1.19674
127889217	chr9:127889217:G:A	3.33374e-07	-1.27727	-1.21187	3.40453e-05	-1.47372	-1.20717
127889732	chr9:127889732:C:T	2.12673e-06	-0.636059	-2.62286e-10	0.000227978	-0.779332	-2.62286e-10
127889857	chr9:127889857:T:G	1.34321e-06	-1.34355e-10	-1.09558	0.000164684	-1.34355e-10	-1.10455
127889958	chr9:127889958:A:G	1.07913e-05	-1.34355e-10	0.98809	0.00178622	-1.34355e-10	1.27928
127890146	chr9:127890146:G:A	4.8522e-07	-0.904301	-1.2095	4.95612e-05	-1.10332	-1.20205
127890789	chr9:127890789:C:T	1.2721e-06	-1.34355e-10	-1.14998	0.000161553	-1.34355e-10	-1.12375
127891375	chr9:127891375:G:A	5.75609e-07	-0.756553	-1.18642	5.74252e-05	-0.984631	-1.17347
127891388	chr9:127891388:G:T	1.14578e-06	-1.25456	-2.62286e-10	0.000142405	-1.24991	-2.62286e-10
127892386	chr9:127892386:T:C	5.5832e-07	-0.756716	-1.21675	5.52434e-05	-0.984954	-1.21188
127892560	chr9:127892560:C:T	1.30836e-06	-1.34355e-10	-1.12187	0.000164086	-1.34355e-10	-1.10819
127892667	chr9:127892667:T:C	6.02251e-07	-0.692498	-1.20523	5.13538e-05	-1.07102	-1.19882
127892681	chr9:127892681:G:T	4.61146e-07	-1.09875	-1.06594	6.12819e-05	-1.11891	-0.974188
127892804	chr9:127892804:C:T	1.43566e-06	-1.34355e-10	-1.02902	0.000169608	-1.34355e-10	-1.07509
127893081	chr9:127893081:C:T	2.9119e-07	-1.47723	-1.1472	4.00418e-05	-1.35816	-1.16049
127893187	chr9:127893187:TG:T	1.47672e-06	-1.34355e-10	-1.00082	0.000195594	-1.34355e-10	-0.932537
127894674	chr9:127894674:C:T	1.36623e-06	-1.07859	-2.62286e-10	0.000132514	-1.3219	-2.62286e-10
127895389	chr9:127895389:G:A	5.33156e-07	-0.799764	-1.21982	5.30323e-05	-1.01958	-1.2181
127895437	chr9:127895437:C:A	1.62483e-06	-1.34355e-10	-0.905244	0.000189445	-1.34355e-10	-0.964481
127895554	chr9:127895554:G:A	4.12139e-07	-1.10319	-1.17385	3.91921e-05	-1.35449	-1.18562
127896184	chr9:127896184:C:T	1.66281e-06	-1.34355e-10	-0.882138	0.000215939	-1.34355e-10	-0.833587
127896526	chr9:127896526:G:A	2.71571e-07	-1.62451	-1.06967	3.5509e-05	-1.54138	-1.09742
127896569	chr9:127896569:C:T	1.31868e-06	0.0630921	-1.17711	9.8964e-05	-0.475694	-1.13813
127896614	chr9:127896614:G:A	7.78627e-07	-1.64087	-2.62286e-10	9.47976e-05	-1.65684	-2.62286e-10
127896704	chr9:127896704:C:T	1.32916e-06	-1.34355e-10	-1.1061	0.000162162	-1.34355e-10	-1.11998
127896886	chr9:127896886:T:G	1.19305e-06	-1.34355e-10	-1.21413	0.000148651	-1.34355e-10	-1.20698
127896917	chr9:127896917:G:A	1.20216e-06	-1.34355e-10	-1.20653	0.000148005	-1.34355e-10	-1.21133
127897127	chr9:127897127:G:A	3.03652e-07	-1.60055	-0.981972	3.50369e-05	-1.57795	-1.07423
127897809	chr9:127897809:G:A	1.82497e-06	-1.34355e-10	-0.789084	0.000222791	-1.34355e-10	-0.802346
127898076	chr9:127898076:G:A	3.68668e-06	-1.34355e-10	-0.0859199	0.000410532	-1.34355e-10	-0.191127
127898371	chr9:127898371:G:A	2.0655e-06	-1.34355e-10	-0.665272	0.000252977	-1.34355e-10	-0.675281
127898453	chr9:127898453:G:C	1.42982e-06	-1.34355e-10	-1.0331	0.000168934	-1.34355e-10	-1.07907
127898531	chr9:127898531:A:G	2.72304e-07	-1.47796	-1.21352	3.06359e-05	-1.56699	-1.21942
127898670	chr9:127898670:G:A	2.80828e-07	-1.44858	-1.21208	3.24717e-05	-1.54891	-1.17931
127899077	chr9:127899077:G:A	4.54072e-07	-1.65247	-0.527671	5.32584e-05	-1.64338	-0.590046
127899153	chr9:127899153:T:C	7.66357e-07	-1.65675	-2.62286e-10	9.49077e-05	-1.65568	-2.62286e-10
127899496	chr9:127899496:T:C	7.67672e-07	-1.65504	-2.62286e-10	9.71624e-05	-1.6322	-2.62286e-10
127899507	chr9:127899507:G:A	1.18616e-06	-1.34355e-10	-1.21993	0.000147017	-1.34355e-10	-1.21803
127899749	chr9:127899749:G:A	4.09605e-07	-1.64907	-0.634136	4.83802e-05	-1.63811	-0.691383
127899765	chr9:127899765:C:T	3.63488e-07	-1.43969	-0.96297	5.29569e-05	-1.29495	-0.944154
127899821	chr9:127899821:C:A	1.9441e-06	-1.34355e-10	-0.725849	0.000254875	-1.34355e-10	-0.667807
127900006	chr9:127900006:C:A	1.05509e-06	-1.33702	-2.62286e-10	0.000152461	-1.18167	-2.62286e-10
127900508	chr9:127900508:C:T	1.16776e-06	-0.450645	-0.78491	0.000106422	-0.986404	-0.554763
127900667	chr9:127900667:A:C	1.34426e-06	-1.34355e-10	-1.0948	0.000173439	-1.34355e-10	-1.05275
127901278	chr9:127901278:A:C	2.95834e-07	-1.39072	-1.21788	4.03772e-05	-1.2904	-1.21991
127901453	chr9:127901453:G:A	7.86193e-07	-1.6312	-2.62286e-10	0.000101964	-1.58396	-2.62286e-10
127902228	chr9:127902228:G:A	2.56219e-07	-1.65356	-1.09881	3.03856e-05	-1.64721	-1.1474
127902404	chr9:127902404:C:T	1.29002e-06	-1.34355e-10	-1.13598	0.000157506	-1.34355e-10	-1.14912
127902445	chr9:127902445:G:GCA	7.71862e-07	-1.6496	-2.62286e-10	9.47614e-05	-1.65722	-2.62286e-10
127902798	chr9:127902798:G:T	5.46829e-07	-1.23842	-0.755843	6.38774e-05	-1.2372	-0.81442
127903172	chr9:127903172:C:T	2.78531e-07	-1.61499	-1.05388	3.28626e-05	-1.61662	-1.09962
127903216	chr9:127903216:C:T	1.751e-06	-1.34355e-10	-0.830457	0.000228287	-1.34355e-10	-0.777976
127903239	chr9:127903239:C:T	1.21172e-06	-1.34355e-10	-1.1986	0.000149187	-1.34355e-10	-1.20338
127903743	chr9:127903743:C:T	2.51755e-06	-1.34355e-10	-0.467358	0.00031734	-1.34355e-10	-0.448607
127903747	chr9:127903747:C:T	2.51749e-06	-1.34355e-10	-0.467382	0.00031734	-1.34355e-10	-0.448606
127903920	chr9:127903920:C:T	1.27309e-06	-1.34355e-10	-1.14919	0.000156101	-1.34355e-10	-1.15808
127904058	chr9:127904058:T:C	1.36244e-06	-1.34355e-10	-1.08137	0.000175672	-1.34355e-10	-1.03996
127904259	chr9:127904259:A:C	3.13759e-07	-1.35629	-1.19348	4.12198e-05	-1.29697	-1.19269
127904732	chr9:127904732:G:A	1.22935e-06	-1.34355e-10	-1.18416	0.000151718	-1.34355e-10	-1.18656
127905303	chr9:127905303:C:T	2.90489e-07	-1.49228	-1.13456	3.2691e-05	-1.62335	-1.09814
127905572	chr9:127905572:C:A	1.73205e-06	-1.34355e-10	-0.841341	0.00020552	-1.34355e-10	-0.883035
127905613	chr9:127905613:G:A	1.28835e-06	-1.34355e-10	-1.13728	0.000155203	-1.34355e-10	-1.16385
127905711	chr9:127905711:T:C	1.21847e-06	-1.34355e-10	-1.19305	0.000148702	-1.34355e-10	-1.20664
127905811	chr9:127905811:A:C	7.89801e-07	-1.62662	-2.62286e-10	9.47597e-05	-1.65724	-2.62286e-10
127905999	chr9:127905999:T:A	3.16141e-07	-1.47972	-1.06249	3.79595e-05	-1.58678	-0.985278
127906147	chr9:127906147:G:A	1.67646e-06	-1.34355e-10	-0.87396	0.000211909	-1.34355e-10	-0.852422
127906653	chr9:127906653:A:G	7.66035e-07	-1.65717	-2.62286e-10	9.71647e-05	-1.63217	-2.62286e-10
127906678	chr9:127906678:A:G	5.00689e-07	-0.955592	-1.12682	5.37712e-05	-1.11337	-1.11047
127907260	chr9:127907260:C:T	1.19924e-06	-1.20896	-2.62286e-10	0.000112261	-1.48776	-2.62286e-10
127907283	chr9:127907283:CCT:C	3.41553e-07	-1.58145	-0.883451	4.20946e-05	-1.65427	-0.814393
127907331	chr9:127907331:G:A	1.38823e-06	-1.34355e-10	-1.06261	0.000166132	-1.34355e-10	-1.0958
127907335	chr9:127907335:A:G	1.27647e-06	-1.34355e-10	-1.14655	0.000162417	-1.34355e-10	-1.11842
127907640	chr9:127907640:A:C	1.62124e-06	-1.34355e-10	-0.907454	0.000205391	-1.34355e-10	-0.883664
127907768	chr9:127907768:A:G	1.19549e-06	-1.34355e-10	-1.21209	0.000147359	-1.34355e-10	-1.21571
127907816	chr9:127907816:T:C	1.20415e-06	-1.34355e-10	-1.20487	0.000147621	-1.34355e-10	-1.21393
127908031	chr9:127908031:A:G	1.21269e-06	-1.34355e-10	-1.19781	0.000148314	-1.34355e-10	-1.20925
127908253	chr9:127908253:C:T	4.3804e-07	-1.297	-0.919093	4.90852e-05	-1.50274	-0.812278
127908373	chr9:127908373:A:G	1.22833e-06	-1.34355e-10	-1.18499	0.000149679	-1.34355e-10	-1.20009
127908503	chr9:127908503:G:A	1.23706e-06	-1.34355e-10	-1.1779	0.000152908	-1.34355e-10	-1.17874
127908624	chr9:127908624:C:A	1.22802e-06	-1.34355e-10	-1.18524	0.00014965	-1.34355e-10	-1.20028
127908664	chr9:127908664:C:T	1.3169e-06	-1.34355e-10	-1.11537	0.000160515	-1.34355e-10	-1.13019
127908833	chr9:127908833:A:T	5.23928e-07	-1.43506	-0.601988	6.57393e-05	-1.59178	-0.431103
127908843	chr9:127908843:T:C	1.20426e-06	-1.34355e-10	-1.20478	0.000147609	-1.34355e-10	-1.21402
127908898	chr9:127908898:C:G	1.21477e-06	-1.34355e-10	-1.19609	0.000148472	-1.34355e-10	-1.20818
127908926	chr9:127908926:T:A	1.48297e-06	-1.34355e-10	-0.996599	0.000180211	-1.34355e-10	-1.01445
127909298	chr9:127909298:A:G	4.51609e-07	-1.2505	-0.93508	5.74941e-05	-1.23144	-0.925453
127909827	chr9:127909827:A:G	4.72609e-07	-0.935617	-1.20451	9.05298e-05	-0.523973	-1.17893
127909913	chr9:127909913:TC:T	4.83557e-07	-0.902715	-1.21452	5.41344e-05	-1.00724	-1.20987
127911140	chr9:127911140:C:T	3.37259e-07	-1.47778	-0.999771	3.72375e-05	-1.62139	-0.969873
127911156	chr9:127911156:G:C	1.18848e-06	-1.34355e-10	-1.21797	0.000147669	-1.34355e-10	-1.21361
127911436	chr9:127911436:G:A	2.85398e-06	-1.34355e-10	-0.34193	0.000387995	-1.34355e-10	-0.247588
127911780	chr9:127911780:T:C	1.55776e-06	-1.34355e-10	-0.947398	0.000194434	-1.34355e-10	-0.93849
127911813	chr9:127911813:A:G	1.59087e-06	-1.34355e-10	-0.926367	0.000204272	-1.34355e-10	-0.889126
127911882	chr9:127911882:CA:C	3.63284e-07	-1.50677	-0.896448	4.25191e-05	-1.52841	-0.930214
127912188	chr9:127912188:G:GC	3.40201e-07	-1.62288	-0.845982	3.94321e-05	-1.64731	-0.886693
127912223	chr9:127912223:G:A	1.88525e-06	-0.756586	-2.62286e-10	0.000297791	-0.512189	-2.62286e-10
127912922	chr9:127912922:T:G	1.20579e-06	-1.34355e-10	-1.20351	0.000148254	-1.34355e-10	-1.20965
127913113	chr9:127913113:C:T	6.97627e-06	0.551869	-2.62286e-10	0.000358347	-0.327079	-2.62286e-10
127914287	chr9:127914287:G:A	1.18636e-06	-1.34355e-10	-1.21975	0.000146937	-1.34355e-10	-1.21858
127914350	chr9:127914350:G:T	7.9294e-07	-1.62265	-2.62286e-10	9.48311e-05	-1.65648	-2.62286e-10
127914351	chr9:127914351:C:T	2.17276e-06	-1.62615	1.0115	0.000295037	-1.65272	1.13124
127914610	chr9:127914610:C:G	1.88697e-06	-0.755675	-2.62286e-10	0.000289481	-0.54049	-2.62286e-10
127914794	chr9:127914794:G:C	1.30847e-06	-1.34355e-10	-1.12178	0.000159459	-1.34355e-10	-1.1368
127914833	chr9:127914833:G:A	7.88006e-07	-1.62889	-2.62286e-10	9.47723e-05	-1.6571	-2.62286e-10
127915259	chr9:127915259:G:A	2.67379e-06	-1.5977	1.19056	0.000388248	-1.56441	1.31748
127915351	chr9:127915351:C:T	2.11616e-06	-1.34355e-10	-0.641044	0.000275373	-1.34355e-10	-0.590456
127915431	chr9:127915431:C:T	2.99408e-06	-1.34355e-10	-0.29401	0.00040432	-1.34355e-10	-0.206374
127916788	chr9:127916788:AGAG:A	4.77193e-07	-0.922365	-1.20811	6.94662e-05	-0.751778	-1.21596
127916969	chr9:127916969:C:A	1.43399e-06	-1.34355e-10	-1.03018	0.000179225	-1.34355e-10	-1.01994
127916991	chr9:127916991:C:T	1.18629e-06	-1.34355e-10	-1.21981	0.000146868	-1.34355e-10	-1.21904
127917085	chr9:127917085:G:T	7.11685e-06	-1.34355e-10	0.571819	0.00101742	-1.34355e-10	0.716445
127917521	chr9:127917521:G:T	7.4356e-07	-1.10627	-0.580682	0.000121046	-0.771165	-0.641242
127918168	chr9:127918168:C:T	1.38313e-06	-1.34355e-10	-1.06629	0.000168648	-1.34355e-10	-1.08077
127918417	chr9:127918417:A:C	1.20507e-06	-1.34355e-10	-1.20411	0.000150068	-1.34355e-10	-1.19749
127918471	chr9:127918471:G:A	1.86576e-06	-1.34355e-10	-0.766979	0.000240792	-1.34355e-10	-0.724647
127919613	chr9:127919613:T:C	3.79465e-07	-1.64155	-0.71809	5.04955e-05	-1.65702	-0.629677
127919740	chr9:127919740:A:T	1.55533e-06	-1.34355e-10	-0.948957	0.000198899	-1.34355e-10	-0.915782
127919946	chr9:127919946:T:C	7.74491e-07	-1.6462	-2.62286e-10	9.50668e-05	-1.654	-2.62286e-10
127920192	chr9:127920192:T:A	7.83782e-07	-1.63427	-2.62286e-10	9.47575e-05	-1.65726	-2.62286e-10
127920478	chr9:127920478:A:G	7.96913e-07	-1.61766	-2.62286e-10	9.5577e-05	-1.64865	-2.62286e-10
127920804	chr9:127920804:C:T	1.51981e-06	-1.34355e-10	-0.97206	0.00019408	-1.34355e-10	-0.94031
127921145	chr9:127921145:G:A	1.38676e-06	-1.34355e-10	-1.06367	0.000168844	-1.34355e-10	-1.0796
127921222	chr9:127921222:C:T	1.18778e-06	-1.34355e-10	-1.21856	0.000147654	-1.34355e-10	-1.21371
127922384	chr9:127922384:A:G	8.42973e-07	-1.56147	-2.62286e-10	0.00011236	-1.48687	-2.62286e-10
127922409	chr9:127922409:GAT:G	1.18725e-06	-1.34355e-10	-1.21901	0.00014686	-1.34355e-10	-1.2191
127922472	chr9:127922472:T:C	5.1684e-07	-1.65734	-0.393327	7.59222e-05	-1.5735	-0.305373
127922833	chr9:127922833:T:C	1.3589e-06	-1.34355e-10	-1.08397	0.000165262	-1.34355e-10	-1.10105
127922936	chr9:127922936:A:C	1.18996e-06	-1.34355e-10	-1.21672	0.000147273	-1.34355e-10	-1.21629
127923423	chr9:127923423:C:G	2.22384e-06	-1.34355e-10	-0.591409	0.000295831	-1.34355e-10	-0.518794
127923495	chr9:127923495:C:T	1.47683e-06	-1.34355e-10	-1.00075	0.000176393	-1.34355e-10	-1.03587
127923996	chr9:127923996:AG:A	5.87533e-07	-1.30293	-0.619535	8.0386e-05	-1.25996	-0.561784
127924140	chr9:127924140:A:G	1.75047e-06	-1.34355e-10	-0.830763	0.000210243	-1.34355e-10	-0.860318
127924151	chr9:127924151:T:A	1.11289e-06	-1.28369	-2.62286e-10	0.000114382	-1.46904	-2.62286e-10
127924223	chr9:127924223:C:T	1.20748e-06	-1.20211	-2.62286e-10	0.000121332	-1.41005	-2.62286e-10
127924270	chr9:127924270:A:G	4.49416e-07	-1.59267	-0.597778	5.77178e-05	-1.64298	-0.510035
127924399	chr9:127924399:A:G	1.20924e-06	-1.34355e-10	-1.20065	0.000148156	-1.34355e-10	-1.21032
127924448	chr9:127924448:G:A	2.4513e-06	-0.494027	-2.62286e-10	0.000342351	-0.372744	-2.62286e-10
127924571	chr9:127924571:G:A	3.46532e-06	-1.34355e-10	-0.147842	0.000436736	-1.34355e-10	-0.129251
127925471	chr9:127925471:T:A	7.75022e-07	-1.64551	-2.62286e-10	9.50008e-05	-1.6547	-2.62286e-10
127926166	chr9:127926166:TTTTC:T	1.50243e-06	-1.34355e-10	-0.983561	0.000191659	-1.34355e-10	-0.952861
127926404	chr9:127926404:G:A	1.25613e-06	-1.34355e-10	-1.16261	0.000152206	-1.34355e-10	-1.18334
127926437	chr9:127926437:T:C	2.78299e-06	-1.34355e-10	-0.36712	0.000381515	-1.34355e-10	-0.264432
127926741	chr9:127926741:C:G	1.21793e-06	-1.34355e-10	-1.19349	0.000148707	-1.34355e-10	-1.2066
127926751	chr9:127926751:G:A	3.61415e-07	-1.63888	-0.76949	4.83528e-05	-1.65299	-0.677065
127928644	chr9:127928644:T:G	3.25998e-07	-1.29789	-1.21362	3.3535e-05	-1.47785	-1.21815
127928850	chr9:127928850:T:G	1.20143e-06	-1.34355e-10	-1.20713	0.000147703	-1.34355e-10	-1.21338
127929210	chr9:127929210:T:G	3.81854e-07	-1.61498	-0.738386	4.98476e-05	-1.65733	-0.642279
127929371	chr9:127929371:T:C	1.18992e-06	-1.34355e-10	-1.21676	0.00014776	-1.34355e-10	-1.21299
127929654	chr9:127929654:G:A	7.67067e-07	-1.65583	-2.62286e-10	9.61619e-05	-1.64255	-2.62286e-10
127930128	chr9:127930128:A:C	1.19861e-06	-1.34355e-10	-1.20948	0.000149049	-1.34355e-10	-1.2043
127930793	chr9:127930793:G:A	3.34869e-07	-1.26682	-1.21784	3.4216e-05	-1.45602	-1.21986
127930911	chr9:127930911:C:G	8.60887e-07	-1.54044	-2.62286e-10	0.000113967	-1.47267	-2.62286e-10
127930958	chr9:127930958:G:A	7.70407e-07	-1.65148	-2.62286e-10	9.54217e-05	-1.65027	-2.62286e-10
127931204	chr9:127931204:T:TA	7.66078e-07	-1.65712	-2.62286e-10	9.48329e-05	-1.65646	-2.62286e-10
127931712	chr9:127931712:C:T	1.18961e-06	-1.34355e-10	-1.21702	0.000146944	-1.34355e-10	-1.21853
127931764	chr9:127931764:A:AG	3.56088e-07	-1.55062	-0.8726	4.38686e-05	-1.58248	-0.8449
127931921	chr9:127931921:G:A	1.96864e-06	-1.34355e-10	-0.713305	0.000249292	-1.34355e-10	-0.689956
127931965	chr9:127931965:A:G	2.59905e-07	-1.62414	-1.11395	3.16769e-05	-1.65005	-1.10294
127932459	chr9:127932459:A:G	8.01456e-07	-1.61197	-2.62286e-10	9.50801e-05	-1.65386	-2.62286e-10
127932504	chr9:127932504:A:G	8.33753e-06	-1.34355e-10	0.730121	0.000996561	-1.34355e-10	0.695729
127932808	chr9:127932808:C:T	1.50984e-06	-1.34355e-10	-0.978644	0.000184654	-1.34355e-10	-0.990097
127933141	chr9:127933141:G:A	1.27402e-06	-1.34355e-10	-1.14847	0.000155415	-1.34355e-10	-1.16248
127933210	chr9:127933210:C:G	7.77565e-07	-1.64223	-2.62286e-10	9.51148e-05	-1.6535	-2.62286e-10
127933501	chr9:127933501:G:T	5.90609e-07	-1.58204	-0.33521	7.49652e-05	-1.62519	-0.266372
127933644	chr9:127933644:G:A	1.47286e-06	-1.65701	0.653575	0.000204163	-1.64992	0.760261
127933937	chr9:127933937:C:G	6.10376e-07	-1.6096	-0.27473	7.84836e-05	-1.64189	-0.203797
127934109	chr9:127934109:A:G	3.74081e-07	-1.49095	-0.882975	4.10572e-05	-1.64328	-0.850337
127934431	chr9:127934431:A:G	3.83656e-07	-1.52344	-0.825219	4.33654e-05	-1.65132	-0.787601
127934576	chr9:127934576:G:C	3.31561e-07	-1.48041	-1.01418	3.5838e-05	-1.64021	-0.989359
127934867	chr9:127934867:G:A	1.28675e-06	-1.34355e-10	-1.13852	0.000157949	-1.34355e-10	-1.14631
127934914	chr9:127934914:C:T	7.98354e-07	-1.61585	-2.62286e-10	9.65362e-05	-1.63866	-2.62286e-10
127935764	chr9:127935764:A:G	6.14895e-07	-1.60652	-0.270425	8.05638e-05	-1.62672	-0.192816
127936155	chr9:127936155:C:T	7.71765e-07	-1.64972	-2.62286e-10	9.63184e-05	-1.64092	-2.62286e-10
127936566	chr9:127936566:C:T	7.71119e-07	-1.65056	-2.62286e-10	9.51537e-05	-1.65309	-2.62286e-10
127936572	chr9:127936572:G:A	1.56838e-06	-1.34355e-10	-0.940602	0.000201711	-1.34355e-10	-0.901742
127937109	chr9:127937109:A:G	9.31963e-06	-1.34355e-10	0.841477	0.00136602	-1.34355e-10	1.01107
127937374	chr9:127937374:G:C	1.25231e-06	-1.34355e-10	-1.16565	0.000156498	-1.34355e-10	-1.15554
127937638	chr9:127937638:G:A	6.8857e-07	-1.6286	-0.135179	9.21878e-05	-1.65626	-0.0284907
127937719	chr9:127937719:G:C	1.31378e-06	-1.34355e-10	-1.11773	0.000159764	-1.34355e-10	-1.13488
127937972	chr9:127937972:T:C	7.42108e-07	-1.58355	-0.105355	9.54227e-05	-1.62538	-0.024884
127938202	chr9:127938202:G:A	1.79508e-06	-1.34355e-10	-0.805597	0.000230794	-1.34355e-10	-0.767054
127938448	chr9:127938448:T:C	6.89227e-07	-1.59145	-0.171381	8.86412e-05	-1.63073	-0.0932555
127939129	chr9:127939129:G:A	7.76288e-07	-1.64388	-2.62286e-10	9.48459e-05	-1.65633	-2.62286e-10
127939274	chr9:127939274:G:C	5.69474e-07	-1.61963	-0.33406	7.34474e-05	-1.64735	-0.264657
127939607	chr9:127939607:A:G	3.46775e-07	-1.55259	-0.897137	4.00702e-05	-1.65614	-0.861812
127939629	chr9:127939629:C:T	2.17229e-06	-1.34355e-10	-0.614864	0.00027152	-1.34355e-10	-0.604543
127940198	chr9:127940198:A:G	5.41403e-07	-1.19259	-0.811646	6.20893e-05	-1.34277	-0.737236
127940259	chr9:127940259:C:T	8.45457e-07	-1.55852	-2.62286e-10	0.000111028	-1.4988	-2.62286e-10
127940260	chr9:127940260:G:A	7.06705e-07	-1.59747	-0.140314	9.11606e-05	-1.63445	-0.0615068
127940363	chr9:127940363:C:T	3.61225e-07	-1.24192	-1.16697	4.4759e-05	-1.24609	-1.1612
127941186	chr9:127941186:G:A	6.76687e-06	-1.34355e-10	0.521394	0.000869495	-1.34355e-10	0.559332
127941275	chr9:127941275:G:A	1.29798e-06	-1.34355e-10	-1.12984	0.000161432	-1.34355e-10	-1.1245
127941286	chr9:127941286:A:G	7.16616e-07	-1.59175	-0.132115	9.22731e-05	-1.63061	-0.0532154
127941440	chr9:127941440:T:G	2.96987e-07	-1.60948	-0.995234	3.62489e-05	-1.6564	-0.961774
127941650	chr9:127941650:C:T	1.20901e-06	-1.34355e-10	-1.20085	0.000148534	-1.34355e-10	-1.20777
127942130	chr9:127942130:TGAGG:T	5.359e-06	-1.34355e-10	0.288131	0.000691529	-1.34355e-10	0.330325
127942696	chr9:127942696:T:C	7.96149e-07	-1.40151	-0.217105	8.75112e-05	-1.60987	-0.126945
127942837	chr9:127942837:G:C	1.82601e-06	-1.34355e-10	-0.78851	0.000234858	-1.34355e-10	-0.749599
127942841	chr9:127942841:C:T	3.76775e-07	-1.54452	-0.82223	4.65308e-05	-1.61398	-0.754482
127943849	chr9:127943849:A:G	4.06432e-07	-1.62523	-0.665759	5.16633e-05	-1.63972	-0.624116
127944280	chr9:127944280:G:A	1.30292e-05	-1.34355e-10	1.17654	0.00193712	-1.34355e-10	1.36038
127944802	chr9:127944802:A:G	4.42274e-07	-1.62322	-0.583247	5.56361e-05	-1.64807	-0.541683
127944865	chr9:127944865:G:A	1.30321e-05	-1.34355e-10	1.17677	0.00193764	-1.34355e-10	1.36064
127944974	chr9:127944974:T:C	2.31072e-07	-1.65481	-1.20087	2.97733e-05	-1.61782	-1.19715
127945992	chr9:127945992:G:A	3.06436e-07	-1.60254	-0.970855	3.73634e-05	-1.65515	-0.932735
127946113	chr9:127946113:A:G	7.80634e-07	-1.6383	-2.62286e-10	9.47586e-05	-1.65725	-2.62286e-10
127946372	chr9:127946372:G:A	7.58202e-06	-1.34355e-10	0.635134	0.00109934	-1.34355e-10	0.793886
127946981	chr9:127946981:C:A	3.02564e-07	-1.61397	-0.972135	3.72452e-05	-1.65692	-0.934133
127947135	chr9:127947135:C:T	1.66556e-06	-1.34355e-10	-0.880486	0.000213429	-1.34355e-10	-0.845277
127947755	chr9:127947755:C:CT	2.53495e-06	-1.34355e-10	-0.46047	0.000332355	-1.34355e-10	-0.402377
127948447	chr9:127948447:A:G	7.84878e-07	-1.42835	-0.204526	8.77036e-05	-1.62098	-0.113642
127948469	chr9:127948469:G:A	1.79391e-06	-1.34355e-10	-0.806245	0.000230889	-1.34355e-10	-0.766643
127948512	chr9:127948512:T:C	5.45486e-07	-1.59859	-0.398137	7.00866e-05	-1.64474	-0.314106
127948694	chr9:127948694:C:T	3.62015e-07	-1.46812	-0.938592	3.90022e-05	-1.63662	-0.908343
127949171	chr9:127949171:G:A	1.19813e-06	-1.34355e-10	-1.20989	0.000147517	-1.34355e-10	-1.21463
127949222	chr9:127949222:G:A	1.6827e-06	-1.34355e-10	-0.870245	0.000215792	-1.34355e-10	-0.834267
127949765	chr9:127949765:A:C	9.23511e-06	-1.34355e-10	0.832367	0.00134953	-1.34355e-10	0.998932
127949837	chr9:127949837:G:A	1.21676e-06	-1.34355e-10	-1.19445	0.000152651	-1.34355e-10	-1.18042
127949869	chr9:127949869:G:T	8.39944e-07	-1.56507	-2.62286e-10	0.000110078	-1.50739	-2.62286e-10
127950212	chr9:127950212:T:C	3.2175e-07	-1.38662	-1.138	3.26914e-05	-1.60716	-1.11431
127950947	chr9:127950947:G:A	1.19692e-06	-1.34355e-10	-1.21089	0.00014737	-1.34355e-10	-1.21564
127951337	chr9:127951337:T:C	3.38924e-07	-1.55451	-0.918117	4.15502e-05	-1.62319	-0.858492
127951430	chr9:127951430:T:G	3.30207e-07	-1.53837	-0.960307	4.0027e-05	-1.61374	-0.905284
127951539	chr9:127951539:C:T	8.88899e-07	-1.50842	-2.62286e-10	0.000100052	-1.60289	-2.62286e-10
127951680	chr9:127951680:G:A	1.22806e-06	-1.34355e-10	-1.18521	0.000151901	-1.34355e-10	-1.18535
127952045	chr9:127952045:T:C	2.83564e-07	-1.54852	-1.10244	3.22807e-05	-1.65583	-1.07828
127952314	chr9:127952314:G:A	1.18064e-06	-0.535644	-0.688947	8.97205e-05	-1.10687	-0.605013
127952339	chr9:127952339:G:A	3.30745e-07	-1.53889	-0.95816	4.01026e-05	-1.61412	-0.90302
127952399	chr9:127952399:G:A	2.33842e-06	-1.34355e-10	-0.541171	0.000280267	-1.34355e-10	-0.57284
127952643	chr9:127952643:A:G	3.4071e-07	-1.54722	-0.920151	4.16826e-05	-1.61928	-0.859222
127952651	chr9:127952651:T:C	8.28454e-07	-1.02499	-0.553849	9.32903e-05	-1.2068	-0.466067
127952871	chr9:127952871:A:G	8.93971e-07	-1.50273	-2.62286e-10	0.000100398	-1.59944	-2.62286e-10
127953002	chr9:127953002:C:A	1.28126e-06	-1.34355e-10	-1.14281	0.00015735	-1.34355e-10	-1.15011
127953011	chr9:127953011:C:T	1.89245e-06	-1.34355e-10	-0.752772	0.000226563	-1.34355e-10	-0.785556
127953046	chr9:127953046:T:C	8.22179e-07	-1.16458	-0.421862	8.24589e-05	-1.49536	-0.300923
127953212	chr9:127953212:G:A	1.19355e-06	-1.34355e-10	-1.21371	0.000147414	-1.34355e-10	-1.21534
127953643	chr9:127953643:A:G	6.41646e-07	-0.717917	-1.11645	4.58157e-05	-1.27748	-1.10647
127953660	chr9:127953660:A:T	1.43138e-06	-1.34355e-10	-1.032	0.000179635	-1.34355e-10	-1.01766
127954482	chr9:127954482:A:G	8.30592e-07	-1.24541	-0.330848	8.65251e-05	-1.53736	-0.21079
127954577	chr9:127954577:T:A	9.88487e-06	-1.34355e-10	0.900359	0.00145251	-1.34355e-10	1.07246
127955682	chr9:127955682:G:A	3.8213e-07	-1.65612	-0.696519	4.7835e-05	-1.64849	-0.692336
127955841	chr9:127955841:G:A	3.49626e-07	-1.54467	-0.896868	4.27918e-05	-1.61788	-0.834351
127956054	chr9:127956054:C:T	3.90624e-07	-1.62617	-0.704488	4.7183e-05	-1.65523	-0.699316
127956218	chr9:127956218:T:C	4.67477e-07	-1.62537	-0.525681	6.15665e-05	-1.56992	-0.518543
127956251	chr9:127956251:C:T	3.97518e-07	-1.62284	-0.690324	4.78842e-05	-1.6543	-0.68549
127956832	chr9:127956832:A:G	7.46048e-06	-1.34355e-10	0.618974	0.00108231	-1.34355e-10	0.778269
127956837	chr9:127956837:C:T	1.21987e-06	-1.34355e-10	-1.1919	0.000149608	-1.34355e-10	-1.20056
127956848	chr9:127956848:G:A	6.24679e-07	-1.17584	-0.685326	8.62695e-05	-1.04921	-0.701894
127957558	chr9:127957558:C:T	1.64348e-06	-1.34355e-10	-0.893829	0.000208741	-1.34355e-10	-0.867486
127958472	chr9:127958472:C:G	1.33892e-06	-1.34355e-10	-1.09878	0.000166054	-1.34355e-10	-1.09627
127958575	chr9:127958575:G:A	1.32196e-06	-1.34355e-10	-1.11153	0.000161796	-1.34355e-10	-1.12225
127959494	chr9:127959494:T:C	1.95024e-06	-1.34355e-10	-0.722693	0.000255187	-1.34355e-10	-0.666584
127959567	chr9:127959567:G:A	1.35331e-06	-1.34355e-10	-1.08809	0.000167927	-1.34355e-10	-1.08505
127959568	chr9:127959568:G:A	1.34551e-06	-1.34355e-10	-1.09387	0.000167076	-1.34355e-10	-1.09013
127959916	chr9:127959916:G:A	3.79116e-06	-1.34355e-10	-0.0579736	0.00050266	-1.34355e-10	0.0113328
127959933	chr9:127959933:T:C	2.35758e-07	-1.63956	-1.19603	2.87793e-05	-1.65729	-1.19163
127960256	chr9:127960256:G:A	9.68787e-06	-1.34355e-10	0.880229	0.00144493	-1.34355e-10	1.06724
127960408	chr9:127960408:A:G	6.84664e-07	-1.26271	-0.506766	7.62643e-05	-1.43584	-0.438536
127960622	chr9:127960622:G:A	2.31114e-07	-1.63873	-1.21676	2.81143e-05	-1.65724	-1.21506
127960925	chr9:127960925:C:T	1.26164e-06	-1.34355e-10	-1.15823	0.000156671	-1.34355e-10	-1.15443
127961140	chr9:127961140:C:G	3.83471e-07	-1.35259	-0.996549	4.25443e-05	-1.45636	-1.00168
127961292	chr9:127961292:T:A	3.18317e-07	-1.43396	-1.10139	3.27432e-05	-1.63166	-1.08823
127961293	chr9:127961293:GGGGCATGA:G	3.04815e-07	-1.4785	-1.10019	3.2333e-05	-1.64521	-1.08728
127961345	chr9:127961345:C:T	1.18882e-06	-1.34355e-10	-1.21768	0.000147225	-1.34355e-10	-1.21662
127961845	chr9:127961845:G:A	1.19597e-06	-1.34355e-10	-1.21169	0.000147116	-1.34355e-10	-1.21736
127962073	chr9:127962073:A:G	7.964e-07	-1.6183	-2.62286e-10	9.49734e-05	-1.65498	-2.62286e-10
127962213	chr9:127962213:G:A	1.34557e-06	-1.34355e-10	-1.09383	0.000167085	-1.34355e-10	-1.09008
127962527	chr9:127962527:C:G	2.46705e-07	-1.65509	-1.13512	3.11301e-05	-1.64277	-1.12764
127962549	chr9:127962549:C:T	4.39833e-07	-1.56458	-0.647425	5.45234e-05	-1.63123	-0.578718
127962910	chr9:127962910:C:T	1.21845e-06	-1.34355e-10	-1.19307	0.00015307	-1.34355e-10	-1.17768
127963162	chr9:127963162:G:A	9.35871e-07	-1.10012	-0.356802	0.000109167	-1.26849	-0.247205
127963319	chr9:127963319:G:T	1.22197e-06	-1.34355e-10	-1.19018	0.000149012	-1.34355e-10	-1.20455
127963460	chr9:127963460:T:G	7.83053e-07	-1.6352	-2.62286e-10	9.47498e-05	-1.65734	-2.62286e-10
127963984	chr9:127963984:AG:A	3.67184e-06	-1.34355e-10	-0.0899515	0.000486063	-1.34355e-10	-0.0222425
127964022	chr9:127964022:C:T	1.3258e-06	-1.34355e-10	-1.10863	0.000162087	-1.34355e-10	-1.12045
127964467	chr9:127964467:G:A	4.57005e-07	-1.5622	-0.611506	5.68495e-05	-1.63004	-0.53813
127964503	chr9:127964503:C:T	7.95953e-07	-1.61886	-2.62286e-10	9.49604e-05	-1.65512	-2.62286e-10
127965065	chr9:127965065:C:T	2.27564e-07	-1.65654	-1.21443	2.9211e-05	-1.62125	-1.21279
127965274	chr9:127965274:C:T	1.36382e-06	-1.34355e-10	-1.08036	0.000170762	-1.34355e-10	-1.06831
127965358	chr9:127965358:C:T	4.60552e-07	-1.55683	-0.60915	5.71462e-05	-1.62715	-0.535814
127965398	chr9:127965398:C:T	5.08199e-07	-1.55712	-0.510404	6.49055e-05	-1.63023	-0.405421
127965549	chr9:127965549:A:G	8.07396e-07	-1.60459	-2.62286e-10	9.53626e-05	-1.65089	-2.62286e-10
127965664	chr9:127965664:C:CA	1.41909e-06	-1.34355e-10	-1.04063	0.000176287	-1.34355e-10	-1.03647
127965766	chr9:127965766:A:G	3.60442e-06	-1.34355e-10	-0.108484	0.00047662	-1.34355e-10	-0.0418613
127965830	chr9:127965830:G:A	5.69512e-07	-1.30152	-0.652101	7.7647e-05	-1.18778	-0.668624
127966535	chr9:127966535:CAG:C	7.8944e-07	-1.62708	-2.62286e-10	9.48063e-05	-1.65674	-2.62286e-10
127966575	chr9:127966575:C:T	1.22412e-06	-1.34355e-10	-1.18843	0.000149869	-1.34355e-10	-1.19882
127966644	chr9:127966644:C:T	1.20594e-06	-1.34355e-10	-1.20339	0.000149509	-1.34355e-10	-1.20123
127966875	chr9:127966875:G:A	1.2165e-06	-1.34355e-10	-1.19467	0.000150933	-1.34355e-10	-1.19174
127966985	chr9:127966985:G:A	7.76883e-07	-1.64311	-2.62286e-10	9.49334e-05	-1.65541	-2.62286e-10
127967511	chr9:127967511:A:G	1.76297e-06	-1.34355e-10	-0.823646	0.000229521	-1.34355e-10	-0.772586
127967791	chr9:127967791:TGCTACAGGACCTG:T	1.21689e-06	-1.34355e-10	-1.19434	0.000152703	-1.34355e-10	-1.18008
127967813	chr9:127967813:G:A	3.37741e-07	-1.33166	-1.14446	3.58287e-05	-1.49915	-1.13068
127968278	chr9:127968278:C:T	2.52538e-07	-1.65428	-1.11256	3.18141e-05	-1.6446	-1.10407
127968310	chr9:127968310:G:A	1.34442e-06	-1.34355e-10	-1.09469	0.000166993	-1.34355e-10	-1.09063
127968590	chr9:127968590:G:A	1.18633e-06	-1.34355e-10	-1.21978	0.000146837	-1.34355e-10	-1.21926
127968698	chr9:127968698:T:C	8.66363e-07	-1.5341	-2.62286e-10	0.000114363	-1.46921	-2.62286e-10
127968880	chr9:127968880:C:G	2.62175e-07	-1.61235	-1.11704	3.3365e-05	-1.57379	-1.12728
127968966	chr9:127968966:T:C	1.18657e-06	-1.34355e-10	-1.21957	0.000146743	-1.34355e-10	-1.2199
127969007	chr9:127969007:A:G	3.20916e-07	-1.32705	-1.20017	3.3791e-05	-1.49603	-1.19235
127969232	chr9:127969232:C:T	2.52276e-07	-1.65396	-1.11392	3.17491e-05	-1.64525	-1.10547
127969431	chr9:127969431:T:G	2.10256e-06	-0.647492	-2.62286e-10	0.000231858	-0.762457	-2.62286e-10
127969812	chr9:127969812:A:G	1.33496e-06	-1.34355e-10	-1.10175	0.000165686	-1.34355e-10	-1.09848
127969841	chr9:127969841:C:T	8.9067e-07	-1.50643	-2.62286e-10	0.000118391	-1.43459	-2.62286e-10
127969892	chr9:127969892:C:G	1.02534e-06	-1.36562	-2.62286e-10	0.000125299	-1.37788	-2.62286e-10
127969963	chr9:127969963:A:T	2.87105e-07	-1.51484	-1.12371	3.1289e-05	-1.65315	-1.11216
127970128	chr9:127970128:T:C	9.8195e-06	-1.34355e-10	0.893724	0.00146647	-1.34355e-10	1.08203
127970175	chr9:127970175:G:A	8.15546e-07	-1.59454	-2.62286e-10	9.57278e-05	-1.64707	-2.62286e-10
127970184	chr9:127970184:G:A	1.32031e-06	-1.34355e-10	-1.11278	0.000163815	-1.34355e-10	-1.10984
127970309	chr9:127970309:G:A	2.66235e-07	-1.49418	-1.21984	3.39502e-05	-1.46523	-1.21845
127970411	chr9:127970411:G:A	4.9106e-07	-1.56574	-0.536089	6.13599e-05	-1.63176	-0.460062
127970462	chr9:127970462:GTT:G	1.47634e-06	-1.34355e-10	-1.00108	0.000190881	-1.34355e-10	-0.956931
127970556	chr9:127970556:A:G	1.65444e-06	-1.34355e-10	-0.887181	0.000215084	-1.34355e-10	-0.837551
127971148	chr9:127971148:G:A	8.8358e-07	-1.51442	-2.62286e-10	0.000117129	-1.44531	-2.62286e-10
127971483	chr9:127971483:G:A	4.47978e-07	-1.59213	-0.601522	5.8112e-05	-1.64056	-0.505652
127972003	chr9:127972003:C:T	8.44685e-07	-1.55944	-2.62286e-10	0.000110744	-1.50136	-2.62286e-10
127972060	chr9:127972060:G:C	2.10376e-06	-1.34355e-10	-0.646918	0.000279086	-1.34355e-10	-0.577062
127972267	chr9:127972267:A:C	7.97583e-07	-1.61682	-2.62286e-10	9.50051e-05	-1.65465	-2.62286e-10
127972538	chr9:127972538:G:A	1.23627e-06	-1.34355e-10	-1.17854	0.000151972	-1.34355e-10	-1.18489
127972922	chr9:127972922:C:T	9.01091e-07	-1.49479	-2.62286e-10	0.000120099	-1.42026	-2.62286e-10
127973469	chr9:127973469:C:T	2.63748e-07	-1.50976	-1.21365	3.21487e-05	-1.52298	-1.21523
127974345	chr9:127974345:G:A	1.51392e-06	-1.65479	0.678847	0.000227976	-1.63731	0.857973
127974373	chr9:127974373:C:T	1.36382e-06	-1.34355e-10	-1.08036	0.000169422	-1.34355e-10	-1.07619
127974407	chr9:127974407:G:A	5.32592e-06	-1.34355e-10	0.281939	0.000610041	-1.34355e-10	0.204946
127974513	chr9:127974513:G:C	3.9339e-06	-1.34355e-10	-0.0210144	0.000523169	-1.34355e-10	0.0513245
127974635	chr9:127974635:C:T	6.46796e-06	-1.34355e-10	0.476216	0.000947405	-1.34355e-10	0.645146
127974636	chr9:127974636:G:A	7.85925e-07	-1.63154	-2.62286e-10	9.77034e-05	-1.62664	-2.62286e-10
127974660	chr9:127974660:C:T	1.68767e-06	-1.34355e-10	-0.867299	0.00022157	-1.34355e-10	-0.807841
127974971	chr9:127974971:T:C	6.3969e-07	-1.40627	-0.431145	8.40035e-05	-1.39844	-0.379279
127975030	chr9:127975030:C:T	1.02497e-06	-1.36598	-2.62286e-10	0.000138003	-1.2813	-2.62286e-10
127976394	chr9:127976394:G:C	1.19305e-06	-1.34355e-10	-1.21413	0.000148787	-1.34355e-10	-1.20607
127976451	chr9:127976451:C:T	1.38918e-06	-0.00812334	-1.05381	9.10065e-05	-0.572959	-1.12469
127976884	chr9:127976884:A:C	2.06939e-06	-1.34355e-10	-0.663391	0.000249422	-1.34355e-10	-0.689435
127977017	chr9:127977017:G:T	9.93683e-06	-1.34355e-10	0.905602	0.00148276	-1.34355e-10	1.09308
127977647	chr9:127977647:G:A	3.39223e-06	-1.34355e-10	-0.169157	0.000449217	-1.34355e-10	-0.101076
127978965	chr9:127978965:C:T	6.55467e-06	-1.34355e-10	0.489532	0.000956559	-1.34355e-10	0.654761
127979094	chr9:127979094:T:C	4.03379e-06	-1.34355e-10	0.0040606	0.0005369	-1.34355e-10	0.0772311
127979614	chr9:127979614:G:A	5.53636e-07	-1.50808	-0.473812	6.90832e-05	-1.59839	-0.374877
127979685	chr9:127979685:A:C	1.23556e-06	-1.34355e-10	-1.17912	0.000153356	-1.34355e-10	-1.17582
127980268	chr9:127980268:G:A	1.3425e-06	-1.34355e-10	-1.09611	0.000166713	-1.34355e-10	-1.0923
127980431	chr9:127980431:C:A	1.19497e-06	-1.34355e-10	-1.21252	0.000147214	-1.34355e-10	-1.21669
127981339	chr9:127981339:C:T	3.77187e-07	-1.26454	-1.10112	3.9182e-05	-1.44608	-1.09429
127981890	chr9:127981890:C:T	1.26756e-06	-1.34355e-10	-1.15355	0.000155038	-1.34355e-10	-1.16491
127981958	chr9:127981958:G:C	1.87876e-06	-1.34355e-10	-0.760031	0.000245854	-1.34355e-10	-0.703841
127982145	chr9:127982145:C:G	2.98022e-07	-1.49149	-1.10975	4.06536e-05	-1.3622	-1.14129
127982209	chr9:127982209:T:TA	1.4099e-06	-1.34355e-10	-1.04713	0.000172066	-1.34355e-10	-1.0607
127982210	chr9:127982210:T:A	5.79045e-07	-1.40292	-0.534101	7.92938e-05	-1.34409	-0.491328
127982659	chr9:127982659:C:T	9.81743e-06	-1.34355e-10	0.893514	0.00146313	-1.34355e-10	1.07975
127982683	chr9:127982683:A:C	1.18658e-06	-1.34355e-10	-1.21957	0.000146744	-1.34355e-10	-1.21989
127982887	chr9:127982887:G:A	9.17159e-07	-1.47712	-2.62286e-10	0.000102359	-1.5801	-2.62286e-10
127983686	chr9:127983686:A:G	2.82864e-07	-1.49503	-1.1584	3.0463e-05	-1.65002	-1.14205
127983748	chr9:127983748:A:G	4.89336e-07	-1.53139	-0.573957	5.50589e-05	-1.57247	-0.627708
127983772	chr9:127983772:G:A	1.38698e-06	-1.34355e-10	-1.06352	0.00016938	-1.34355e-10	-1.07643
127983859	chr9:127983859:A:T	1.18751e-06	-1.34355e-10	-1.21878	0.000146968	-1.34355e-10	-1.21837
127983931	chr9:127983931:C:T	2.44396e-07	-1.60249	-1.19712	3.18828e-05	-1.55724	-1.18927
127984070	chr9:127984070:G:A	3.13992e-07	-1.54084	-1.00819	3.8262e-05	-1.60888	-0.955243
127984182	chr9:127984182:G:A	1.18641e-06	-1.34355e-10	-1.21972	0.000146761	-1.34355e-10	-1.21978
127984431	chr9:127984431:G:A	1.20449e-06	-1.34355e-10	-1.20459	0.000147988	-1.34355e-10	-1.21145
127984718	chr9:127984718:C:T	8.57379e-07	-1.54452	-2.62286e-10	0.000107521	-1.5309	-2.62286e-10
127984959	chr9:127984959:A:G	1.3571e-06	-1.34355e-10	-1.08529	0.00016369	-1.34355e-10	-1.11061
127985017	chr9:127985017:G:T	5.44133e-06	-1.34355e-10	0.303378	0.000734303	-1.34355e-10	0.390341
127985390	chr9:127985390:T:A	1.18645e-06	-1.34355e-10	-1.21968	0.000146765	-1.34355e-10	-1.21975
127985764	chr9:127985764:A:G	6.2685e-07	-0.716274	-1.14142	4.56796e-05	-1.26042	-1.12651
127986225	chr9:127986225:G:A	1.20507e-06	-1.34355e-10	-1.20411	0.000148168	-1.34355e-10	-1.21023
127986284	chr9:127986284:A:G	8.26067e-06	-1.34355e-10	0.72086	0.0012268	-1.34355e-10	0.903584
127986379	chr9:127986379:C:G	1.4755e-06	-1.34355e-10	-1.00165	0.000177585	-1.34355e-10	-1.02913
127986504	chr9:127986504:A:G	1.18757e-06	-1.34355e-10	-1.21874	0.000146973	-1.34355e-10	-1.21833
127986621	chr9:127986621:G:A	2.54572e-07	-1.56691	-1.19191	3.43983e-05	-1.46589	-1.20469
127986986	chr9:127986986:G:A	5.31732e-07	-0.802348	-1.21991	7.30659e-05	-0.698762	-1.21846
127987153	chr9:127987153:T:C	2.71934e-07	-1.59314	-1.0997	3.39806e-05	-1.62299	-1.0598
127987912	chr9:127987912:T:C	6.95064e-07	-1.59361	-0.160784	9.47024e-05	-1.64342	-0.0144227
127987939	chr9:127987939:C:G	8.41857e-07	-1.56279	-2.62286e-10	0.000105322	-1.55156	-2.62286e-10
127988245	chr9:127988245:C:T	3.97476e-06	-0.0106818	-2.62286e-10	0.000270024	-0.610071	-2.62286e-10
127988269	chr9:127988269:G:A	1.44541e-06	-1.34355e-10	-1.02225	0.000179261	-1.34355e-10	-1.01974
127988570	chr9:127988570:C:G	3.0053e-07	-1.53386	-1.05899	3.59685e-05	-1.61575	-1.01018
127988610	chr9:127988610:G:T	4.9023e-07	-1.48266	-0.620865	7.9844e-05	-1.35775	-0.470755
127988772	chr9:127988772:G:A	1.20012e-06	-1.34355e-10	-1.20823	0.000149044	-1.34355e-10	-1.20434
127988775	chr9:127988775:T:G	5.26455e-07	-1.51508	-0.517151	8.58134e-05	-1.40092	-0.355482
127988781	chr9:127988781:A:T	1.12229e-06	-1.27527	-2.62286e-10	0.00013683	-1.28984	-2.62286e-10
127989036	chr9:127989036:T:C	1.22449e-06	-1.34355e-10	-1.18812	0.00015185	-1.34355e-10	-1.18569
127989253	chr9:127989253:G:A	1.21336e-06	-1.34355e-10	-1.19725	0.000151571	-1.34355e-10	-1.18752
127989317	chr9:127989317:G:A	4.19531e-07	-1.65611	-0.603156	6.01934e-05	-1.64645	-0.464571
127989836	chr9:127989836:C:T	5.22474e-07	-1.59916	-0.440666	8.52231e-05	-1.48925	-0.274059
127989918	chr9:127989918:C:T	7.0345e-07	-1.59412	-0.148281	0.000114364	-1.51445	0.0452596
127990011	chr9:127990011:C:T	1.26058e-06	-1.34355e-10	-1.15907	0.000156567	-1.34355e-10	-1.1551
127990124	chr9:127990124:G:A	2.51633e-07	-1.55709	-1.21334	4.01903e-05	-1.30737	-1.20759
127990134	chr9:127990134:G:A	1.20582e-06	-1.34355e-10	-1.20349	0.000150935	-1.34355e-10	-1.19173
127990290	chr9:127990290:G:A	1.18152e-06	-1.22384	-2.62286e-10	0.000167552	-1.08728	-2.62286e-10
127990293	chr9:127990293:T:C	5.08089e-07	-1.52433	-0.543416	8.12953e-05	-1.41995	-0.390544
127990305	chr9:127990305:C:T	1.84381e-05	-1.34355e-10	1.52377	0.00282907	-1.34355e-10	1.73912
127990460	chr9:127990460:T:C	9.81686e-07	-1.40913	-2.62286e-10	0.000107644	-1.52975	-2.62286e-10
127990497	chr9:127990497:C:T	5.89998e-07	-1.52911	-0.389167	9.62718e-05	-1.42584	-0.215563
127990545	chr9:127990545:C:T	1.6558e-06	-1.34355e-10	-0.886361	0.000204815	-1.34355e-10	-0.886475
127990752	chr9:127990752:T:C	5.95886e-07	-1.53726	-0.371093	9.71102e-05	-1.43681	-0.195921
127990810	chr9:127990810:T:C	7.86838e-07	-1.63038	-2.62286e-10	0.000101638	-1.58716	-2.62286e-10
127990886	chr9:127990886:T:C	5.92482e-07	-1.52741	-0.386669	9.67594e-05	-1.42355	-0.212808
127990936	chr9:127990936:C:G	1.2577e-06	-1.34355e-10	-1.16136	0.00015297	-1.34355e-10	-1.17834
127991000	chr9:127991000:G:A	4.8431e-07	-0.897866	-1.21781	6.65987e-05	-0.796446	-1.21345
127991302	chr9:127991302:C:T	1.18726e-06	-1.34355e-10	-1.219	0.000147021	-1.34355e-10	-1.218
127991375	chr9:127991375:T:C	8.54305e-07	-1.54811	-2.62286e-10	0.000106918	-1.53652	-2.62286e-10
127991436	chr9:127991436:C:T	6.24534e-07	-1.51187	-0.34953	0.000103011	-1.40284	-0.17091
127991473	chr9:127991473:C:G	1.33434e-06	-1.34355e-10	-1.10221	0.000162757	-1.34355e-10	-1.11632
127991654	chr9:127991654:A:G	6.43171e-07	-1.53126	-0.30073	0.000105981	-1.42839	-0.116925
127992016	chr9:127992016:G:A	2.83606e-07	-1.43593	-1.21489	3.08406e-05	-1.56231	-1.21744
127992227	chr9:127992227:TTTA:T	4.61201e-07	-1.63844	-0.526125	6.86339e-05	-1.5847	-0.39509
127992537	chr9:127992537:T:C	1.29786e-06	-1.34355e-10	-1.12993	0.000164212	-1.34355e-10	-1.10742
127992874	chr9:127992874:A:G	9.37596e-07	-1.45508	-2.62286e-10	0.000125153	-1.37904	-2.62286e-10
127992950	chr9:127992950:G:A	2.08957e-06	-0.653689	-2.62286e-10	0.000232384	-0.760189	-2.62286e-10
127992986	chr9:127992986:G:A	8.61823e-07	-1.53935	-2.62286e-10	0.000107965	-1.52677	-2.62286e-10
127993414	chr9:127993414:G:A	4.18512e-07	-1.62284	-0.638854	6.88148e-05	-1.4294	-0.547762
127993705	chr9:127993705:G:C	2.91455e-07	-1.54828	-1.07524	3.50457e-05	-1.62405	-1.02787
127993943	chr9:127993943:G:A	3.02653e-07	-1.51166	-1.07416	3.57958e-05	-1.60444	-1.02631
127994386	chr9:127994386:T:G	6.61471e-07	-1.52591	-0.27802	0.000109315	-1.42196	-0.0923874
127994514	chr9:127994514:C:G	5.32741e-06	-1.34355e-10	0.282219	0.000717531	-1.34355e-10	0.367235
127994715	chr9:127994715:T:C	2.81895e-07	-1.4485	-1.20837	2.8825e-05	-1.6459	-1.20144
127994922	chr9:127994922:C:T	8.15794e-07	-1.59424	-2.62286e-10	9.57706e-05	-1.64662	-2.62286e-10
127995034	chr9:127995034:G:A	2.6072e-07	-1.52574	-1.20921	4.27341e-05	-1.25175	-1.20183
127995324	chr9:127995324:C:T	1.43344e-06	-1.34355e-10	-1.03057	0.000177729	-1.34355e-10	-1.02832
127995507	chr9:127995507:G:A	1.19602e-06	-1.34355e-10	-1.21164	0.000149261	-1.34355e-10	-1.20288
127995537	chr9:127995537:A:G	9.61607e-07	-1.4298	-2.62286e-10	0.000105735	-1.54764	-2.62286e-10
127995941	chr9:127995941:G:A	1.25848e-06	-1.34355e-10	-1.16074	0.000155916	-1.34355e-10	-1.15926
127995945	chr9:127995945:G:A	9.78058e-07	-1.41283	-2.62286e-10	0.000107377	-1.53223	-2.62286e-10
127995985	chr9:127995985:C:A	1.93827e-06	-1.34355e-10	-0.728848	0.000243802	-1.34355e-10	-0.712224
127996125	chr9:127996125:G:A	5.63453e-07	-1.61948	-0.344838	9.10756e-05	-1.52993	-0.16696
127996214	chr9:127996214:C:T	1.31139e-05	-1.34355e-10	1.18303	0.00197509	-1.34355e-10	1.37979
127996259	chr9:127996259:C:T	9.21495e-07	-1.4724	-2.62286e-10	0.000122685	-1.39896	-2.62286e-10
127996456	chr9:127996456:C:T	5.38309e-07	-1.61525	-0.394717	8.73022e-05	-1.51736	-0.221842
127996521	chr9:127996521:C:T	1.2148e-06	-1.34355e-10	-1.19607	0.000149675	-1.34355e-10	-1.20011
127996629	chr9:127996629:A:G	2.64952e-07	-1.52913	-1.18973	3.65771e-05	-1.44687	-1.16228
127996654	chr9:127996654:G:A	5.42926e-06	-1.34355e-10	0.301158	0.000731795	-1.34355e-10	0.38692
127996677	chr9:127996677:G:A	1.03066e-06	-1.36044	-2.62286e-10	0.000111387	-1.49557	-2.62286e-10
127996697	chr9:127996697:G:A	2.45607e-06	-1.34355e-10	-0.492082	0.000320707	-1.34355e-10	-0.438053
127996867	chr9:127996867:TACATA:T	6.90872e-07	-1.56965	-0.190797	0.000114353	-1.47791	0.0086198
127997050	chr9:127997050:T:C	5.94725e-07	-1.55622	-0.354084	9.72293e-05	-1.45795	-0.17356
127997414	chr9:127997414:T:C	2.88448e-07	-1.48739	-1.14649	4.9034e-05	-1.18741	-1.12865
127997415	chr9:127997415:G:A	2.96493e-05	-1.34355e-10	1.99879	0.00454565	-1.34355e-10	2.21335
127998017	chr9:127998017:G:A	1.97763e-05	-1.34355e-10	1.59384	0.00298044	-1.34355e-10	1.79124
127998039	chr9:127998039:C:T	7.75416e-07	-1.64662	0.00162152	0.000125209	-1.58198	0.203384
127998249	chr9:127998249:G:A	5.50484e-06	-1.34355e-10	0.314981	0.000741757	-1.34355e-10	0.400441
127998436	chr9:127998436:G:A	8.52663e-07	-1.55004	-2.62286e-10	0.00010656	-1.53987	-2.62286e-10
127998593	chr9:127998593:G:A	9.55628e-07	-1.43603	-2.62286e-10	0.00013314	-1.31718	-2.62286e-10
127998786	chr9:127998786:G:A	1.95699e-06	-0.719238	-2.62286e-10	0.000194009	-0.940678	-2.62286e-10
127999058	chr9:127999058:C:T	2.84295e-07	-1.43568	-1.21271	3.12255e-05	-1.55012	-1.21722
127999433	chr9:127999433:T:A	1.53969e-06	-1.34355e-10	-0.959066	0.000197605	-1.34355e-10	-0.922309
128000383	chr9:128000383:C:T	1.26245e-06	-1.34355e-10	-1.15759	0.000156811	-1.34355e-10	-1.15354
128000399	chr9:128000399:C:G	3.90182e-07	-1.22855	-1.10324	4.59267e-05	-1.33285	-1.04868
128000549	chr9:128000549:C:T	2.83694e-06	-1.34355e-10	-0.34792	0.000388144	-1.34355e-10	-0.247204
128001147	chr9:128001147:G:A	3.25616e-06	-1.34355e-10	-0.210096	0.000434627	-1.34355e-10	-0.134092
128001328	chr9:128001328:G:A	9.27475e-07	-1.46594	-2.62286e-10	0.000103471	-1.56929	-2.62286e-10
128001492	chr9:128001492:T:C	9.06153e-07	-1.48919	-2.62286e-10	0.000101883	-1.58476	-2.62286e-10
128001584	chr9:128001584:A:G	8.82703e-07	-1.51541	-2.62286e-10	0.000100181	-1.6016	-2.62286e-10
128001585	chr9:128001585:A:G	1.22307e-06	-1.34355e-10	-1.18929	0.000151048	-1.34355e-10	-1.19098
128002263	chr9:128002263:A:G	1.97111e-06	-1.34355e-10	-0.71205	0.000272421	-1.34355e-10	-0.601231
128002622	chr9:128002622:T:C	1.27009e-06	-1.34355e-10	-1.15156	0.000159761	-1.34355e-10	-1.1349
128002676	chr9:128002676:A:G	5.20003e-07	-0.920393	-1.12417	5.83878e-05	-1.09834	-1.04313
128003270	chr9:128003270:C:T	1.28838e-06	-1.34355e-10	-1.13726	0.000159697	-1.34355e-10	-1.1353
128003308	chr9:128003308:G:A	3.32292e-06	-1.34355e-10	-0.189801	0.000441582	-1.34355e-10	-0.118218
128003404	chr9:128003404:A:T	2.41427e-06	-0.50925	-2.62286e-10	0.000298599	-0.50948	-2.62286e-10
128003924	chr9:128003924:C:T	9.1415e-07	-1.48041	-2.62286e-10	0.000102484	-1.57887	-2.62286e-10
128004131	chr9:128004131:G:A	2.73138e-07	-1.48216	-1.20627	3.05985e-05	-1.57221	-1.21542
128004384	chr9:128004384:C:T	1.32965e-06	-1.34355e-10	-1.10573	0.000164817	-1.34355e-10	-1.10375
128004492	chr9:128004492:A:G	8.73634e-07	-1.52574	-2.62286e-10	9.9546e-05	-1.60796	-2.62286e-10
128004526	chr9:128004526:G:A	4.42231e-07	-1.49328	-0.713291	4.8019e-05	-1.59915	-0.737838
128004538	chr9:128004538:A:G	8.73036e-07	-1.52642	-2.62286e-10	9.95052e-05	-1.60837	-2.62286e-10
128004554	chr9:128004554:G:A	2.59806e-07	-1.51909	-1.21937	4.24374e-05	-1.24315	-1.2174
128004604	chr9:128004604:AT:A	1.24444e-06	-1.34355e-10	-1.17196	0.00015561	-1.34355e-10	-1.16123
128004799	chr9:128004799:A:G	8.62445e-07	-1.53863	-2.62286e-10	9.87925e-05	-1.61556	-2.62286e-10
128005135	chr9:128005135:G:T	9.05528e-07	-1.48988	-2.62286e-10	0.0001017	-1.58655	-2.62286e-10
128005202	chr9:128005202:G:A	2.51207e-07	-1.5872	-1.18493	2.98471e-05	-1.61304	-1.19945
128005358	chr9:128005358:T:C	8.58945e-07	-1.5427	-2.62286e-10	9.85439e-05	-1.61808	-2.62286e-10
128005458	chr9:128005458:C:T	8.86436e-07	-1.51119	-2.62286e-10	0.000100453	-1.59889	-2.62286e-10
128005581	chr9:128005581:G:A	8.50772e-07	-1.55226	-2.62286e-10	9.79274e-05	-1.62435	-2.62286e-10
128006131	chr9:128006131:C:T	2.91472e-07	-1.53326	-1.0902	3.49047e-05	-1.53599	-1.11997
128006225	chr9:128006225:G:C	2.83316e-07	-1.53803	-1.11381	3.40526e-05	-1.54047	-1.14021
128006475	chr9:128006475:G:C	2.82882e-07	-1.54375	-1.10962	3.39887e-05	-1.54589	-1.13667
128006547	chr9:128006547:G:A	2.70295e-07	-1.5487	-1.15018	3.2692e-05	-1.55051	-1.17094
128006738	chr9:128006738:C:G	1.25441e-06	-1.34355e-10	-1.16398	0.000153173	-1.34355e-10	-1.17702
128006996	chr9:128006996:A:G	9.63836e-07	-1.42748	-2.62286e-10	0.000128838	-1.35002	-2.62286e-10
128007263	chr9:128007263:A:G	8.76148e-07	-1.52287	-2.62286e-10	0.000107522	-1.53089	-2.62286e-10
128007354	chr9:128007354:G:A	1.8291e-06	-1.34355e-10	-0.786822	0.000214743	-1.34355e-10	-0.83914
128007379	chr9:128007379:A:AT	2.82596e-07	-1.57176	-1.08262	3.38844e-05	-1.57332	-1.11231
128007479	chr9:128007479:C:T	1.19616e-06	-1.34355e-10	-1.21153	0.000148058	-1.34355e-10	-1.21098
128007752	chr9:128007752:G:A	2.74712e-07	-1.53551	-1.14717	3.41436e-05	-1.56939	-1.10862
128007997	chr9:128007997:G:T	2.77048e-07	-1.54345	-1.13076	3.56317e-05	-1.54518	-1.09016
128008103	chr9:128008103:C:T	3.76064e-06	-1.34355e-10	-0.066056	0.000453064	-1.34355e-10	-0.0925484
128008205	chr9:128008205:A:C	2.83322e-07	-1.5353	-1.11652	3.65439e-05	-1.53703	-1.07304
128008375	chr9:128008375:T:G	2.71071e-07	-1.5591	-1.13692	3.48175e-05	-1.56086	-1.0976
128008406	chr9:128008406:A:G	2.93831e-07	-1.54762	-1.06777	3.81644e-05	-1.54977	-1.01691
128008437	chr9:128008437:TG:T	2.81531e-05	-1.34355e-10	1.94701	0.00433317	-1.34355e-10	2.16547
128008765	chr9:128008765:T:G	3.82016e-07	-1.51724	-0.835701	4.2125e-05	-1.6125	-0.855441
128008829	chr9:128008829:T:A	1.23812e-06	-1.34355e-10	-1.17705	0.000153345	-1.34355e-10	-1.17589
128009032	chr9:128009032:G:A	3.07842e-07	-1.40212	-1.16669	3.29839e-05	-1.56202	-1.15054
128009158	chr9:128009158:G:A	8.49373e-07	-1.5539	-2.62286e-10	9.78768e-05	-1.62487	-2.62286e-10
128009288	chr9:128009288:C:T	1.45248e-06	-1.34355e-10	-1.01737	0.000177145	-1.34355e-10	-1.03161
128009316	chr9:128009316:G:A	1.18717e-06	-1.34355e-10	-1.21908	0.000147461	-1.34355e-10	-1.21502
128009621	chr9:128009621:T:C	3.41945e-05	-1.34355e-10	2.14142	0.00529923	-1.34355e-10	2.36674
128009982	chr9:128009982:G:A	1.2447e-06	-1.34355e-10	-1.17175	0.000154201	-1.34355e-10	-1.17032
128010052	chr9:128010052:A:C	4.63229e-07	-1.48495	-0.675227	5.02747e-05	-1.5937	-0.697375
128010147	chr9:128010147:A:G	3.86648e-07	-1.60051	-0.740378	6.09108e-05	-1.46495	-0.634224
128010610	chr9:128010610:G:A	2.88625e-07	-1.42287	-1.2104	5.37706e-05	-1.02288	-1.20098
128010675	chr9:128010675:A:C	2.52913e-06	-1.34355e-10	-0.46277	0.000319103	-1.34355e-10	-0.443068
128010968	chr9:128010968:GAATA:G	9.62657e-07	-1.4287	-2.62286e-10	0.000106485	-1.54058	-2.62286e-10
128011240	chr9:128011240:G:A	1.03927e-06	-1.35212	-2.62286e-10	0.000112791	-1.48305	-2.62286e-10
128011282	chr9:128011282:G:A	7.89598e-07	-1.62688	-2.62286e-10	9.85307e-05	-1.61821	-2.62286e-10
128011512	chr9:128011512:A:G	9.57995e-07	-1.63643	0.202875	0.000132729	-1.64643	0.326164
128011657	chr9:128011657:T:A	7.89992e-07	-0.447582	-1.1788	6.76565e-05	-0.798352	-1.19579
128012245	chr9:128012245:T:C	2.12101e-06	-1.34355e-10	-0.638756	0.000270593	-1.34355e-10	-0.607963
128012427	chr9:128012427:G:A	1.25814e-06	-1.34355e-10	-1.16101	0.000159159	-1.34355e-10	-1.13868
128012473	chr9:128012473:T:C	1.92757e-06	0.408024	-1.14241	0.000134504	-0.125406	-1.18158
128012728	chr9:128012728:G:C	2.00171e-06	0.417111	-1.11376	0.000151972	-0.149328	-1.03556
128013111	chr9:128013111:G:A	1.30154e-05	-0.966245	2.14173	0.00152617	-1.19053	2.31246
128013121	chr9:128013121:A:G	9.50386e-07	-0.315529	-1.126	8.07307e-05	-0.672897	-1.14456
128013400	chr9:128013400:A:G	1.79988e-06	-0.567929	-0.234996	0.000171573	-0.812795	-0.250777
128013402	chr9:128013402:G:A	8.25744e-07	-1.58212	-2.62286e-10	0.000107242	-1.53349	-2.62286e-10
128013536	chr9:128013536:C:T	1.11063e-06	-1.02969	-0.256027	0.000241512	-0.484469	-0.237192
128013537	chr9:128013537:G:A	1.83129e-06	-0.611673	-0.173952	0.000174422	-0.855086	-0.192018
128013783	chr9:128013783:C:G	1.19594e-06	-1.34355e-10	-1.21171	0.000147542	-1.34355e-10	-1.21447
128013840	chr9:128013840:A:G	8.11123e-07	-1.20883	-0.39115	0.000162945	-0.73893	-0.376235
128014128	chr9:128014128:C:T	9.69253e-07	-0.268132	-1.15374	8.22671e-05	-0.631798	-1.16681
128014464	chr9:128014464:A:G	7.61711e-06	-1.00044	1.64019	0.000884478	-1.21932	1.79573
128014618	chr9:128014618:T:C	2.34105e-06	0.661116	-1.20116	0.000181743	0.154412	-1.1604
128014838	chr9:128014838:T:C	5.2778e-07	-1.06815	-0.961569	4.87266e-05	-1.29588	-1.02647
128014943	chr9:128014943:C:T	1.20759e-06	-1.34355e-10	-1.20202	0.00015065	-1.34355e-10	-1.19362
128015000	chr9:128015000:C:T	1.18618e-06	-1.34355e-10	-1.21991	0.00014675	-1.34355e-10	-1.21985
128015151	chr9:128015151:G:A	1.19717e-06	-1.34355e-10	-1.21068	0.000149033	-1.34355e-10	-1.20442
128015189	chr9:128015189:A:G	9.07404e-06	1.71191	-0.89714	0.00115171	1.79066	-0.950238
128015299	chr9:128015299:C:T	1.30737e-06	-1.34355e-10	-1.12263	0.000157874	-1.34355e-10	-1.14678
128015351	chr9:128015351:C:G	1.27674e-06	-1.34355e-10	-1.14633	0.000154595	-1.34355e-10	-1.16777
128015469	chr9:128015469:C:T	1.28377e-06	-1.34355e-10	-1.14085	0.000160926	-1.34355e-10	-1.12764
128015514	chr9:128015514:T:C	5.02223e-06	-1.34355e-10	0.223229	0.000660961	-1.34355e-10	0.285115
128015614	chr9:128015614:T:G	6.81581e-07	-0.706968	-1.06702	6.43866e-05	-0.957206	-1.08647
128015621	chr9:128015621:G:A	1.44455e-06	0.18831	-1.21116	0.000109988	-0.319992	-1.18822
128015671	chr9:128015671:A:T	8.23814e-07	-0.515741	-1.06871	7.14595e-05	-0.852198	-1.08725
128015870	chr9:128015870:A:G	6.816e-07	-0.57847	-1.19549	6.47441e-05	-0.859152	-1.17899
128015914	chr9:128015914:G:A	1.26626e-06	-1.34355e-10	-1.15458	0.000153534	-1.34355e-10	-1.17466
128015999	chr9:128015999:T:C	1.33884e-06	-1.34355e-10	-1.09884	0.000172822	-1.34355e-10	-1.05632
128016181	chr9:128016181:C:T	1.33121e-06	-1.34355e-10	-1.10456	0.000160438	-1.34355e-10	-1.13067
128016223	chr9:128016223:T:C	1.67357e-05	-1.34355e-10	1.4269	0.0025126	-1.34355e-10	1.62049
128016235	chr9:128016235:T:C	2.83131e-07	-1.56702	-1.08547	4.64196e-05	-1.25525	-1.11561
128016363	chr9:128016363:A:G	2.12068e-06	-1.34355e-10	-0.638911	0.000280044	-1.34355e-10	-0.573636
128016470	chr9:128016470:C:T	1.71792e-06	-1.34355e-10	-0.849532	0.000225703	-1.34355e-10	-0.789361
128016478	chr9:128016478:G:A	1.71392e-06	-1.34355e-10	-0.851865	0.00022514	-1.34355e-10	-0.791857
128016501	chr9:128016501:A:T	1.92667e-06	-1.34355e-10	-0.734853	0.000250205	-1.34355e-10	-0.6863
128016609	chr9:128016609:T:C	2.9041e-06	-1.34355e-10	-0.324521	0.000413389	-1.34355e-10	-0.184191
128016698	chr9:128016698:C:T	2.42618e-07	-1.59148	-1.21544	2.87703e-05	-1.63626	-1.21298
128016853	chr9:128016853:T:C	1.20929e-06	-1.34355e-10	-1.20061	0.000151629	-1.34355e-10	-1.18714
128016863	chr9:128016863:C:G	8.24848e-06	-1.34355e-10	0.719383	0.00118158	-1.34355e-10	0.866031
128017102	chr9:128017102:G:A	9.2483e-07	-1.46879	-2.62286e-10	0.000105082	-1.55384	-2.62286e-10
128017444	chr9:128017444:T:C	1.3598e-06	-1.34355e-10	-1.08331	0.000169667	-1.34355e-10	-1.07474
128017789	chr9:128017789:G:A	1.30998e-06	-1.34355e-10	-1.12063	0.00016388	-1.34355e-10	-1.10945
128017843	chr9:128017843:A:G	2.63511e-07	-1.58447	-1.13984	3.59826e-05	-1.49523	-1.13032
128017860	chr9:128017860:C:T	5.3632e-06	-1.34355e-10	0.288915	0.000756702	-1.34355e-10	0.420388
128018098	chr9:128018098:A:G	1.33756e-06	-1.34355e-10	-1.0998	0.00016746	-1.34355e-10	-1.08784
128018173	chr9:128018173:G:A	1.3403e-06	-1.34355e-10	-1.09775	0.000167829	-1.34355e-10	-1.08563
128018380	chr9:128018380:C:A	1.32187e-06	-1.34355e-10	-1.1116	0.000160601	-1.34355e-10	-1.12966
128018414	chr9:128018414:A:G	1.35935e-06	-1.34355e-10	-1.08364	0.00017037	-1.34355e-10	-1.07061
128018525	chr9:128018525:T:C	2.45339e-07	-1.57984	-1.21592	3.31259e-05	-1.49044	-1.21783
128018683	chr9:128018683:T:C	2.48487e-07	-1.61088	-1.17213	3.3388e-05	-1.53565	-1.16473
128019060	chr9:128019060:T:C	2.43914e-07	-1.63165	-1.16994	2.99798e-05	-1.65503	-1.15303
128019161	chr9:128019161:A:G	2.47065e-07	-1.60046	-1.18829	2.93034e-05	-1.65643	-1.17445
128019223	chr9:128019223:C:T	1.43202e-06	-1.34355e-10	-1.03156	0.000179833	-1.34355e-10	-1.01655
128019277	chr9:128019277:G:A	2.31568e-07	-1.63786	-1.21567	2.83649e-05	-1.65292	-1.2105
128019351	chr9:128019351:T:C	1.49001e-06	-1.34355e-10	-0.99186	0.000191607	-1.34355e-10	-0.953134
128019411	chr9:128019411:A:G	1.76776e-06	-0.820934	-2.62286e-10	0.000170224	-1.07147	-2.62286e-10
128019617	chr9:128019617:A:T	2.98602e-07	-1.63093	-0.968362	3.71468e-05	-1.65525	-0.938448
128019752	chr9:128019752:G:A	2.33736e-07	-1.65487	-1.18934	3.06315e-05	-1.61013	-1.17642
128019976	chr9:128019976:TTGTTGC:T	2.42263e-07	-1.61096	-1.19741	3.25134e-05	-1.53301	-1.19392
128020134	chr9:128020134:G:A	2.48767e-07	-1.62675	-1.15513	3.36547e-05	-1.54554	-1.14688
128020146	chr9:128020146:G:A	3.11272e-07	-1.5002	-1.05754	3.514e-05	-1.63053	-1.0187
128020540	chr9:128020540:C:T	1.50528e-06	-1.34355e-10	-0.981666	0.000193592	-1.34355e-10	-0.942827
128020570	chr9:128020570:G:A	1.68133e-06	-0.871062	-2.62286e-10	0.000163066	-1.11442	-2.62286e-10
128021019	chr9:128021019:T:A	1.32468e-06	-1.34355e-10	-1.10948	0.000165752	-1.34355e-10	-1.09809
128021061	chr9:128021061:C:T	2.45675e-07	-1.63183	-1.16256	3.35101e-05	-1.53711	-1.15963
128021162	chr9:128021162:T:G	1.25142e-06	-1.34355e-10	-1.16636	0.000156792	-1.34355e-10	-1.15366
128021434	chr9:128021434:C:T	2.43428e-07	-1.61832	-1.18526	3.26528e-05	-1.54363	-1.17901
128021571	chr9:128021571:G:A	1.32446e-06	-1.34355e-10	-1.10964	0.000165159	-1.34355e-10	-1.10167
128021628	chr9:128021628:G:A	1.2683e-06	-1.34355e-10	-1.15297	0.000158258	-1.34355e-10	-1.14435
128021854	chr9:128021854:C:A	2.3121e-07	-1.6472	-1.20787	2.92088e-05	-1.61702	-1.2171
128022018	chr9:128022018:T:C	2.57407e-07	-1.64146	-1.10628	3.41654e-05	-1.58202	-1.09535
128022274	chr9:128022274:C:T	1.53364e-06	-1.34355e-10	-0.963001	0.000197507	-1.34355e-10	-0.922807
```
