## Supplementary material for "Characterization of shared and ancestry-specific signals driving complex traits using multi-ancestry fine-mapping": susiex_nc2.cs80.summary

```
# chr9:127022372-128022372
CS_ID	CS_LENGTH	CS_PURITY	MAX_PIP_SNP	BP	REF_ALLELE	ALT_ALLELE	REF_FRQ	BETA	SE	-LOG10P	MAX_PIP	POST-HOC_PROB_POP1	POST-HOC_PROB_POP2
1	9	0.46143	chr9:127546160:T:C	127546160	C,C	T,T	1,1	-inf,-inf	inf,inf	6.58179,1.0426	0.193755	0.989278	0.475129
2	1380	0	chr9:127804260:A:G	127804260	G,G	A,A	1,1	-inf,-inf	inf,inf	4.28901,0.743836	0.0184002	0.469122	0.414111
```
