## Supplementary material for "Characterization of shared and ancestry-specific signals driving complex traits using multi-ancestry fine-mapping": susiex_nc3.cs80.cs

```
CS_ID	SNP	BP	REF_ALLELE	ALT_ALLELE	REF_FRQ	BETA	SE	-LOG10P	CS_PIP	OVRL_PIP
1	chr9:127546160:T:C	127546160	C,C	T,T	1,1	-inf,-inf	inf,inf	6.58179,1.0426	0.199672	0.199756
1	chr9:127546077:A:G	127546077	G,G	A,A	1,1	-inf,-inf	inf,inf	6.50772,1.1222	0.19743	0.197519
1	chr9:127546178:T:A	127546178	A,A	T,T	1,1	inf,inf	inf,inf	6.49904,1.07	0.175105	0.17519
1	chr9:127546917:G:A	127546917	A,A	G,G	1,1	-inf,-inf	inf,inf	6.33013,0.78168	0.0766213	0.0767063
1	chr9:127548053:C:T	127548053	T,T	C,C	1,1	-inf,-inf	inf,inf	6.32035,0.385592	0.0490217	0.0491042
1	chr9:127548056:C:T	127548056	T,T	C,C	1,1	-inf,-inf	inf,inf	6.30726,0.378189	0.0472731	0.0473556
1	chr9:127547795:C:A	127547795	A,A	C,C	1,1	-inf,-inf	inf,inf	5.94291,0.98869	0.0465852	0.0466733
1	chr9:127546745:T:C	127546745	C,C	T,T	1,1	-inf,-inf	inf,inf	5.81857,0.955951	0.0342543	0.0343386
2	chr9:127804260:A:G	127804260	G,G	A,A	1,1	-inf,-inf	inf,inf	4.28901,0.743836	0.015674	0.0320993
2	chr9:127024586:T:A	127024586	NA,A	NA,T	NA,1	NA,inf	NA,inf	NA,2.80015	0.0104323	0.0208057
2	chr9:127110197:G:A	127110197	NA,A	NA,G	NA,1	NA,inf	NA,inf	NA,2.75741	0.00966147	0.0192755
2	chr9:127090770:G:A	127090770	NA,A	NA,G	NA,1	NA,inf	NA,inf	NA,2.72289	0.00905785	0.0180771
2	chr9:127646059:A:G	127646059	G,NA	A,NA	1,NA	inf,NA	inf,NA	2.82874,NA	0.00756974	0.0151805
2	chr9:127845359:C:T	127845359	NA,T	NA,C	NA,1	NA,-inf	NA,inf	NA,2.55306	0.00750979	0.0150328
2	chr9:127092847:C:A	127092847	NA,A	NA,C	NA,1	NA,inf	NA,inf	NA,2.59948	0.00720895	0.0144016
2	chr9:127572831:G:A	127572831	A,A	G,G	1,1	-inf,inf	inf,inf	3.83849,0.355123	0.00668169	0.0135449
2	chr9:127834895:A:G	127834895	NA,G	NA,A	NA,1	NA,inf	NA,inf	NA,2.42761	0.00629813	0.0126128
2	chr9:127700904:T:G	127700904	G,NA	T,NA	1,NA	inf,NA	inf,NA	2.71507,NA	0.00605721	0.0121566
2	chr9:127591471:C:T	127591471	NA,T	NA,C	NA,1	NA,inf	NA,inf	NA,2.53166	0.00557588	0.0111787
2	chr9:127512364:C:T	127512364	NA,T	NA,C	NA,1	NA,inf	NA,inf	NA,2.91602	0.00549021	0.0110223
2	chr9:127131130:G:A	127131130	NA,A	NA,G	NA,1	NA,inf	NA,inf	NA,2.45026	0.00545454	0.0109075
2	chr9:127122184:C:T	127122184	NA,T	NA,C	NA,1	NA,inf	NA,inf	NA,2.38177	0.00482987	0.00966167
2	chr9:127414147:C:T	127414147	NA,T	NA,C	NA,1	NA,inf	NA,inf	NA,2.80326	0.00482326	0.00968177
2	chr9:128009621:T:C	128009621	NA,C	NA,T	NA,1	NA,inf	NA,inf	NA,2.31272	0.0048214	0.00966031
2	chr9:127147185:A:C	127147185	NA,C	NA,A	NA,1	NA,inf	NA,inf	NA,2.33295	0.00441526	0.00883447
2	chr9:127757644:TG:T	127757644	T,NA	TG,NA	1,NA	-inf,NA	inf,NA	2.66082,NA	0.00420102	0.00847591
2	chr9:127997415:G:A	127997415	NA,A	NA,G	NA,1	NA,inf	NA,inf	NA,2.24824	0.00407501	0.00816826
2	chr9:127410208:T:A	127410208	NA,A	NA,T	NA,1	NA,inf	NA,inf	NA,2.68796	0.00393659	0.00790574
2	chr9:127158184:G:A	127158184	A,A	G,G	1,1	-inf,inf	inf,inf	2.56409,1.51431	0.00392853	0.0079068
2	chr9:128008437:TG:T	128008437	NA,T	NA,TG	NA,1	NA,inf	NA,inf	NA,2.21997	0.00389083	0.00779967
2	chr9:127151040:T:C	127151040	C,C	T,T	1,1	inf,-inf	inf,inf	2.48675,1.58806	0.00388234	0.0078138
2	chr9:127169695:G:A	127169695	A,A	G,G	1,1	-inf,inf	inf,inf	2.58847,1.47098	0.00378395	0.00761686
2	chr9:127137216:G:A	127137216	NA,A	NA,G	NA,1	NA,inf	NA,inf	NA,2.23412	0.00369961	0.00740566
2	chr9:127166841:A:G	127166841	G,G	A,A	1,1	-inf,inf	inf,inf	2.62296,1.39256	0.00354632	0.00713925
2	chr9:127137541:G:A	127137541	NA,A	NA,G	NA,1	NA,inf	NA,inf	NA,2.19305	0.00345074	0.00690849
2	chr9:127837401:T:G	127837401	NA,G	NA,T	NA,1	NA,inf	NA,inf	NA,2.0772	0.00325283	0.00652457
2	chr9:127839462:G:A	127839462	NA,A	NA,G	NA,1	NA,-inf	NA,inf	NA,2.07542	0.00296778	0.00595558
2	chr9:127828070:A:G	127828070	G,NA	A,NA	1,NA	inf,NA	inf,NA	2.35096,NA	0.00275334	0.0055444
2	chr9:127998017:G:A	127998017	NA,A	NA,G	NA,1	NA,inf	NA,inf	NA,2.02473	0.00271417	0.00544454
2	chr9:127192055:T:C	127192055	C,C	T,T	1,1	-inf,inf	inf,inf	1.22284,2.56022	0.00261726	0.00528593
2	chr9:127135451:C:T	127135451	NA,T	NA,C	NA,1	NA,inf	NA,inf	NA,2.03151	0.0025822	0.00517239
2	chr9:127990305:C:T	127990305	NA,T	NA,C	NA,1	NA,inf	NA,inf	NA,1.98642	0.00257648	0.00516834
2	chr9:127111302:A:C	127111302	C,C	A,A	1,1	inf,-inf	inf,inf	2.50544,1.30637	0.00251963	0.00507459
2	chr9:127276292:A:G	127276292	NA,G	NA,A	NA,1	NA,-inf	NA,inf	NA,1.99171	0.00233672	0.00469784
2	chr9:127518935:A:T	127518935	NA,T	NA,A	NA,1	NA,inf	NA,inf	NA,2.34224	0.00233519	0.00469837
2	chr9:127498650:T:C	127498650	NA,C	NA,T	NA,1	NA,inf	NA,inf	NA,2.33262	0.00231692	0.00466105
2	chr9:128016223:T:C	128016223	NA,C	NA,T	NA,1	NA,inf	NA,inf	NA,1.92926	0.00231112	0.004637
2	chr9:127298534:C:G	127298534	NA,G	NA,C	NA,1	NA,inf	NA,inf	NA,1.76541	0.00223425	0.00448499
2	chr9:127150015:A:G	127150015	G,G	A,A	1,1	inf,-inf	inf,inf	2.36511,1.35735	0.00216519	0.00436093
2	chr9:127556305:T:A	127556305	A,A	T,T	1,1	-inf,-inf	inf,inf	1.74482,0.282533	0.0021065	0.00421257
2	chr9:127101266:T:C	127101266	C,C	T,T	1,1	inf,-inf	inf,inf	2.45158,1.25396	0.00210313	0.00423651
2	chr9:127526438:C:A	127526438	A,A	C,C	1,1	inf,inf	inf,inf	4.48388,1.94099	0.00209826	0.00848463
2	chr9:127130875:G:A	127130875	A,NA	G,NA	1,NA	-inf,NA	inf,NA	1.49719,NA	0.00205558	0.00411702
2	chr9:127484885:G:A	127484885	NA,A	NA,G	NA,1	NA,inf	NA,inf	NA,2.28562	0.00204892	0.00412375
2	chr9:127442778:A:G	127442778	NA,G	NA,A	NA,1	NA,inf	NA,inf	NA,2.29079	0.00204865	0.00411785
2	chr9:127027336:A:C	127027336	C,C	A,A	1,1	inf,-inf	inf,inf	1.59832,2.08063	0.00203659	0.00409666
2	chr9:127293286:C:T	127293286	NA,T	NA,C	NA,1	NA,inf	NA,inf	NA,1.6743	0.00203342	0.00408134
2	chr9:127278772:C:T	127278772	NA,T	NA,C	NA,1	NA,-inf	NA,inf	NA,1.76102	0.00201763	0.00404892
2	chr9:127742123:C:G	127742123	NA,G	NA,C	NA,1	NA,inf	NA,inf	NA,1.85566	0.00192995	0.00387934
2	chr9:127740187:G:A	127740187	NA,A	NA,G	NA,1	NA,inf	NA,inf	NA,1.85452	0.00192462	0.00386865
2	chr9:127870263:G:A	127870263	A,A	G,G	1,1	-inf,inf	inf,inf	2.68167,0.774432	0.00191908	0.00389823
2	chr9:127044417:T:C	127044417	C,C	T,T	1,1	inf,-inf	inf,inf	2.2754,1.35128	0.00190639	0.00383898
2	chr9:127806403:G:A	127806403	NA,A	NA,G	NA,1	NA,-inf	NA,inf	NA,1.83184	0.0018808	0.00377714
2	chr9:127567852:C:T	127567852	T,T	C,C	1,1	-inf,inf	inf,inf	3.34411,0.1495	0.00187161	0.00380902
2	chr9:127081638:G:A	127081638	NA,A	NA,G	NA,1	NA,inf	NA,inf	NA,1.8498	0.0018551	0.00371823
2	chr9:127996214:C:T	127996214	NA,T	NA,C	NA,1	NA,inf	NA,inf	NA,1.7947	0.00182627	0.00366504
2	chr9:127567949:G:T	127567949	T,T	G,G	1,1	-inf,inf	inf,inf	3.33331,0.14397	0.0018261	0.00371638
2	chr9:127944865:G:A	127944865	NA,A	NA,G	NA,1	NA,inf	NA,inf	NA,1.78474	0.00180618	0.00362497
2	chr9:127944280:G:A	127944280	NA,A	NA,G	NA,1	NA,inf	NA,inf	NA,1.78462	0.00180572	0.00362404
2	chr9:127749084:A:T	127749084	NA,T	NA,A	NA,1	NA,inf	NA,inf	NA,1.81306	0.00179404	0.00360629
2	chr9:127750196:C:T	127750196	NA,T	NA,C	NA,1	NA,inf	NA,inf	NA,1.81252	0.0017923	0.00360279
2	chr9:127427529:C:G	127427529	NA,G	NA,C	NA,1	NA,inf	NA,inf	NA,2.20354	0.00178165	0.00358558
2	chr9:127549169:A:G	127549169	NA,G	NA,A	NA,1	NA,inf	NA,inf	NA,1.89617	0.0017492	0.00351694
2	chr9:127889958:A:G	127889958	NA,G	NA,A	NA,1	NA,-inf	NA,inf	NA,1.66364	0.00173493	0.0034804
2	chr9:127060257:G:A	127060257	A,A	G,G	1,1	inf,-inf	inf,inf	2.34253,1.20602	0.00166133	0.00334637
2	chr9:127404678:T:C	127404678	C,C	T,T	1,1	inf,inf	inf,inf	3.42497,2.49492	0.00164236	0.00519226
2	chr9:127663737:G:A	127663737	NA,A	NA,G	NA,1	NA,inf	NA,inf	NA,1.78348	0.00164156	0.00330065
2	chr9:127048588:A:G	127048588	G,G	A,A	1,1	inf,-inf	inf,inf	2.39164,1.13892	0.00163953	0.00330251
2	chr9:127707105:C:T	127707105	NA,T	NA,C	NA,1	NA,-inf	NA,inf	NA,1.72078	0.00157347	0.00316314
2	chr9:127806135:G:A	127806135	NA,A	NA,G	NA,1	NA,-inf	NA,inf	NA,1.72898	0.00157186	0.00315719
2	chr9:127416633:T:C	127416633	C,C	T,T	1,1	inf,inf	inf,inf	3.71132,1.81292	0.00154244	0.00385071
2	chr9:127608760:C:T	127608760	NA,T	NA,C	NA,1	NA,inf	NA,inf	NA,1.73277	0.00152783	0.00306932
2	chr9:127760712:T:C	127760712	C,NA	T,NA	1,NA	inf,NA	inf,NA	2.05757,NA	0.00152086	0.00306487
2	chr9:127090658:G:A	127090658	A,NA	G,NA	1,NA	-inf,NA	inf,NA	1.35334,NA	0.00148932	0.00298409
2	chr9:127798837:A:G	127798837	G,G	A,A	1,1	-inf,-inf	inf,inf	3.14763,0.390615	0.0014771	0.00301977
2	chr9:127489647:C:T	127489647	NA,T	NA,C	NA,1	NA,inf	NA,inf	NA,1.84067	0.00146645	0.00294734
2	chr9:127514401:C:T	127514401	NA,T	NA,C	NA,1	NA,inf	NA,inf	NA,1.80451	0.00145672	0.00292725
2	chr9:127404578:T:C	127404578	C,C	T,T	1,1	inf,inf	inf,inf	3.50234,2.34609	0.00143172	0.00458091
2	chr9:127873437:G:A	127873437	NA,A	NA,G	NA,1	NA,inf	NA,inf	NA,1.58188	0.00142685	0.00286638
2	chr9:127748499:G:A	127748499	NA,A	NA,G	NA,1	NA,inf	NA,inf	NA,1.78541	0.00142676	0.00286927
2	chr9:128013111:G:A	128013111	A,A	G,G	1,1	-inf,inf	inf,inf	0.653048,2.28698	0.00142338	0.00286035
2	chr9:127438492:C:T	127438492	NA,T	NA,C	NA,1	NA,inf	NA,inf	NA,2.00621	0.00139816	0.00281306
2	chr9:127566808:G:A	127566808	A,NA	G,NA	1,NA	inf,NA	inf,NA	1.98922,NA	0.00139754	0.00281402
2	chr9:127977017:G:T	127977017	NA,T	NA,G	NA,1	NA,inf	NA,inf	NA,1.63254	0.00139294	0.00279612
2	chr9:127369394:G:T	127369394	NA,T	NA,G	NA,1	NA,-inf	NA,inf	NA,1.75444	0.0013901	0.00279523
2	chr9:127833819:C:T	127833819	NA,T	NA,C	NA,1	NA,-inf	NA,inf	NA,1.7561	0.00138919	0.0027928
2	chr9:127026451:CCAT:C	127026451	C,C	CCAT,CCAT	1,1	inf,-inf	inf,inf	2.10284,1.32717	0.00137884	0.00277695
2	chr9:127970128:T:C	127970128	NA,C	NA,T	NA,1	NA,inf	NA,inf	NA,1.62553	0.00137862	0.00276738
2	chr9:127982659:C:T	127982659	NA,T	NA,C	NA,1	NA,inf	NA,inf	NA,1.62564	0.00137519	0.00276054
2	chr9:127954577:T:A	127954577	NA,A	NA,T	NA,1	NA,inf	NA,inf	NA,1.62794	0.00136977	0.00274979
2	chr9:127026154:C:T	127026154	T,T	C,C	1,1	inf,-inf	inf,inf	2.07904,1.34338	0.00136841	0.00275579
2	chr9:127435802:T:C	127435802	NA,C	NA,T	NA,1	NA,inf	NA,inf	NA,1.99262	0.0013678	0.00275201
2	chr9:127881042:C:T	127881042	NA,T	NA,C	NA,1	NA,inf	NA,inf	NA,1.56143	0.00136431	0.00274096
2	chr9:127960256:G:A	127960256	NA,A	NA,G	NA,1	NA,inf	NA,inf	NA,1.61781	0.00135915	0.00272834
2	chr9:127456878:A:T	127456878	NA,T	NA,A	NA,1	NA,inf	NA,inf	NA,1.98339	0.00134912	0.00271441
2	chr9:127846160:C:A	127846160	NA,A	NA,C	NA,1	NA,inf	NA,inf	NA,1.56505	0.001307	0.00262426
2	chr9:127196921:T:G	127196921	NA,G	NA,T	NA,1	NA,inf	NA,inf	NA,1.45055	0.00129633	0.00260331
2	chr9:127937109:A:G	127937109	NA,G	NA,A	NA,1	NA,inf	NA,inf	NA,1.59273	0.00129292	0.00259566
2	chr9:127197047:C:T	127197047	NA,T	NA,C	NA,1	NA,inf	NA,inf	NA,1.67709	0.00129093	0.00259361
2	chr9:127949765:A:C	127949765	NA,C	NA,A	NA,1	NA,inf	NA,inf	NA,1.58804	0.00127761	0.00256496
2	chr9:127427881:T:G	127427881	NA,G	NA,T	NA,1	NA,inf	NA,inf	NA,1.94009	0.00126435	0.00254388
2	chr9:127876913:A:G	127876913	NA,G	NA,A	NA,1	NA,inf	NA,inf	NA,1.51338	0.00126139	0.0025342
2	chr9:127876056:G:A	127876056	NA,A	NA,G	NA,1	NA,inf	NA,inf	NA,1.50967	0.00125636	0.00252411
2	chr9:128015189:A:G	128015189	G,G	A,A	1,1	-inf,-inf	inf,inf	2.10355,0.406454	0.00125531	0.00252154
2	chr9:127407368:C:T	127407368	NA,T	NA,C	NA,1	NA,inf	NA,inf	NA,1.97878	0.00125192	0.00251763
2	chr9:127838998:C:T	127838998	T,T	C,C	1,1	inf,-inf	inf,inf	1.19638,1.51855	0.00123972	0.00248815
2	chr9:127462506:G:C	127462506	NA,C	NA,G	NA,1	NA,inf	NA,inf	NA,1.91902	0.00121765	0.00245
2	chr9:127321039:A:G	127321039	NA,G	NA,A	NA,1	NA,inf	NA,inf	NA,1.66692	0.00121024	0.00243207
2	chr9:127771215:G:A	127771215	A,NA	G,NA	1,NA	inf,NA	inf,NA	1.90556,NA	0.00119327	0.00240418
2	chr9:127402257:C:T	127402257	T,NA	C,NA	1,NA	-inf,NA	inf,NA	1.38951,NA	0.00118536	0.00237716
2	chr9:127809076:T:C	127809076	NA,C	NA,T	NA,1	NA,-inf	NA,inf	NA,1.58675	0.00118202	0.00237501
2	chr9:127986284:A:G	127986284	NA,G	NA,A	NA,1	NA,inf	NA,inf	NA,1.52555	0.0011624	0.00233366
2	chr9:127809078:TTCTC:T	127809078	NA,T	NA,TTCTC	NA,1	NA,-inf	NA,inf	NA,1.5737	0.00115603	0.00232281
2	chr9:127842285:G:A	127842285	NA,A	NA,G	NA,1	NA,inf	NA,inf	NA,1.4921	0.00115593	0.00232114
2	chr9:127592000:G:C	127592000	NA,C	NA,G	NA,1	NA,-inf	NA,inf	NA,1.40029	0.00115291	0.0023145
2	chr9:127408428:G:A	127408428	NA,A	NA,G	NA,1	NA,inf	NA,inf	NA,1.62909	0.00114021	0.00229128
2	chr9:127410576:C:T	127410576	NA,T	NA,C	NA,1	NA,inf	NA,inf	NA,1.86006	0.00113683	0.00228716
2	chr9:127039878:A:G	127039878	NA,G	NA,A	NA,1	NA,-inf	NA,inf	NA,1.49363	0.00113531	0.00227968
2	chr9:128016863:C:G	128016863	NA,G	NA,C	NA,1	NA,inf	NA,inf	NA,1.51821	0.00113437	0.00227769
2	chr9:127932504:A:G	127932504	NA,G	NA,A	NA,1	NA,-inf	NA,inf	NA,1.42115	0.00113399	0.00227845
2	chr9:127152943:A:G	127152943	NA,G	NA,A	NA,1	NA,inf	NA,inf	NA,1.56165	0.0011329	0.00227203
2	chr9:127317000:G:C	127317000	NA,C	NA,G	NA,1	NA,inf	NA,inf	NA,1.61963	0.00112306	0.00225693
2	chr9:127188681:T:C	127188681	NA,C	NA,T	NA,1	NA,-inf	NA,inf	NA,1.37932	0.00110378	0.00221548
2	chr9:127728813:A:G	127728813	NA,G	NA,A	NA,1	NA,inf	NA,inf	NA,1.56015	0.00110307	0.00221832
2	chr9:127809212:GCTGTCA:G	127809212	G,NA	GCTGTCA,NA	1,NA	-inf,NA	inf,NA	2.10378,NA	0.00106687	0.00215784
2	chr9:127096239:T:C	127096239	C,C	T,T	1,1	inf,-inf	inf,inf	2.70652,0.635448	0.0010645	0.00215249
2	chr9:127946372:G:A	127946372	NA,A	NA,G	NA,1	NA,inf	NA,inf	NA,1.46837	0.00105843	0.00212521
2	chr9:127444237:C:T	127444237	NA,T	NA,C	NA,1	NA,inf	NA,inf	NA,1.8082	0.00104552	0.00210347
2	chr9:127860349:C:T	127860349	T,NA	C,NA	1,NA	-inf,NA	inf,NA	1.96968,NA	0.00103915	0.00209998
2	chr9:127956832:A:G	127956832	NA,G	NA,A	NA,1	NA,inf	NA,inf	NA,1.46438	0.00103447	0.00207713
2	chr9:127260427:A:G	127260427	NA,G	NA,A	NA,1	NA,inf	NA,inf	NA,1.34683	0.00103396	0.00207697
2	chr9:127866557:T:C	127866557	NA,C	NA,T	NA,1	NA,-inf	NA,inf	NA,1.49404	0.0010155	0.00204247
2	chr9:127126678:T:A	127126678	A,NA	T,NA	1,NA	-inf,NA	inf,NA	1.18027,NA	0.00101307	0.00203068
2	chr9:127442115:A:G	127442115	G,G	A,A	1,1	inf,inf	inf,inf	4.57899,0.277357	0.00100185	0.0025252
2	chr9:127275457:T:A	127275457	NA,A	NA,T	NA,1	NA,inf	NA,inf	NA,1.33144	0.00100026	0.00200927
2	chr9:127917085:G:T	127917085	NA,T	NA,G	NA,1	NA,inf	NA,inf	NA,1.42533	0.000993139	0.00199425
2	chr9:127395270:C:T	127395270	NA,T	NA,C	NA,1	NA,inf	NA,inf	NA,1.38113	0.000982907	0.00197152
2	chr9:127240879:TCCTGGGTGGCAGAGTGAGAC:T	127240879	T,NA	TCCTGGGTGGCAGAGTGAGAC,NA	1,NA	-inf,NA	inf,NA	1.10105,NA	0.000980417	0.00196404
2	chr9:127113805:G:A	127113805	NA,A	NA,G	NA,1	NA,inf	NA,inf	NA,1.49927	0.000957598	0.00192435
2	chr9:127941186:G:A	127941186	NA,A	NA,G	NA,1	NA,-inf	NA,inf	NA,1.33033	0.000952425	0.00191309
2	chr9:127466005:T:C	127466005	NA,C	NA,T	NA,1	NA,inf	NA,inf	NA,1.75519	0.000946678	0.00190486
2	chr9:127421511:T:C	127421511	NA,C	NA,T	NA,1	NA,inf	NA,inf	NA,2.07589	0.000932757	0.00188805
2	chr9:127412817:G:A	127412817	A,A	G,G	1,1	inf,inf	inf,inf	2.6158,1.67114	0.000930277	0.00195115
2	chr9:127540518:G:A	127540518	NA,A	NA,G	NA,1	NA,inf	NA,inf	NA,1.75443	0.000920963	0.00185412
2	chr9:127978965:C:T	127978965	NA,T	NA,C	NA,1	NA,inf	NA,inf	NA,1.38993	0.000917182	0.00184169
2	chr9:127974635:C:T	127974635	NA,T	NA,C	NA,1	NA,inf	NA,inf	NA,1.38058	0.000910136	0.00182752
2	chr9:127728346:G:A	127728346	NA,A	NA,G	NA,1	NA,inf	NA,inf	NA,1.2413	0.000905743	0.00181873
2	chr9:127795448:A:C	127795448	NA,C	NA,A	NA,1	NA,-inf	NA,inf	NA,1.52063	0.000894955	0.00180003
2	chr9:127551094:A:G	127551094	NA,G	NA,A	NA,1	NA,inf	NA,inf	NA,1.40311	0.000887306	0.00178371
2	chr9:127399624:C:T	127399624	NA,T	NA,C	NA,1	NA,inf	NA,inf	NA,1.31616	0.000881366	0.00176805
2	chr9:127599779:G:A	127599779	NA,A	NA,G	NA,1	NA,-inf	NA,inf	NA,1.2466	0.000879494	0.00176594
2	chr9:127459253:G:A	127459253	NA,A	NA,G	NA,1	NA,inf	NA,inf	NA,1.47015	0.000864628	0.00173659
2	chr9:127868094:G:A	127868094	NA,A	NA,G	NA,1	NA,-inf	NA,inf	NA,1.38489	0.000850547	0.00171085
2	chr9:127438518:T:C	127438518	NA,C	NA,T	NA,1	NA,inf	NA,inf	NA,1.52449	0.000842653	0.00169287
2	chr9:128014464:A:G	128014464	G,G	A,A	1,1	-inf,inf	inf,inf	0.631033,2.01142	0.000839265	0.00168711
2	chr9:127327997:A:C	127327997	NA,C	NA,A	NA,1	NA,inf	NA,inf	NA,1.23267	0.000831262	0.00167009
2	chr9:127998249:G:A	127998249	NA,A	NA,G	NA,1	NA,inf	NA,inf	NA,1.18656	0.000829701	0.00166639
2	chr9:127877389:CACACACAA:C	127877389	NA,C	NA,CACACACAA	NA,1	NA,inf	NA,inf	NA,1.27691	0.000828687	0.00166532
2	chr9:127985017:G:T	127985017	NA,T	NA,G	NA,1	NA,inf	NA,inf	NA,1.17514	0.000826623	0.00166021
2	chr9:127391058:G:A	127391058	NA,A	NA,G	NA,1	NA,inf	NA,inf	NA,1.63279	0.000825794	0.00166128
2	chr9:127222829:G:A	127222829	A,A	G,G	1,1	inf,-inf	inf,inf	1.94467,0.832312	0.000825697	0.00166015
2	chr9:127209607:G:A	127209607	NA,A	NA,G	NA,1	NA,inf	NA,inf	NA,1.41846	0.000821508	0.00165094
2	chr9:127996654:G:A	127996654	NA,A	NA,G	NA,1	NA,inf	NA,inf	NA,1.1784	0.000818764	0.00164443
2	chr9:127147849:T:G	127147849	NA,G	NA,T	NA,1	NA,inf	NA,inf	NA,1.41475	0.000814613	0.00163711
2	chr9:127575998:A:G	127575998	G,G	A,A	1,1	inf,-inf	inf,inf	3.35186,0.0985833	0.000806743	0.00170711
2	chr9:127678683:C:T	127678683	NA,T	NA,C	NA,1	NA,-inf	NA,inf	NA,1.36797	0.000805587	0.00162042
2	chr9:127443417:A:G	127443417	NA,G	NA,A	NA,1	NA,inf	NA,inf	NA,1.49489	0.000804497	0.00161625
2	chr9:127272500:T:A	127272500	A,NA	T,NA	1,NA	-inf,NA	inf,NA	0.493999,NA	0.000803456	0.00160789
2	chr9:127994514:C:G	127994514	NA,G	NA,C	NA,1	NA,inf	NA,inf	NA,1.16742	0.000802911	0.00161261
2	chr9:127396413:G:T	127396413	NA,T	NA,G	NA,1	NA,inf	NA,inf	NA,1.61587	0.000802552	0.00161455
2	chr9:127454968:A:C	127454968	NA,C	NA,A	NA,1	NA,inf	NA,inf	NA,1.48478	0.000800684	0.00160854
2	chr9:127440870:C:T	127440870	NA,T	NA,C	NA,1	NA,inf	NA,inf	NA,1.49159	0.000800428	0.00160808
2	chr9:127781159:G:A	127781159	NA,A	NA,G	NA,1	NA,inf	NA,inf	NA,1.32701	0.000797163	0.00160193
2	chr9:127452970:C:T	127452970	T,T	C,C	1,1	inf,inf	inf,inf	4.36156,0.274088	0.000796032	0.0019343
2	chr9:127942130:TGAGG:T	127942130	NA,T	NA,TGAGG	NA,1	NA,inf	NA,inf	NA,1.16548	0.000790753	0.00158852
2	chr9:127125854:T:C	127125854	NA,C	NA,T	NA,1	NA,-inf	NA,inf	NA,1.28199	0.000790524	0.00158783
2	chr9:127674799:A:C	127674799	NA,C	NA,A	NA,1	NA,-inf	NA,inf	NA,1.35446	0.000788828	0.0015867
2	chr9:127490028:T:A	127490028	A,A	T,T	1,1	-inf,-inf	inf,inf	4.34703,0.0302798	0.000783898	0.00185239
2	chr9:127258605:C:T	127258605	NA,T	NA,C	NA,1	NA,inf	NA,inf	NA,1.39317	0.000783179	0.00157398
2	chr9:127272499:T:G	127272499	G,NA	T,NA	1,NA	-inf,NA	inf,NA	0.484923,NA	0.000782683	0.00156636
2	chr9:127109315:C:T	127109315	NA,T	NA,C	NA,1	NA,inf	NA,inf	NA,1.37892	0.000771878	0.00155126
2	chr9:127866382:C:T	127866382	NA,T	NA,C	NA,1	NA,inf	NA,inf	NA,1.25007	0.000770454	0.0015474
2	chr9:127413191:G:A	127413191	A,A	G,G	1,1	inf,inf	inf,inf	3.30974,2.08596	0.000770287	0.00228662
2	chr9:127772557:G:A	127772557	NA,A	NA,G	NA,1	NA,-inf	NA,inf	NA,1.05889	0.000768215	0.00154273
2	chr9:127167565:A:T	127167565	T,T	A,A	1,1	-inf,inf	inf,inf	0.967909,0.777331	0.000765835	0.00153279
2	chr9:127144222:A:G	127144222	NA,G	NA,A	NA,1	NA,inf	NA,inf	NA,1.37532	0.000765693	0.00153882
2	chr9:127470144:T:C	127470144	NA,C	NA,T	NA,1	NA,inf	NA,inf	NA,1.48098	0.000765278	0.00153775
2	chr9:127074332:A:C	127074332	C,C	A,A	1,1	inf,-inf	inf,inf	2.52266,0.549797	0.000757272	0.00152928
2	chr9:127867414:A:G	127867414	G,G	A,A	1,1	inf,inf	inf,inf	1.21774,1.32599	0.000756967	0.00152195
2	chr9:127467127:T:C	127467127	NA,C	NA,T	NA,1	NA,inf	NA,inf	NA,1.45945	0.000756291	0.0015195
2	chr9:127329042:C:T	127329042	T,T	C,C	1,1	-inf,inf	inf,inf	2.52289,0.888094	0.000752358	0.00155637
2	chr9:127625317:G:A	127625317	A,NA	G,NA	1,NA	inf,NA	inf,NA	0.731924,NA	0.000748862	0.00149983
2	chr9:127795609:A:G	127795609	G,G	A,A	1,1	-inf,-inf	inf,inf	2.65673,0.49552	0.000748813	0.00152678
2	chr9:127151327:A:G	127151327	G,NA	A,NA	1,NA	-inf,NA	inf,NA	1.01292,NA	0.000748304	0.00149964
2	chr9:128017860:C:T	128017860	NA,T	NA,C	NA,1	NA,inf	NA,inf	NA,1.25866	0.000746217	0.00149869
2	chr9:127847450:C:T	127847450	NA,T	NA,C	NA,1	NA,inf	NA,inf	NA,1.23679	0.00074424	0.00149485
2	chr9:127429328:T:A	127429328	NA,A	NA,T	NA,1	NA,inf	NA,inf	NA,1.44529	0.000743953	0.00149468
2	chr9:127142880:A:G	127142880	G,G	A,A	1,1	inf,-inf	inf,inf	1.77536,1.32239	0.000742592	0.00149708
2	chr9:127575852:C:T	127575852	T,NA	C,NA	1,NA	inf,NA	inf,NA	0.720949,NA	0.000740925	0.00148393
2	chr9:128015514:T:C	128015514	NA,C	NA,T	NA,1	NA,inf	NA,inf	NA,1.13902	0.000739243	0.00148494
2	chr9:127454771:C:G	127454771	G,G	C,C	1,1	inf,inf	inf,inf	4.35495,0.269949	0.000738709	0.00181226
2	chr9:127423106:C:A	127423106	NA,A	NA,C	NA,1	NA,inf	NA,inf	NA,1.91493	0.00073341	0.00148401
2	chr9:127554073:G:A	127554073	NA,A	NA,G	NA,1	NA,-inf	NA,inf	NA,1.21362	0.000727412	0.00146282
2	chr9:127174082:G:A	127174082	A,A	G,G	1,1	inf,-inf	inf,inf	2.2672,0.769937	0.000723866	0.00145999
2	chr9:127484381:T:C	127484381	C,C	T,T	1,1	inf,inf	inf,inf	1.26076,2.58451	0.000723294	0.00149378
2	chr9:127866251:T:A	127866251	A,A	T,T	1,1	inf,inf	inf,inf	1.3702,1.12727	0.000722594	0.00145295
2	chr9:127180637:C:T	127180637	NA,T	NA,C	NA,1	NA,-inf	NA,inf	NA,1.18971	0.000720663	0.00144728
2	chr9:127526952:GT:G	127526952	G,G	GT,GT	1,1	inf,inf	inf,inf	5.15009,1.7732	0.000718324	0.0187633
2	chr9:127411083:A:G	127411083	G,G	A,A	1,1	inf,inf	inf,inf	3.29973,2.0418	0.00071759	0.00211433
2	chr9:127568762:G:T	127568762	T,NA	G,NA	1,NA	inf,NA	inf,NA	0.702582,NA	0.000714303	0.00143064
2	chr9:127392978:T:G	127392978	G,G	T,T	1,1	inf,inf	inf,inf	0.511854,1.48506	0.000712813	0.00142741
2	chr9:127885251:G:A	127885251	NA,A	NA,G	NA,1	NA,-inf	NA,inf	NA,1.14082	0.000711488	0.00142914
2	chr9:127209760:G:A	127209760	NA,A	NA,G	NA,1	NA,inf	NA,inf	NA,1.28176	0.000707859	0.00142364
2	chr9:127104641:A:G	127104641	G,G	A,A	1,1	inf,-inf	inf,inf	2.52486,0.503215	0.000706563	0.00142704
2	chr9:127290677:C:T	127290677	NA,T	NA,C	NA,1	NA,inf	NA,inf	NA,1.12899	0.000704383	0.00141524
2	chr9:127258691:C:T	127258691	T,NA	C,NA	1,NA	inf,NA	inf,NA	1.06797,NA	0.000704183	0.00141235
2	chr9:127769959:G:A	127769959	NA,A	NA,G	NA,1	NA,inf	NA,inf	NA,1.28926	0.000702015	0.00141156
2	chr9:127492108:G:A	127492108	NA,A	NA,G	NA,1	NA,inf	NA,inf	NA,1.42263	0.000699765	0.00140615
2	chr9:127378376:C:T	127378376	NA,T	NA,C	NA,1	NA,-inf	NA,inf	NA,0.984744	0.000693856	0.00139278
2	chr9:127523871:A:G	127523871	G,G	A,A	1,1	inf,inf	inf,inf	4.91691,1.92457	0.000693543	0.0152018
2	chr9:127557658:A:G	127557658	NA,G	NA,A	NA,1	NA,-inf	NA,inf	NA,1.16279	0.000693111	0.00139371
2	chr9:127867763:G:A	127867763	NA,A	NA,G	NA,1	NA,-inf	NA,inf	NA,1.25914	0.000690643	0.00138914
2	chr9:127178100:T:C	127178100	C,C	T,T	1,1	inf,-inf	inf,inf	2.12584,0.87372	0.000690445	0.00139202
2	chr9:127974407:G:A	127974407	NA,A	NA,G	NA,1	NA,-inf	NA,inf	NA,1.1774	0.000681878	0.00137066
2	chr9:127592361:C:T	127592361	NA,T	NA,C	NA,1	NA,inf	NA,inf	NA,1.03614	0.000678102	0.00136207
2	chr9:127197832:G:A	127197832	A,A	G,G	1,1	-inf,inf	inf,inf	1.69651,0.917857	0.000676784	0.00136008
2	chr9:127651600:T:C	127651600	C,NA	T,NA	1,NA	-inf,NA	inf,NA	1.178,NA	0.000672367	0.00134905
2	chr9:127467285:C:A	127467285	A,A	C,C	1,1	inf,inf	inf,inf	4.28655,0.325047	0.000670656	0.00165581
2	chr9:127184321:G:A	127184321	A,A	G,G	1,1	inf,-inf	inf,inf	2.23899,0.735172	0.000670601	0.00135237
2	chr9:127142805:A:G	127142805	NA,G	NA,A	NA,1	NA,-inf	NA,inf	NA,1.15436	0.000667768	0.00134219
2	chr9:127392825:C:T	127392825	NA,T	NA,C	NA,1	NA,inf	NA,inf	NA,1.03691	0.00066613	0.00133755
2	chr9:127429467:C:T	127429467	NA,T	NA,C	NA,1	NA,inf	NA,inf	NA,1.14119	0.000665943	0.0013362
2	chr9:127151279:A:G	127151279	G,G	A,A	1,1	-inf,inf	inf,inf	0.828492,0.922331	0.000664201	0.00132968
2	chr9:127393052:A:G	127393052	G,G	A,A	1,1	inf,inf	inf,inf	0.502745,1.45425	0.000663565	0.00132885
2	chr9:127728350:T:C	127728350	NA,C	NA,T	NA,1	NA,-inf	NA,inf	NA,1.16568	0.00066066	0.00132785
2	chr9:127167638:G:A	127167638	NA,A	NA,G	NA,1	NA,-inf	NA,inf	NA,1.07255	0.000660264	0.00132564
2	chr9:127466983:A:G	127466983	G,G	A,A	1,1	inf,inf	inf,inf	4.17484,0.402593	0.000659624	0.00159823
2	chr9:127032116:C:T	127032116	NA,T	NA,C	NA,1	NA,inf	NA,inf	NA,1.27637	0.000656327	0.0013191
2	chr9:127476680:T:C	127476680	NA,C	NA,T	NA,1	NA,inf	NA,inf	NA,1.38028	0.000656199	0.00131862
2	chr9:127497195:A:G	127497195	NA,G	NA,A	NA,1	NA,inf	NA,inf	NA,1.31842	0.000655171	0.00131739
2	chr9:127526885:C:T	127526885	T,T	C,C	1,1	inf,inf	inf,inf	5.24101,1.62147	0.000651308	0.0174891
2	chr9:127387371:T:C	127387371	NA,C	NA,T	NA,1	NA,inf	NA,inf	NA,1.12192	0.000651134	0.00130727
2	chr9:127426517:G:A	127426517	A,A	G,G	1,1	inf,inf	inf,inf	4.14314,0.411407	0.000649196	0.001562
2	chr9:127475881:C:T	127475881	T,T	C,C	1,1	inf,inf	inf,inf	4.27341,0.3138	0.000645794	0.00159453
2	chr9:127504120:G:A	127504120	A,A	G,G	1,1	inf,inf	inf,inf	4.26915,0.23902	0.000644237	0.00156843
2	chr9:127420835:T:C	127420835	NA,C	NA,T	NA,1	NA,inf	NA,inf	NA,1.81256	0.000640359	0.00129521
2	chr9:127496818:A:T	127496818	NA,T	NA,A	NA,1	NA,inf	NA,inf	NA,1.32633	0.000640303	0.00128665
2	chr9:127389667:T:C	127389667	NA,C	NA,T	NA,1	NA,inf	NA,inf	NA,1.09439	0.000636022	0.00127649
2	chr9:127075300:A:G	127075300	NA,G	NA,A	NA,1	NA,-inf	NA,inf	NA,1.15173	0.000635441	0.00127647
2	chr9:127094392:GC:G	127094392	NA,G	NA,GC	NA,1	NA,-inf	NA,inf	NA,1.15277	0.000634295	0.00127418
2	chr9:127470963:C:G	127470963	NA,G	NA,C	NA,1	NA,inf	NA,inf	NA,1.35865	0.000633883	0.00127381
2	chr9:127104248:G:A	127104248	NA,A	NA,G	NA,1	NA,-inf	NA,inf	NA,1.11198	0.000632804	0.00127185
2	chr9:127438828:T:C	127438828	C,C	T,T	1,1	inf,inf	inf,inf	4.22283,0.31762	0.000631597	0.00153687
2	chr9:127858612:C:T	127858612	NA,T	NA,C	NA,1	NA,-inf	NA,inf	NA,0.96463	0.000630473	0.00126593
2	chr9:127251619:C:T	127251619	T,NA	C,NA	1,NA	inf,NA	inf,NA	1.01165,NA	0.000630007	0.00126367
2	chr9:127869819:A:G	127869819	NA,G	NA,A	NA,1	NA,inf	NA,inf	NA,1.11913	0.000629848	0.00126507
2	chr9:127092494:C:T	127092494	T,T	C,C	1,1	inf,-inf	inf,inf	2.51333,0.43046	0.000628235	0.00126891
2	chr9:127146863:G:T	127146863	NA,T	NA,G	NA,1	NA,-inf	NA,inf	NA,1.1187	0.000628145	0.00126258
2	chr9:127766536:G:T	127766536	NA,T	NA,G	NA,1	NA,inf	NA,inf	NA,1.19344	0.000626425	0.00125906
2	chr9:127438927:C:T	127438927	T,T	C,C	1,1	inf,inf	inf,inf	4.21071,0.327385	0.000622683	0.00151575
2	chr9:127357946:T:C	127357946	C,C	T,T	1,1	-inf,inf	inf,inf	2.41347,0.662905	0.000622303	0.00127234
2	chr9:127087796:C:T	127087796	T,NA	C,NA	1,NA	-inf,NA	inf,NA	0.990026,NA	0.00061567	0.00123517
2	chr9:127045280:T:C	127045280	C,C	T,T	1,1	inf,-inf	inf,inf	2.35472,0.58254	0.000614254	0.00123999
2	chr9:127635011:G:A	127635011	A,NA	G,NA	1,NA	-inf,NA	inf,NA	1.00957,NA	0.000614094	0.00123185
2	chr9:127541297:A:G	127541297	NA,G	NA,A	NA,1	NA,inf	NA,inf	NA,1.2347	0.000613462	0.00123307
2	chr9:127032345:T:G	127032345	NA,G	NA,T	NA,1	NA,inf	NA,inf	NA,1.0145	0.000612634	0.00123079
2	chr9:127434946:G:A	127434946	A,A	G,G	1,1	inf,inf	inf,inf	4.08963,0.432572	0.00061031	0.0014649
2	chr9:127519818:G:A	127519818	A,A	G,G	1,1	inf,inf	inf,inf	4.28874,0.428731	0.000608839	0.00157928
2	chr9:127791715:C:T	127791715	NA,T	NA,C	NA,1	NA,inf	NA,inf	NA,1.10164	0.000608546	0.00122276
2	chr9:127440023:C:T	127440023	T,T	C,C	1,1	inf,inf	inf,inf	4.19075,0.330995	0.000607005	0.00147533
2	chr9:127439662:C:T	127439662	T,T	C,C	1,1	inf,inf	inf,inf	4.0647,0.470639	0.000605082	0.00145541
2	chr9:127512920:G:A	127512920	NA,A	NA,G	NA,1	NA,inf	NA,inf	NA,1.26774	0.000602981	0.0012125
2	chr9:127979094:T:C	127979094	NA,C	NA,T	NA,1	NA,inf	NA,inf	NA,1.00371	0.000602038	0.00120935
2	chr9:127227579:C:T	127227579	T,NA	C,NA	1,NA	inf,NA	inf,NA	0.980385,NA	0.000599815	0.00120312
2	chr9:127398191:G:A	127398191	NA,A	NA,G	NA,1	NA,inf	NA,inf	NA,1.41021	0.000595083	0.00119717
2	chr9:127270678:C:T	127270678	NA,T	NA,C	NA,1	NA,-inf	NA,inf	NA,1.13716	0.000594595	0.00119482
2	chr9:127859048:A:G	127859048	NA,G	NA,A	NA,1	NA,inf	NA,inf	NA,1.09644	0.000593918	0.001193
2	chr9:127384690:G:A	127384690	NA,A	NA,G	NA,1	NA,inf	NA,inf	NA,0.955928	0.000592592	0.00118987
2	chr9:127361386:C:T	127361386	NA,T	NA,C	NA,1	NA,inf	NA,inf	NA,1.098	0.000591746	0.00118856
2	chr9:127165565:TGA:T	127165565	NA,T	NA,TGA	NA,1	NA,inf	NA,inf	NA,1.14405	0.000591227	0.00118892
2	chr9:127224823:G:C	127224823	NA,C	NA,G	NA,1	NA,-inf	NA,inf	NA,1.13692	0.000588663	0.00118383
2	chr9:127083012:C:T	127083012	NA,T	NA,C	NA,1	NA,inf	NA,inf	NA,1.13903	0.00058801	0.00118244
2	chr9:127478701:A:G	127478701	G,G	A,A	1,1	inf,inf	inf,inf	1.26824,2.42792	0.000587586	0.00121145
2	chr9:127974513:G:C	127974513	NA,C	NA,G	NA,1	NA,inf	NA,inf	NA,0.988556	0.000586845	0.00117885
2	chr9:127092826:T:G	127092826	G,G	T,T	1,1	inf,-inf	inf,inf	0.868633,0.786854	0.000585442	0.00117202
2	chr9:127491652:A:G	127491652	G,G	A,A	1,1	inf,inf	inf,inf	4.20896,0.254602	0.000584902	0.00142074
2	chr9:127447358:T:C	127447358	C,C	T,T	1,1	inf,inf	inf,inf	4.03921,0.467177	0.000583973	0.00140049
2	chr9:127447421:A:C	127447421	C,C	A,A	1,1	inf,inf	inf,inf	4.04447,0.447564	0.000582061	0.00139289
2	chr9:127249844:C:T	127249844	NA,T	NA,C	NA,1	NA,-inf	NA,inf	NA,0.987622	0.000580142	0.00116526
2	chr9:127245954:G:A	127245954	NA,A	NA,G	NA,1	NA,inf	NA,inf	NA,1.16177	0.00057925	0.00116503
2	chr9:127249818:G:A	127249818	NA,A	NA,G	NA,1	NA,-inf	NA,inf	NA,0.986354	0.000578893	0.00116276
2	chr9:127485076:G:T	127485076	T,T	G,G	1,1	inf,inf	inf,inf	4.23925,0.335771	0.00057853	0.00144643
2	chr9:127809767:G:A	127809767	A,NA	G,NA	1,NA	-inf,NA	inf,NA	1.69651,NA	0.000578513	0.00116841
2	chr9:127126862:T:C	127126862	NA,C	NA,T	NA,1	NA,-inf	NA,inf	NA,1.06464	0.000577821	0.00116142
2	chr9:127438298:C:T	127438298	T,T	C,C	1,1	inf,inf	inf,inf	4.05178,0.419736	0.000576326	0.00137625
2	chr9:127453975:C:T	127453975	T,NA	C,NA	1,NA	-inf,NA	inf,NA	1.08737,NA	0.000573579	0.00115088
2	chr9:127479830:C:T	127479830	T,T	C,C	1,1	inf,inf	inf,inf	4.14734,0.411756	0.000570105	0.00140788
2	chr9:127382154:G:C	127382154	NA,C	NA,G	NA,1	NA,inf	NA,inf	NA,1.37724	0.00056983	0.00114634
2	chr9:127881692:G:A	127881692	A,NA	G,NA	1,NA	-inf,NA	inf,NA	1.01002,NA	0.000569677	0.00114301
2	chr9:127458404:C:A	127458404	NA,A	NA,C	NA,1	NA,inf	NA,inf	NA,1.3126	0.000569188	0.00114434
2	chr9:127390243:T:C	127390243	C,C	T,T	1,1	inf,inf	inf,inf	1.00118,1.62073	0.000567198	0.00114061
2	chr9:127082697:T:C	127082697	NA,C	NA,T	NA,1	NA,-inf	NA,inf	NA,1.08102	0.000565479	0.00113602
2	chr9:127444483:C:T	127444483	T,T	C,C	1,1	inf,inf	inf,inf	4.01708,0.458915	0.000564926	0.00135024
2	chr9:127959916:G:A	127959916	NA,A	NA,G	NA,1	NA,inf	NA,inf	NA,0.966529	0.000563863	0.00113271
2	chr9:127434906:T:C	127434906	C,C	T,T	1,1	inf,inf	inf,inf	3.27867,2.21357	0.000562601	0.00198901
2	chr9:127864244:G:T	127864244	NA,T	NA,G	NA,1	NA,-inf	NA,inf	NA,1.11966	0.000561068	0.00112841
2	chr9:127483508:G:T	127483508	T,T	G,G	1,1	inf,inf	inf,inf	4.13643,0.404592	0.000560885	0.00138141
2	chr9:127435658:C:T	127435658	NA,T	NA,C	NA,1	NA,inf	NA,inf	NA,1.03478	0.000559692	0.00112316
2	chr9:127439985:C:T	127439985	NA,T	NA,C	NA,1	NA,inf	NA,inf	NA,1.03365	0.000558668	0.00112111
2	chr9:127865596:C:T	127865596	NA,T	NA,C	NA,1	NA,-inf	NA,inf	NA,1.12564	0.000557786	0.00112209
2	chr9:127099419:C:T	127099419	NA,T	NA,C	NA,1	NA,-inf	NA,inf	NA,0.948321	0.000557324	0.00111983
2	chr9:127875438:G:A	127875438	NA,A	NA,G	NA,1	NA,inf	NA,inf	NA,1.04032	0.000557049	0.00111864
2	chr9:127419109:G:A	127419109	NA,A	NA,G	NA,1	NA,inf	NA,inf	NA,1.25248	0.000556844	0.00111887
2	chr9:127477621:G:A	127477621	A,A	G,G	1,1	inf,inf	inf,inf	4.11792,0.421799	0.000553926	0.00136409
2	chr9:127495881:A:T	127495881	T,T	A,A	1,1	inf,inf	inf,inf	4.16267,0.245221	0.000551642	0.00133067
2	chr9:127798090:G:A	127798090	NA,A	NA,G	NA,1	NA,inf	NA,inf	NA,1.04239	0.000550539	0.00110624
2	chr9:127805328:G:A	127805328	A,NA	G,NA	1,NA	-inf,NA	inf,NA	1.66679,NA	0.000550436	0.00111163
2	chr9:127806454:C:T	127806454	T,NA	C,NA	1,NA	-inf,NA	inf,NA	1.66672,NA	0.000550378	0.00111151
2	chr9:127466216:A:G	127466216	G,G	A,A	1,1	inf,inf	inf,inf	4.01427,0.444832	0.000550268	0.00131702
2	chr9:127498509:C:T	127498509	T,T	C,C	1,1	inf,inf	inf,inf	4.14433,0.107774	0.000550025	0.00129616
2	chr9:127322668:G:C	127322668	C,C	G,G	1,1	inf,-inf	inf,inf	1.5813,0.89555	0.000549704	0.00110466
2	chr9:127486087:T:A	127486087	A,A	T,T	1,1	inf,inf	inf,inf	4.15901,0.220988	0.000547405	0.00131526
2	chr9:127481567:G:A	127481567	A,A	G,G	1,1	inf,inf	inf,inf	4.14806,0.291442	0.00054548	0.00132299
2	chr9:127963984:AG:A	127963984	NA,A	NA,AG	NA,1	NA,inf	NA,inf	NA,0.947244	0.000545346	0.00109553
2	chr9:127319223:G:A	127319223	A,A	G,G	1,1	-inf,inf	inf,inf	0.758758,1.32055	0.000542504	0.00108761
2	chr9:127198722:G:A	127198722	A,A	G,G	1,1	-inf,inf	inf,inf	1.68772,0.787241	0.000541961	0.00108929
2	chr9:127869423:C:T	127869423	NA,T	NA,C	NA,1	NA,-inf	NA,inf	NA,1.1009	0.000541855	0.00108997
2	chr9:127498806:C:T	127498806	T,T	C,C	1,1	inf,inf	inf,inf	4.18969,0.335951	0.000537398	0.00133833
2	chr9:127318271:G:A	127318271	NA,A	NA,G	NA,1	NA,inf	NA,inf	NA,1.11156	0.000535656	0.00107734
2	chr9:127965766:A:G	127965766	NA,G	NA,A	NA,1	NA,inf	NA,inf	NA,0.935893	0.000534906	0.00107457
2	chr9:127060331:T:G	127060331	G,G	T,T	1,1	inf,-inf	inf,inf	2.33248,0.506615	0.000533922	0.00107782
2	chr9:127318178:C:T	127318178	NA,T	NA,C	NA,1	NA,inf	NA,inf	NA,1.10864	0.000533249	0.0010725
2	chr9:127376479:G:A	127376479	A,A	G,G	1,1	inf,inf	inf,inf	0.472534,1.28732	0.000532318	0.00106606
2	chr9:127775032:G:A	127775032	NA,A	NA,G	NA,1	NA,-inf	NA,inf	NA,1.06635	0.000531749	0.00106924
2	chr9:127048665:C:T	127048665	T,T	C,C	1,1	inf,-inf	inf,inf	2.44393,0.477824	0.000531416	0.00107468
2	chr9:127428907:C:T	127428907	T,T	C,C	1,1	inf,inf	inf,inf	3.2671,2.17708	0.000531013	0.00185562
2	chr9:127437268:C:T	127437268	NA,T	NA,C	NA,1	NA,inf	NA,inf	NA,1.26579	0.000527792	0.00106109
2	chr9:127047620:T:A	127047620	A,A	T,T	1,1	inf,-inf	inf,inf	2.39322,0.433992	0.000526308	0.00106283
2	chr9:127417721:G:GGC	127417721	NA,GGC	NA,G	NA,1	NA,inf	NA,inf	NA,1.2193	0.000525661	0.00105631
2	chr9:127186232:A:G	127186232	NA,G	NA,A	NA,1	NA,inf	NA,inf	NA,0.920975	0.000525084	0.00105493
2	chr9:127418477:A:AT	127418477	NA,AT	NA,A	NA,1	NA,inf	NA,inf	NA,1.2124	0.000524505	0.00105391
2	chr9:127428531:T:A	127428531	A,A	T,T	1,1	inf,inf	inf,inf	3.23262,2.18895	0.000524378	0.00180686
2	chr9:127494912:G:A	127494912	A,A	G,G	1,1	inf,inf	inf,inf	4.07195,0.390271	0.000524193	0.00127432
2	chr9:127483266:G:C	127483266	C,C	G,G	1,1	inf,inf	inf,inf	4.11479,0.288853	0.000522128	0.00126127
2	chr9:127447832:T:C	127447832	C,C	T,T	1,1	inf,inf	inf,inf	3.86536,1.9634	0.000519315	0.00274786
2	chr9:127207412:G:A	127207412	A,NA	G,NA	1,NA	inf,NA	inf,NA	0.908698,NA	0.000516765	0.00103666
2	chr9:127525008:C:A	127525008	A,A	C,C	1,1	-inf,-inf	inf,inf	0.823705,1.00745	0.00051611	0.00103389
2	chr9:127437267:G:T	127437267	NA,T	NA,G	NA,1	NA,inf	NA,inf	NA,1.24947	0.000515313	0.001036
2	chr9:127860429:T:C	127860429	NA,C	NA,T	NA,1	NA,inf	NA,inf	NA,1.00584	0.000515085	0.0010347
2	chr9:127152904:C:T	127152904	T,T	C,C	1,1	inf,-inf	inf,inf	2.34625,0.544038	0.000514811	0.0010402
2	chr9:127791855:T:A	127791855	NA,A	NA,T	NA,1	NA,-inf	NA,inf	NA,1.13744	0.000512418	0.00103061
2	chr9:127137231:T:C	127137231	C,C	T,T	1,1	inf,-inf	inf,inf	0.77029,0.849891	0.000507437	0.00101603
2	chr9:127589634:G:A	127589634	NA,A	NA,G	NA,1	NA,-inf	NA,inf	NA,1.02982	0.000507405	0.00102022
2	chr9:128008103:C:T	128008103	NA,T	NA,C	NA,1	NA,-inf	NA,inf	NA,0.973933	0.00050727	0.00101948
2	chr9:127441561:G:C	127441561	C,C	G,G	1,1	inf,inf	inf,inf	3.31228,2.1134	0.000506705	0.00179146
2	chr9:127373612:C:T	127373612	T,NA	C,NA	1,NA	-inf,NA	inf,NA	0.950294,NA	0.000506321	0.00101596
2	chr9:127418125:A:G	127418125	G,G	A,A	1,1	inf,inf	inf,inf	3.96853,0.474387	0.000505903	0.00121772
2	chr9:127159704:G:A	127159704	A,A	G,G	1,1	inf,-inf	inf,inf	2.31661,0.557439	0.000505469	0.00102114
2	chr9:127787188:C:T	127787188	T,NA	C,NA	1,NA	-inf,NA	inf,NA	1.26251,NA	0.000505411	0.00101676
2	chr9:127977647:G:A	127977647	NA,A	NA,G	NA,1	NA,inf	NA,inf	NA,0.898618	0.000504581	0.00101366
2	chr9:127031991:G:A	127031991	NA,A	NA,G	NA,1	NA,-inf	NA,inf	NA,1.07954	0.000500151	0.00100598
2	chr9:127873579:G:A	127873579	A,NA	G,NA	1,NA	-inf,NA	inf,NA	1.19718,NA	0.000497668	0.00100061
2	chr9:127924571:G:A	127924571	NA,A	NA,G	NA,1	NA,inf	NA,inf	NA,0.908747	0.000497192	0.000999056
2	chr9:127730518:T:C	127730518	NA,C	NA,T	NA,1	NA,inf	NA,inf	NA,0.933705	0.000496901	0.000998377
2	chr9:128003308:G:A	128003308	NA,A	NA,G	NA,1	NA,inf	NA,inf	NA,0.885133	0.000496481	0.000997375
2	chr9:127064947:T:C	127064947	C,NA	T,NA	1,NA	inf,NA	inf,NA	0.990735,NA	0.000495097	0.000993644
2	chr9:127145703:T:G	127145703	NA,G	NA,T	NA,1	NA,-inf	NA,inf	NA,0.995314	0.000494732	0.000994598
2	chr9:127822418:A:G	127822418	NA,G	NA,A	NA,1	NA,inf	NA,inf	NA,0.945843	0.000494681	0.000993401
2	chr9:127159003:G:A	127159003	A,A	G,G	1,1	inf,-inf	inf,inf	2.29235,0.565622	0.000494347	0.000998565
2	chr9:127472355:A:G	127472355	G,G	A,A	1,1	inf,inf	inf,inf	4.0349,0.402668	0.000493627	0.00120038
2	chr9:127811132:T:C	127811132	NA,C	NA,T	NA,1	NA,inf	NA,inf	NA,0.982824	0.000492689	0.000989998
2	chr9:127847237:T:C	127847237	NA,C	NA,T	NA,1	NA,-inf	NA,inf	NA,0.925186	0.000492463	0.000989797
2	chr9:127475843:T:C	127475843	C,C	T,T	1,1	inf,inf	inf,inf	4.06941,0.276943	0.000491921	0.00118025
2	chr9:127468235:A:G	127468235	G,G	A,A	1,1	inf,inf	inf,inf	3.20209,2.18428	0.000491801	0.0017118
2	chr9:128001147:G:A	128001147	NA,A	NA,G	NA,1	NA,inf	NA,inf	NA,0.87182	0.000489265	0.000982867
2	chr9:127379932:C:T	127379932	NA,T	NA,C	NA,1	NA,inf	NA,inf	NA,0.836192	0.000488226	0.00098039
2	chr9:127777955:A:C	127777955	C,NA	A,NA	1,NA	-inf,NA	inf,NA	1.80324,NA	0.000485309	0.000984251
2	chr9:127174028:G:A	127174028	NA,A	NA,G	NA,1	NA,inf	NA,inf	NA,1.03586	0.000482821	0.000971013
2	chr9:127443627:C:T	127443627	NA,T	NA,C	NA,1	NA,inf	NA,inf	NA,0.941938	0.000482608	0.000968587
2	chr9:127861713:C:T	127861713	NA,T	NA,C	NA,1	NA,inf	NA,inf	NA,0.891372	0.000479071	0.000962021
2	chr9:127404507:C:T	127404507	NA,T	NA,C	NA,1	NA,inf	NA,inf	NA,0.936908	0.000478832	0.00096102
2	chr9:127338173:CTT:C	127338173	NA,C	NA,CTT	NA,1	NA,inf	NA,inf	NA,0.741774	0.000474751	0.000953374
2	chr9:127458382:T:C	127458382	NA,C	NA,T	NA,1	NA,-inf	NA,inf	NA,0.70755	0.000474348	0.000952366
2	chr9:127697238:T:TTCTA	127697238	NA,TTCTA	NA,T	NA,1	NA,-inf	NA,inf	NA,0.991528	0.000474276	0.00095365
2	chr9:127459684:G:C	127459684	NA,C	NA,G	NA,1	NA,-inf	NA,inf	NA,1.00718	0.000474049	0.00095325
2	chr9:127171270:A:T	127171270	T,T	A,A	1,1	inf,-inf	inf,inf	2.26946,0.557734	0.000473897	0.000957182
2	chr9:127438986:T:C	127438986	C,C	T,T	1,1	inf,inf	inf,inf	3.27583,2.08905	0.000473781	0.00164319
2	chr9:127453000:G:A	127453000	A,A	G,G	1,1	inf,inf	inf,inf	3.25684,2.10574	0.000472377	0.00163271
2	chr9:127866452:A:C	127866452	C,C	A,A	1,1	inf,inf	inf,inf	1.02806,1.18161	0.000468666	0.000942101
2	chr9:127559375:G:A	127559375	NA,A	NA,G	NA,1	NA,-inf	NA,inf	NA,1.03617	0.000468564	0.000942659
2	chr9:127171045:G:A	127171045	A,A	G,G	1,1	inf,-inf	inf,inf	2.2498,0.574089	0.000467267	0.000943794
2	chr9:127156449:T:C	127156449	NA,C	NA,T	NA,1	NA,-inf	NA,inf	NA,0.829169	0.000465161	0.000934121
2	chr9:127880611:C:T	127880611	T,NA	C,NA	1,NA	inf,NA	inf,NA	1.28761,NA	0.000464332	0.000934677
2	chr9:127438154:C:A	127438154	A,A	C,C	1,1	inf,inf	inf,inf	3.24594,2.09128	0.000463743	0.00158678
2	chr9:127128583:G:A	127128583	A,A	G,G	1,1	inf,-inf	inf,inf	2.43323,0.291463	0.000463425	0.000936071
2	chr9:127439246:G:A	127439246	A,A	G,G	1,1	inf,inf	inf,inf	3.26853,2.07663	0.000463078	0.0015976
2	chr9:127854035:T:C	127854035	NA,C	NA,T	NA,1	NA,-inf	NA,inf	NA,0.998643	0.000461452	0.00092808
2	chr9:127898076:G:A	127898076	NA,A	NA,G	NA,1	NA,-inf	NA,inf	NA,0.960273	0.000460632	0.000926163
2	chr9:127376784:C:T	127376784	T,T	C,C	1,1	inf,inf	inf,inf	0.339142,1.31525	0.000459175	0.00091965
2	chr9:128016609:T:C	128016609	NA,C	NA,T	NA,1	NA,inf	NA,inf	NA,0.813794	0.00045805	0.000919919
2	chr9:127522373:C:G	127522373	G,G	C,C	1,1	inf,inf	inf,inf	4.01804,1.96545	0.000457236	0.00344602
2	chr9:127440628:G:A	127440628	A,A	G,G	1,1	inf,inf	inf,inf	3.22415,2.09319	0.000456094	0.00154652
2	chr9:127479887:A:G	127479887	G,G	A,A	1,1	inf,inf	inf,inf	1.19324,2.3128	0.000456008	0.000938609
2	chr9:127194428:T:G	127194428	NA,G	NA,T	NA,1	NA,-inf	NA,inf	NA,0.841642	0.00045541	0.000915203
2	chr9:127435821:A:G	127435821	G,G	A,A	1,1	inf,inf	inf,inf	3.23924,2.08203	0.000455288	0.00155135
2	chr9:127500150:CA:C	127500150	C,C	CA,CA	1,1	inf,inf	inf,inf	3.9912,0.293918	0.000454528	0.00108204
2	chr9:127873321:A:G	127873321	NA,G	NA,A	NA,1	NA,inf	NA,inf	NA,0.890577	0.00045417	0.000912338
2	chr9:127327363:G:A	127327363	NA,A	NA,G	NA,1	NA,-inf	NA,inf	NA,0.734924	0.000452399	0.000908063
2	chr9:127864250:G:A	127864250	NA,A	NA,G	NA,1	NA,inf	NA,inf	NA,0.923273	0.000451867	0.000907762
2	chr9:127433954:G:T	127433954	T,T	G,G	1,1	inf,inf	inf,inf	3.26877,2.05544	0.000450155	0.00154812
2	chr9:127842427:T:A	127842427	NA,A	NA,T	NA,1	NA,inf	NA,inf	NA,0.949679	0.000449154	0.000902847
2	chr9:127857245:ACAAGACC:A	127857245	NA,A	NA,ACAAGACC	NA,1	NA,-inf	NA,inf	NA,0.978861	0.000449013	0.00090304
2	chr9:127436063:G:A	127436063	A,A	G,G	1,1	inf,inf	inf,inf	3.2406,2.07013	0.000448571	0.00152645
2	chr9:127845433:T:C	127845433	C,C	T,T	1,1	inf,inf	inf,inf	1.3844,0.493361	0.000448147	0.000899573
2	chr9:127766989:G:A	127766989	NA,A	NA,G	NA,1	NA,inf	NA,inf	NA,0.982604	0.000447542	0.000899796
2	chr9:127177627:C:T	127177627	T,T	C,C	1,1	inf,-inf	inf,inf	2.2982,0.429649	0.000446738	0.000901822
2	chr9:127500155:G:T	127500155	T,T	G,G	1,1	inf,inf	inf,inf	3.97594,0.29936	0.00044634	0.0010617
2	chr9:127254535:G:A	127254535	A,A	G,G	1,1	-inf,inf	inf,inf	1.62602,0.623249	0.000441207	0.000886249
2	chr9:127580191:G:A	127580191	NA,A	NA,G	NA,1	NA,inf	NA,inf	NA,0.812312	0.000440241	0.000883789
2	chr9:127408671:T:C	127408671	C,C	T,T	1,1	inf,inf	inf,inf	2.82322,0.255418	0.000440161	0.000902775
2	chr9:127438938:T:C	127438938	NA,C	NA,T	NA,1	NA,-inf	NA,inf	NA,0.665033	0.000439447	0.000882341
2	chr9:127631694:TA:T	127631694	NA,T	NA,TA	NA,1	NA,-inf	NA,inf	NA,0.941556	0.000439432	0.000883582
2	chr9:127915431:C:T	127915431	NA,T	NA,C	NA,1	NA,inf	NA,inf	NA,0.861406	0.000438682	0.000881254
2	chr9:127472317:G:A	127472317	A,A	G,G	1,1	inf,inf	inf,inf	3.91754,0.431638	0.000438143	0.00105354
2	chr9:127450597:T:A	127450597	A,A	T,T	1,1	inf,inf	inf,inf	3.20618,2.07212	0.000435872	0.00146317
2	chr9:127039712:G:A	127039712	NA,A	NA,G	NA,1	NA,-inf	NA,inf	NA,0.897005	0.000435834	0.000876086
2	chr9:127872101:C:A	127872101	A,NA	C,NA	1,NA	-inf,NA	inf,NA	1.30224,NA	0.000435785	0.00087784
2	chr9:128000549:C:T	128000549	NA,T	NA,C	NA,1	NA,-inf	NA,inf	NA,0.792025	0.000435209	0.00087423
2	chr9:127504287:A:G	127504287	G,G	A,A	1,1	inf,inf	inf,inf	4.36902,1.75789	0.000435092	0.00420636
2	chr9:127459109:T:C	127459109	C,C	T,T	1,1	inf,inf	inf,inf	3.18234,2.12842	0.000434684	0.00149198
2	chr9:127915259:G:A	127915259	A,A	G,G	1,1	inf,-inf	inf,inf	0.143656,1.67636	0.000434684	0.000872972
2	chr9:127133477:T:C	127133477	C,C	T,T	1,1	inf,-inf	inf,inf	2.34518,0.365046	0.000433835	0.000876211
2	chr9:127291714:G:A	127291714	NA,A	NA,G	NA,1	NA,inf	NA,inf	NA,0.763788	0.000433574	0.000870981
2	chr9:127407595:A:G	127407595	G,G	A,A	1,1	inf,inf	inf,inf	2.8103,0.265809	0.000433132	0.000888424
2	chr9:127047465:G:A	127047465	A,NA	G,NA	1,NA	inf,NA	inf,NA	0.920192,NA	0.000432966	0.000869022
2	chr9:127439810:G:A	127439810	A,A	G,G	1,1	inf,inf	inf,inf	3.23167,2.0485	0.000431824	0.00145966
2	chr9:127451143:T:C	127451143	NA,C	NA,T	NA,1	NA,inf	NA,inf	NA,1.12416	0.000431468	0.000867456
2	chr9:127410126:TA:T	127410126	T,T	TA,TA	1,1	inf,inf	inf,inf	2.80885,0.241951	0.000431339	0.000884247
2	chr9:127385327:G:A	127385327	A,A	G,G	1,1	inf,-inf	inf,inf	2.64312,0.130807	0.000430807	0.000876763
2	chr9:127143402:A:G	127143402	NA,G	NA,A	NA,1	NA,-inf	NA,inf	NA,0.890928	0.00042947	0.000863343
2	chr9:127213242:G:A	127213242	A,NA	G,NA	1,NA	inf,NA	inf,NA	1.22941,NA	0.000429373	0.00086395
2	chr9:127434528:G:A	127434528	A,A	G,G	1,1	inf,inf	inf,inf	3.32892,1.99938	0.000429051	0.00151362
2	chr9:127926437:T:C	127926437	NA,C	NA,T	NA,1	NA,-inf	NA,inf	NA,0.779406	0.000428031	0.000859806
2	chr9:127143841:A:G	127143841	NA,G	NA,A	NA,1	NA,-inf	NA,inf	NA,0.888264	0.000427714	0.000859813
2	chr9:127283581:G:T	127283581	NA,T	NA,G	NA,1	NA,inf	NA,inf	NA,0.796813	0.000427663	0.000859121
2	chr9:127792876:G:T	127792876	NA,T	NA,G	NA,1	NA,-inf	NA,inf	NA,1.02209	0.000427633	0.000860065
2	chr9:127472442:G:A	127472442	A,NA	G,NA	1,NA	-inf,NA	inf,NA	0.887289,NA	0.00042735	0.000857689
2	chr9:127118750:A:G	127118750	NA,G	NA,A	NA,1	NA,-inf	NA,inf	NA,0.885477	0.000427235	0.000858813
2	chr9:127478040:A:G	127478040	G,G	A,A	1,1	inf,inf	inf,inf	1.26137,2.20187	0.00042715	0.000878612
2	chr9:127408527:G:A	127408527	A,A	G,G	1,1	inf,inf	inf,inf	2.80338,0.231868	0.000426866	0.000874871
2	chr9:127848590:A:G	127848590	NA,G	NA,A	NA,1	NA,-inf	NA,inf	NA,0.807622	0.00042654	0.000856772
2	chr9:127409776:T:C	127409776	C,C	T,T	1,1	inf,inf	inf,inf	2.79712,0.266851	0.000424676	0.000870998
2	chr9:127435135:A:G	127435135	G,G	A,A	1,1	inf,inf	inf,inf	3.31013,2.00348	0.000424564	0.0014858
2	chr9:127047969:G:C	127047969	C,C	G,G	1,1	inf,-inf	inf,inf	2.31035,0.473198	0.000424293	0.000857909
2	chr9:127434258:C:T	127434258	T,T	C,C	1,1	inf,inf	inf,inf	3.29855,2.00968	0.000423839	0.00147688
2	chr9:127911436:G:A	127911436	NA,A	NA,G	NA,1	NA,inf	NA,inf	NA,0.82784	0.000422869	0.000849467
2	chr9:127402539:T:C	127402539	C,C	T,T	1,1	inf,inf	inf,inf	1.54556,1.06748	0.000422017	0.000851958
2	chr9:127260261:T:C	127260261	C,C	T,T	1,1	-inf,inf	inf,inf	1.58914,0.623399	0.000421554	0.000846759
2	chr9:127053115:T:C	127053115	C,NA	T,NA	1,NA	inf,NA	inf,NA	0.90587,NA	0.000420974	0.000844969
2	chr9:127183236:A:C	127183236	NA,C	NA,A	NA,1	NA,inf	NA,inf	NA,0.785492	0.000420651	0.000845181
2	chr9:127763875:A:T	127763875	NA,T	NA,A	NA,1	NA,-inf	NA,inf	NA,0.713311	0.000420118	0.000843917
2	chr9:127864503:G:A	127864503	NA,A	NA,G	NA,1	NA,inf	NA,inf	NA,0.810436	0.000419935	0.000843338
2	chr9:127239940:G:A	127239940	A,A	G,G	1,1	-inf,inf	inf,inf	1.51517,0.749454	0.000419779	0.000843353
2	chr9:127151318:C:A	127151318	A,A	C,C	1,1	inf,-inf	inf,inf	2.24548,0.506503	0.000418825	0.000846114
2	chr9:127556543:T:C	127556543	NA,C	NA,T	NA,1	NA,-inf	NA,inf	NA,0.843335	0.000417309	0.000839043
2	chr9:127397627:C:T	127397627	NA,T	NA,C	NA,1	NA,inf	NA,inf	NA,0.833986	0.000417196	0.000837612
2	chr9:127871154:C:T	127871154	T,T	C,C	1,1	-inf,inf	inf,inf	0.737027,1.31437	0.000416077	0.000835954
2	chr9:127796232:G:A	127796232	NA,A	NA,G	NA,1	NA,-inf	NA,inf	NA,0.999951	0.000415598	0.000835844
2	chr9:127197977:G:A	127197977	NA,A	NA,G	NA,1	NA,-inf	NA,inf	NA,0.84053	0.000415313	0.000834755
2	chr9:127693403:T:C	127693403	NA,C	NA,T	NA,1	NA,-inf	NA,inf	NA,0.95055	0.000414097	0.000832977
2	chr9:127408552:G:A	127408552	A,A	G,G	1,1	inf,inf	inf,inf	2.7677,0.276609	0.000414065	0.000848858
2	chr9:127406594:C:T	127406594	T,T	C,C	1,1	inf,inf	inf,inf	2.77988,0.254235	0.000413845	0.000848374
2	chr9:127042145:G:A	127042145	A,NA	G,NA	1,NA	inf,NA	inf,NA	0.895258,NA	0.000412883	0.000828738
2	chr9:127797008:T:G	127797008	NA,G	NA,T	NA,1	NA,-inf	NA,inf	NA,0.993915	0.000412096	0.000828791
2	chr9:127036898:C:T	127036898	T,NA	C,NA	1,NA	inf,NA	inf,NA	0.888831,NA	0.000408048	0.000819039
2	chr9:127146535:C:G	127146535	NA,G	NA,C	NA,1	NA,-inf	NA,inf	NA,0.859874	0.000407188	0.000818541
2	chr9:127192283:G:C	127192283	NA,C	NA,G	NA,1	NA,-inf	NA,inf	NA,0.722767	0.000406922	0.00081798
2	chr9:127090459:G:A	127090459	NA,A	NA,G	NA,1	NA,-inf	NA,inf	NA,0.853522	0.000406873	0.000817884
2	chr9:127863872:C:T	127863872	T,T	C,C	1,1	-inf,inf	inf,inf	2.13304,0.141311	0.000406817	0.000823167
2	chr9:127049718:G:T	127049718	T,NA	G,NA	1,NA	inf,NA	inf,NA	0.886808,NA	0.000406581	0.000816095
2	chr9:127038174:T:G	127038174	G,NA	T,NA	1,NA	inf,NA	inf,NA	0.885359,NA	0.00040585	0.000814628
2	chr9:127805377:A:T	127805377	NA,T	NA,A	NA,1	NA,-inf	NA,inf	NA,0.697089	0.000404896	0.0008133
2	chr9:127255219:G:A	127255219	A,A	G,G	1,1	-inf,inf	inf,inf	1.60042,0.596894	0.000404662	0.000812877
2	chr9:127493289:C:T	127493289	T,T	C,C	1,1	inf,inf	inf,inf	3.89978,0.228703	0.000403357	0.000942364
2	chr9:127032942:AAAG:A	127032942	A,NA	AAAG,NA	1,NA	inf,NA	inf,NA	0.88085,NA	0.000401753	0.000806412
2	chr9:127410317:C:T	127410317	NA,T	NA,C	NA,1	NA,-inf	NA,inf	NA,0.893417	0.000401718	0.000807769
2	chr9:127106558:A:G	127106558	NA,G	NA,A	NA,1	NA,-inf	NA,inf	NA,0.846357	0.000401509	0.000807112
2	chr9:127035942:A:G	127035942	G,NA	A,NA	1,NA	inf,NA	inf,NA	0.877268,NA	0.000399502	0.000801895
2	chr9:127593660:C:T	127593660	NA,T	NA,C	NA,1	NA,inf	NA,inf	NA,0.930419	0.000399478	0.000803149
2	chr9:127869611:T:C	127869611	C,C	T,T	1,1	inf,inf	inf,inf	1.27502,0.900656	0.00039859	0.000801766
2	chr9:127913113:C:T	127913113	T,NA	C,NA	1,NA	-inf,NA	inf,NA	1.51372,NA	0.00039846	0.000806343
2	chr9:127795513:T:G	127795513	NA,G	NA,T	NA,1	NA,inf	NA,inf	NA,0.843716	0.000398276	0.000800338
2	chr9:127924448:G:A	127924448	A,NA	G,NA	1,NA	-inf,NA	inf,NA	0.914406,NA	0.000396927	0.000797229
2	chr9:127078100:CAAGCAA:C	127078100	C,NA	CAAGCAA,NA	1,NA	inf,NA	inf,NA	0.87134,NA	0.000396261	0.000795387
2	chr9:127642169:C:T	127642169	NA,T	NA,C	NA,1	NA,-inf	NA,inf	NA,0.875488	0.000395874	0.000796017
2	chr9:127651811:T:C	127651811	C,NA	T,NA	1,NA	inf,NA	inf,NA	0.386233,NA	0.000395591	0.000792623
2	chr9:127477770:G:A	127477770	NA,A	NA,G	NA,1	NA,inf	NA,inf	NA,1.03661	0.000395471	0.000794817
2	chr9:127370267:A:G	127370267	G,G	A,A	1,1	inf,inf	inf,inf	0.792479,1.52057	0.000395005	0.000793858
2	chr9:127411172:G:A	127411172	A,A	G,G	1,1	inf,inf	inf,inf	2.74941,0.220273	0.000394424	0.000807764
2	chr9:127407721:A:T	127407721	T,T	A,A	1,1	inf,inf	inf,inf	2.74709,0.264774	0.000393799	0.000807262
2	chr9:127460773:G:A	127460773	NA,A	NA,G	NA,1	NA,inf	NA,inf	NA,0.887466	0.000392817	0.000789107
2	chr9:127584320:A:ACTCC	127584320	NA,ACTCC	NA,A	NA,1	NA,-inf	NA,inf	NA,0.90919	0.000392783	0.000790096
2	chr9:127266128:C:T	127266128	T,T	C,C	1,1	-inf,inf	inf,inf	1.57112,0.607415	0.000392409	0.000788254
2	chr9:127884005:A:G	127884005	NA,G	NA,A	NA,1	NA,-inf	NA,inf	NA,0.777275	0.000389484	0.000782801
2	chr9:127658825:C:T	127658825	T,NA	C,NA	1,NA	inf,NA	inf,NA	1.16718,NA	0.000388161	0.00078171
2	chr9:127595410:G:C	127595410	NA,C	NA,G	NA,1	NA,inf	NA,inf	NA,0.908725	0.000387706	0.000779478
2	chr9:127414623:T:C	127414623	NA,C	NA,T	NA,1	NA,-inf	NA,inf	NA,0.858748	0.000387475	0.00077918
2	chr9:127391291:T:A	127391291	NA,A	NA,T	NA,1	NA,inf	NA,inf	NA,0.723675	0.000387294	0.000778237
2	chr9:127451229:A:G	127451229	G,G	A,A	1,1	inf,inf	inf,inf	3.22357,1.99188	0.00038654	0.00130221
2	chr9:127607376:G:A	127607376	NA,A	NA,G	NA,1	NA,inf	NA,inf	NA,0.912402	0.000385494	0.000775049
2	chr9:127594185:A:C	127594185	NA,C	NA,A	NA,1	NA,inf	NA,inf	NA,0.903754	0.000385063	0.000774163
2	chr9:127366023:T:C	127366023	C,C	T,T	1,1	inf,-inf	inf,inf	2.75584,0.0875527	0.00038478	0.000787731
2	chr9:127157634:T:C	127157634	NA,C	NA,T	NA,1	NA,-inf	NA,inf	NA,0.820278	0.00038432	0.000772578
2	chr9:127670052:G:A	127670052	A,NA	G,NA	1,NA	inf,NA	inf,NA	1.16306,NA	0.000383255	0.000771845
2	chr9:127038560:C:T	127038560	T,NA	C,NA	1,NA	inf,NA	inf,NA	0.853986,NA	0.000382342	0.000767474
2	chr9:127066648:A:C	127066648	NA,C	NA,A	NA,1	NA,inf	NA,inf	NA,0.876735	0.000381779	0.000767763
2	chr9:127377750:T:C	127377750	NA,C	NA,T	NA,1	NA,inf	NA,inf	NA,0.692724	0.000381178	0.000765558
2	chr9:127869870:C:T	127869870	NA,T	NA,C	NA,1	NA,-inf	NA,inf	NA,0.839577	0.000381072	0.000766235
2	chr9:127432257:G:C	127432257	C,C	G,G	1,1	inf,inf	inf,inf	3.3119,1.92265	0.00038057	0.00131781
2	chr9:127430486:A:G	127430486	G,G	A,A	1,1	inf,inf	inf,inf	3.31738,1.91637	0.000379463	0.00131571
2	chr9:127505670:G:A	127505670	A,NA	G,NA	1,NA	inf,NA	inf,NA	1.30139,NA	0.000379101	0.000763967
2	chr9:127541978:T:C	127541978	NA,C	NA,T	NA,1	NA,-inf	NA,inf	NA,0.948814	0.000378241	0.000761181
2	chr9:127191896:A:G	127191896	NA,G	NA,A	NA,1	NA,-inf	NA,inf	NA,0.790715	0.000378188	0.000760196
2	chr9:127069787:A:G	127069787	G,NA	A,NA	1,NA	inf,NA	inf,NA	0.851227,NA	0.000376245	0.000755269
2	chr9:127060397:C:T	127060397	T,NA	C,NA	1,NA	inf,NA	inf,NA	0.844449,NA	0.000375687	0.000754122
2	chr9:127286855:G:A	127286855	NA,A	NA,G	NA,1	NA,-inf	NA,inf	NA,0.764659	0.000375527	0.000754729
2	chr9:127040509:G:A	127040509	A,NA	G,NA	1,NA	inf,NA	inf,NA	0.833183,NA	0.000375103	0.00075291
2	chr9:127140090:C:A	127140090	NA,A	NA,C	NA,1	NA,-inf	NA,inf	NA,0.696449	0.000374882	0.000752931
2	chr9:127486865:C:T	127486865	T,T	C,C	1,1	inf,inf	inf,inf	3.90943,1.88424	0.000374621	0.00245011
2	chr9:127947755:C:CT	127947755	NA,CT	NA,C	NA,1	NA,inf	NA,inf	NA,0.714178	0.000374425	0.000752273
2	chr9:127046446:T:C	127046446	NA,C	NA,T	NA,1	NA,-inf	NA,inf	NA,0.887499	0.00037438	0.000753004
2	chr9:127143423:T:A	127143423	NA,A	NA,T	NA,1	NA,-inf	NA,inf	NA,0.640205	0.000374265	0.000751592
2	chr9:127505284:T:C	127505284	C,C	T,T	1,1	inf,inf	inf,inf	4.6251,0.234243	0.00037375	0.00143749
2	chr9:127040726:G:A	127040726	NA,A	NA,G	NA,1	NA,inf	NA,inf	NA,0.722155	0.000372665	0.000748744
2	chr9:127408032:T:G	127408032	G,G	T,T	1,1	inf,inf	inf,inf	2.70887,0.26136	0.000371998	0.000762239
2	chr9:127590176:G:C	127590176	NA,C	NA,G	NA,1	NA,-inf	NA,inf	NA,0.71328	0.000371373	0.000746399
2	chr9:127405111:C:T	127405111	T,T	C,C	1,1	inf,inf	inf,inf	2.70579,0.230734	0.000370801	0.000759202
2	chr9:127551950:C:T	127551950	NA,T	NA,C	NA,1	NA,-inf	NA,inf	NA,0.748991	0.000370489	0.000744796
2	chr9:127556399:C:T	127556399	NA,T	NA,C	NA,1	NA,inf	NA,inf	NA,0.927039	0.000370209	0.000744305
2	chr9:127821146:C:CA	127821146	NA,CA	NA,C	NA,1	NA,-inf	NA,inf	NA,0.649064	0.000369313	0.0007418
2	chr9:127413654:C:T	127413654	T,T	C,C	1,1	inf,inf	inf,inf	2.70614,0.222181	0.000369128	0.000755734
2	chr9:127174263:AAAAG:A	127174263	NA,A	NA,AAAAG	NA,1	NA,-inf	NA,inf	NA,0.790627	0.000368538	0.000740845
2	chr9:127795508:G:A	127795508	NA,A	NA,G	NA,1	NA,inf	NA,inf	NA,0.791894	0.000367938	0.000739391
2	chr9:127178784:G:A	127178784	A,A	G,G	1,1	inf,-inf	inf,inf	2.19702,0.386019	0.000366808	0.000740428
2	chr9:127386085:A:G	127386085	G,NA	A,NA	1,NA	-inf,NA	inf,NA	0.784253,NA	0.000366559	0.000735686
2	chr9:127565400:G:A	127565400	NA,A	NA,G	NA,1	NA,inf	NA,inf	NA,0.861135	0.000366316	0.000736434
2	chr9:127511980:C:T	127511980	NA,T	NA,C	NA,1	NA,inf	NA,inf	NA,0.762183	0.000366279	0.000735341
2	chr9:127689139:TAAG:T	127689139	T,NA	TAAG,NA	1,NA	inf,NA	inf,NA	1.16578,NA	0.000365641	0.000736497
2	chr9:127795519:G:A	127795519	NA,A	NA,G	NA,1	NA,inf	NA,inf	NA,0.787581	0.000365571	0.000734636
2	chr9:127556576:A:G	127556576	NA,G	NA,A	NA,1	NA,-inf	NA,inf	NA,0.754828	0.000364735	0.00073333
2	chr9:128010675:A:C	128010675	NA,C	NA,A	NA,1	NA,inf	NA,inf	NA,0.71018	0.000363652	0.000730757
2	chr9:127378967:G:A	127378967	NA,A	NA,G	NA,1	NA,inf	NA,inf	NA,0.875712	0.000363349	0.00073028
2	chr9:127903743:C:T	127903743	NA,T	NA,C	NA,1	NA,-inf	NA,inf	NA,0.706843	0.000363345	0.000730132
2	chr9:127903747:C:T	127903747	NA,T	NA,C	NA,1	NA,-inf	NA,inf	NA,0.70683	0.000363344	0.00073013
2	chr9:127681032:C:T	127681032	NA,T	NA,C	NA,1	NA,-inf	NA,inf	NA,0.807437	0.0003633	0.000730524
2	chr9:127996697:G:A	127996697	NA,A	NA,G	NA,1	NA,inf	NA,inf	NA,0.689932	0.000363299	0.000729939
2	chr9:127795507:T:C	127795507	NA,C	NA,T	NA,1	NA,inf	NA,inf	NA,0.783207	0.000363231	0.000729934
2	chr9:127089428:G:A	127089428	NA,A	NA,G	NA,1	NA,-inf	NA,inf	NA,0.77729	0.00036271	0.00072911
2	chr9:127645380:T:C	127645380	C,NA	T,NA	1,NA	inf,NA	inf,NA	1.16033,NA	0.000362582	0.000730328
2	chr9:127559862:C:T	127559862	NA,T	NA,C	NA,1	NA,-inf	NA,inf	NA,0.659659	0.000360521	0.000724303
2	chr9:127076001:A:G	127076001	G,NA	A,NA	1,NA	inf,NA	inf,NA	0.825243,NA	0.000360259	0.000723188
2	chr9:127247784:A:G	127247784	NA,G	NA,A	NA,1	NA,inf	NA,inf	NA,0.714639	0.000359466	0.000722383
2	chr9:127215281:C:T	127215281	NA,T	NA,C	NA,1	NA,-inf	NA,inf	NA,0.613726	0.000358804	0.000720559
2	chr9:127456412:T:TTAG	127456412	TTAG,TTAG	T,T	1,1	inf,inf	inf,inf	3.31521,1.87711	0.000358677	0.00123694
2	chr9:127186559:A:G	127186559	NA,G	NA,A	NA,1	NA,-inf	NA,inf	NA,0.861581	0.000358625	0.00072129
2	chr9:127332917:A:G	127332917	G,NA	A,NA	1,NA	inf,NA	inf,NA	0.823235,NA	0.00035838	0.00071953
2	chr9:127122826:G:A	127122826	A,NA	G,NA	1,NA	inf,NA	inf,NA	1.21576,NA	0.000358364	0.000721912
2	chr9:127136440:A:G	127136440	G,G	A,A	1,1	inf,-inf	inf,inf	2.26131,0.302065	0.000357648	0.000722191
2	chr9:127185751:C:T	127185751	NA,T	NA,C	NA,1	NA,inf	NA,inf	NA,0.781732	0.000356602	0.000716986
2	chr9:127880206:T:TGG	127880206	NA,TGG	NA,T	NA,1	NA,-inf	NA,inf	NA,0.683213	0.00035472	0.000712792
2	chr9:127707921:G:A	127707921	NA,A	NA,G	NA,1	NA,-inf	NA,inf	NA,0.789554	0.000354334	0.000712491
2	chr9:127597600:C:T	127597600	NA,T	NA,C	NA,1	NA,inf	NA,inf	NA,0.842155	0.00035352	0.00071073
2	chr9:127284374:A:G	127284374	G,NA	A,NA	1,NA	inf,NA	inf,NA	1.11168,NA	0.000351756	0.000707765
2	chr9:127375625:C:T	127375625	T,T	C,C	1,1	inf,inf	inf,inf	0.7255,1.53111	0.000351055	0.000705679
2	chr9:127795359:C:T	127795359	NA,T	NA,C	NA,1	NA,-inf	NA,inf	NA,0.780249	0.000350801	0.00070542
2	chr9:127076435:A:G	127076435	G,NA	A,NA	1,NA	inf,NA	inf,NA	0.809485,NA	0.000350264	0.000703136
2	chr9:127662287:C:T	127662287	NA,T	NA,C	NA,1	NA,-inf	NA,inf	NA,0.826119	0.00035024	0.000704451
2	chr9:127327044:C:T	127327044	NA,T	NA,C	NA,1	NA,inf	NA,inf	NA,0.57424	0.00034987	0.000702443
2	chr9:127284029:A:G	127284029	NA,G	NA,A	NA,1	NA,-inf	NA,inf	NA,0.72917	0.00034968	0.000702869
2	chr9:127862843:G:A	127862843	A,A	G,G	1,1	inf,inf	inf,inf	1.05621,0.649673	0.000347673	0.000697611
2	chr9:127806407:G:A	127806407	NA,A	NA,G	NA,1	NA,-inf	NA,inf	NA,0.84964	0.000347487	0.000698869
2	chr9:127475745:T:A	127475745	A,A	T,T	1,1	inf,inf	inf,inf	3.94422,1.82353	0.000347163	0.0022986
2	chr9:127817803:T:C	127817803	C,NA	T,NA	1,NA	inf,NA	inf,NA	0.989459,NA	0.000346796	0.000697439
2	chr9:127759710:G:A	127759710	A,NA	G,NA	1,NA	-inf,NA	inf,NA	0.824597,NA	0.00034674	0.000696108
2	chr9:127103572:A:G	127103572	G,G	A,A	1,1	inf,-inf	inf,inf	2.20994,0.419894	0.00034648	0.000700202
2	chr9:127244639:T:C	127244639	NA,C	NA,T	NA,1	NA,inf	NA,inf	NA,0.689905	0.000346404	0.000696136
2	chr9:127072985:G:A	127072985	NA,A	NA,G	NA,1	NA,-inf	NA,inf	NA,0.743886	0.000345301	0.000694118
2	chr9:128003404:A:T	128003404	T,NA	A,NA	1,NA	-inf,NA	inf,NA	0.907167,NA	0.000345147	0.000693636
2	chr9:127469138:A:G	127469138	G,G	A,A	1,1	inf,inf	inf,inf	3.15255,1.98116	0.000344963	0.00115037
2	chr9:127511263:G:A	127511263	NA,A	NA,G	NA,1	NA,inf	NA,inf	NA,0.81435	0.000344873	0.000692933
2	chr9:127846818:G:A	127846818	NA,A	NA,G	NA,1	NA,-inf	NA,inf	NA,0.69252	0.000344661	0.000692726
2	chr9:127062184:G:A	127062184	NA,A	NA,G	NA,1	NA,-inf	NA,inf	NA,0.742446	0.000344426	0.000692361
2	chr9:127477408:A:G	127477408	NA,G	NA,A	NA,1	NA,inf	NA,inf	NA,0.721033	0.000344274	0.000691186
2	chr9:127437157:A:G	127437157	NA,G	NA,A	NA,1	NA,-inf	NA,inf	NA,0.741023	0.000343515	0.000690444
2	chr9:127235152:A:G	127235152	NA,G	NA,A	NA,1	NA,inf	NA,inf	NA,0.681288	0.000342161	0.000687611
2	chr9:127027130:G:A	127027130	NA,A	NA,G	NA,1	NA,inf	NA,inf	NA,0.66751	0.000340832	0.000684811
2	chr9:127839317:A:G	127839317	G,NA	A,NA	1,NA	inf,NA	inf,NA	1.12821,NA	0.000340228	0.000684805
2	chr9:127390147:A:T	127390147	T,T	A,A	1,1	inf,-inf	inf,inf	2.63948,0.155706	0.0003402	0.000695587
2	chr9:127914610:C:G	127914610	G,NA	C,NA	1,NA	-inf,NA	inf,NA	0.757542,NA	0.000339136	0.000680891
2	chr9:127912223:G:A	127912223	A,NA	G,NA	1,NA	-inf,NA	inf,NA	0.772768,NA	0.000337555	0.000677695
2	chr9:127031672:G:A	127031672	NA,A	NA,G	NA,1	NA,inf	NA,inf	NA,0.660381	0.000336903	0.000676922
2	chr9:127763443:C:T	127763443	NA,T	NA,C	NA,1	NA,-inf	NA,inf	NA,0.563488	0.000336755	0.000676397
2	chr9:127615622:T:G	127615622	NA,G	NA,T	NA,1	NA,-inf	NA,inf	NA,0.797115	0.000336249	0.000676299
2	chr9:127484808:T:TC	127484808	TC,TC	T,T	1,1	inf,inf	inf,inf	3.80112,0.292347	0.000335776	0.00079156
2	chr9:127257561:T:G	127257561	NA,G	NA,T	NA,1	NA,inf	NA,inf	NA,0.665086	0.000333651	0.000670515
2	chr9:127096794:T:C	127096794	NA,C	NA,T	NA,1	NA,-inf	NA,inf	NA,0.718662	0.000332649	0.000668688
2	chr9:127106256:G:T	127106256	T,T	G,G	1,1	inf,-inf	inf,inf	2.20297,0.40054	0.000332226	0.000671452
2	chr9:127025293:A:G	127025293	G,NA	A,NA	1,NA	inf,NA	inf,NA	0.779987,NA	0.00033177	0.000666029
2	chr9:127914351:C:T	127914351	T,T	C,C	1,1	-inf,-inf	inf,inf	0.0938587,1.57792	0.000331558	0.0006661
2	chr9:127374216:A:C	127374216	C,NA	A,NA	1,NA	-inf,NA	inf,NA	0.75165,NA	0.000330977	0.000664394
2	chr9:127106258:CA:C	127106258	C,C	CA,CA	1,1	inf,-inf	inf,inf	2.19624,0.402954	0.000330156	0.000667248
2	chr9:127311813:T:C	127311813	NA,C	NA,T	NA,1	NA,inf	NA,inf	NA,0.614846	0.000329955	0.000663041
2	chr9:127286829:T:C	127286829	NA,C	NA,T	NA,1	NA,-inf	NA,inf	NA,0.675864	0.000328508	0.000660245
2	chr9:127399371:G:A	127399371	A,A	G,G	1,1	inf,inf	inf,inf	2.5068,0.811779	0.000328308	0.000679006
2	chr9:127197175:A:G	127197175	NA,G	NA,A	NA,1	NA,-inf	NA,inf	NA,0.766769	0.000326638	0.00065705
2	chr9:127029262:C:T	127029262	T,T	C,C	1,1	inf,inf	inf,inf	0.541966,1.35552	0.000326593	0.000655037
2	chr9:127844718:C:T	127844718	T,T	C,C	1,1	-inf,-inf	inf,inf	0.567449,1.10804	0.000326166	0.000654547
2	chr9:127426397:G:A	127426397	A,A	G,G	1,1	inf,inf	inf,inf	3.26998,1.85453	0.000325909	0.00111517
2	chr9:127051786:C:T	127051786	T,T	C,C	1,1	inf,-inf	inf,inf	2.35406,0.0108848	0.000325682	0.000658178
2	chr9:127923423:C:G	127923423	NA,G	NA,C	NA,1	NA,inf	NA,inf	NA,0.659298	0.000325652	0.000654268
2	chr9:127478460:G:A	127478460	NA,A	NA,G	NA,1	NA,inf	NA,inf	NA,0.614159	0.000325531	0.000654147
2	chr9:127068715:T:TG	127068715	NA,TG	NA,T	NA,1	NA,-inf	NA,inf	NA,0.613529	0.000325078	0.00065327
2	chr9:127329598:G:A	127329598	NA,A	NA,G	NA,1	NA,inf	NA,inf	NA,0.805378	0.00032484	0.000652863
2	chr9:127458394:C:A	127458394	A,A	C,C	1,1	inf,inf	inf,inf	3.06465,1.94329	0.000324605	0.00101206
2	chr9:127464234:G:A	127464234	NA,A	NA,G	NA,1	NA,inf	NA,inf	NA,0.769221	0.000324385	0.000651764
2	chr9:127403451:G:A	127403451	NA,A	NA,G	NA,1	NA,inf	NA,inf	NA,0.759889	0.000323854	0.000650674
2	chr9:128016363:A:G	128016363	NA,G	NA,A	NA,1	NA,inf	NA,inf	NA,0.582295	0.000322814	0.000648553
2	chr9:127457464:T:C	127457464	C,C	T,T	1,1	inf,inf	inf,inf	3.06375,1.95052	0.000322584	0.0010101
2	chr9:127373856:A:G	127373856	G,G	A,A	1,1	inf,inf	inf,inf	2.40937,0.620968	0.000322556	0.000659996
2	chr9:127418944:C:G	127418944	G,G	C,C	1,1	inf,inf	inf,inf	3.04869,1.92977	0.000322254	0.000988479
2	chr9:127884850:G:A	127884850	NA,A	NA,G	NA,1	NA,-inf	NA,inf	NA,0.618066	0.000321317	0.000645689
2	chr9:127808771:G:A	127808771	NA,A	NA,G	NA,1	NA,inf	NA,inf	NA,0.721387	0.000321296	0.000645794
2	chr9:127593088:G:A	127593088	NA,A	NA,G	NA,1	NA,inf	NA,inf	NA,0.770399	0.000321052	0.000645445
2	chr9:127952399:G:A	127952399	NA,A	NA,G	NA,1	NA,-inf	NA,inf	NA,0.658565	0.000320452	0.000644117
2	chr9:127866225:C:T	127866225	T,T	C,C	1,1	inf,inf	inf,inf	0.927666,0.678613	0.00031965	0.000641267
2	chr9:127397695:C:T	127397695	NA,T	NA,C	NA,1	NA,inf	NA,inf	NA,0.599923	0.000319389	0.00064182
2	chr9:127860261:G:A	127860261	A,A	G,G	1,1	inf,inf	inf,inf	0.943796,0.742294	0.000319332	0.000640807
2	chr9:127511186:AGGTGTGCACCACCATGCCC:A	127511186	A,NA	AGGTGTGCACCACCATGCCC,NA	1,NA	-inf,NA	inf,NA	0.522483,NA	0.000318698	0.000639335
2	chr9:127808024:C:T	127808024	NA,T	NA,C	NA,1	NA,-inf	NA,inf	NA,0.786849	0.000318252	0.000640076
2	chr9:127542096:G:A	127542096	NA,A	NA,G	NA,1	NA,inf	NA,inf	NA,0.890778	0.000318233	0.000640166
2	chr9:127458905:G:A	127458905	NA,A	NA,G	NA,1	NA,-inf	NA,inf	NA,0.720596	0.000318159	0.000639756
2	chr9:127851735:C:T	127851735	NA,T	NA,C	NA,1	NA,inf	NA,inf	NA,0.58655	0.000316807	0.000636376
2	chr9:127184895:G:A	127184895	NA,A	NA,G	NA,1	NA,-inf	NA,inf	NA,0.766176	0.000316419	0.000636382
2	chr9:127697425:C:T	127697425	T,NA	C,NA	1,NA	inf,NA	inf,NA	1.33511,NA	0.000316342	0.00063883
2	chr9:127665210:C:G	127665210	NA,G	NA,C	NA,1	NA,inf	NA,inf	NA,0.776524	0.000316284	0.000635969
2	chr9:127448667:A:G	127448667	G,G	A,A	1,1	inf,inf	inf,inf	3.21274,1.86865	0.000316151	0.00105861
2	chr9:127195869:A:G	127195869	NA,G	NA,A	NA,1	NA,-inf	NA,inf	NA,0.729766	0.000316126	0.000635792
2	chr9:127536150:G:A	127536150	NA,A	NA,G	NA,1	NA,-inf	NA,inf	NA,0.716445	0.000314854	0.000633123
2	chr9:127599293:G:A	127599293	NA,A	NA,G	NA,1	NA,inf	NA,inf	NA,0.755902	0.000313928	0.000631123
2	chr9:127299102:G:A	127299102	NA,A	NA,G	NA,1	NA,-inf	NA,inf	NA,0.641916	0.000313821	0.000630718
2	chr9:127189862:G:A	127189862	A,A	G,G	1,1	-inf,inf	inf,inf	2.12746,0.336839	0.000313498	0.000632736
2	chr9:127915351:C:T	127915351	NA,T	NA,C	NA,1	NA,inf	NA,inf	NA,0.592126	0.000313436	0.000629784
2	chr9:127784244:G:A	127784244	NA,A	NA,G	NA,1	NA,-inf	NA,inf	NA,0.620763	0.000312988	0.000628799
2	chr9:127189011:A:C	127189011	NA,C	NA,A	NA,1	NA,inf	NA,inf	NA,0.606762	0.000310443	0.000623777
2	chr9:127190786:A:C	127190786	NA,C	NA,A	NA,1	NA,-inf	NA,inf	NA,0.647132	0.000310416	0.000623938
2	chr9:127312531:GA:G	127312531	NA,G	NA,GA	NA,1	NA,-inf	NA,inf	NA,0.634715	0.000309952	0.00062295
2	chr9:127827031:G:C	127827031	NA,C	NA,G	NA,1	NA,-inf	NA,inf	NA,0.53038	0.000309775	0.000622247
2	chr9:127251254:G:A	127251254	NA,A	NA,G	NA,1	NA,-inf	NA,inf	NA,0.635896	0.00030959	0.000622327
2	chr9:127805823:A:C	127805823	NA,C	NA,A	NA,1	NA,-inf	NA,inf	NA,0.767832	0.000309574	0.000622618
2	chr9:127213271:T:C	127213271	NA,C	NA,T	NA,1	NA,inf	NA,inf	NA,0.598045	0.000309206	0.000621264
2	chr9:127036019:A:T	127036019	NA,T	NA,A	NA,1	NA,inf	NA,inf	NA,0.601694	0.000308551	0.000619974
2	chr9:127600458:C:T	127600458	NA,T	NA,C	NA,1	NA,inf	NA,inf	NA,0.741585	0.000308492	0.000620188
2	chr9:127046619:A:G	127046619	NA,G	NA,A	NA,1	NA,inf	NA,inf	NA,0.600879	0.000308467	0.000619804
2	chr9:127309280:T:C	127309280	C,NA	T,NA	1,NA	-inf,NA	inf,NA	0.529325,NA	0.000308453	0.000618708
2	chr9:127972060:G:C	127972060	NA,C	NA,G	NA,1	NA,inf	NA,inf	NA,0.619438	0.000308078	0.000618973
2	chr9:127279568:T:C	127279568	NA,C	NA,T	NA,1	NA,-inf	NA,inf	NA,0.636681	0.000307889	0.000618905
2	chr9:127207179:A:G	127207179	NA,G	NA,A	NA,1	NA,-inf	NA,inf	NA,0.633466	0.000307593	0.000618223
2	chr9:127988245:C:T	127988245	T,NA	C,NA	1,NA	-inf,NA	inf,NA	1.19684,NA	0.000307462	0.000620453
2	chr9:127294139:G:A	127294139	NA,A	NA,G	NA,1	NA,-inf	NA,inf	NA,0.626988	0.000307083	0.00061718
2	chr9:127820754:G:A	127820754	NA,A	NA,G	NA,1	NA,inf	NA,inf	NA,0.689955	0.000306989	0.000617047
2	chr9:128002263:A:G	128002263	NA,G	NA,A	NA,1	NA,-inf	NA,inf	NA,0.547377	0.000306923	0.00061655
2	chr9:127313692:T:C	127313692	NA,C	NA,T	NA,1	NA,-inf	NA,inf	NA,0.659591	0.000306534	0.00061619
2	chr9:127792563:T:C	127792563	NA,C	NA,T	NA,1	NA,inf	NA,inf	NA,0.691606	0.000306317	0.000615699
2	chr9:127174061:A:T	127174061	NA,T	NA,A	NA,1	NA,-inf	NA,inf	NA,0.683943	0.00030578	0.000614789
2	chr9:127263657:A:G	127263657	NA,G	NA,A	NA,1	NA,inf	NA,inf	NA,0.604828	0.000305423	0.000613797
2	chr9:127939629:C:T	127939629	NA,T	NA,C	NA,1	NA,-inf	NA,inf	NA,0.622149	0.000304882	0.00061271
2	chr9:128012245:T:C	128012245	NA,C	NA,T	NA,1	NA,inf	NA,inf	NA,0.602196	0.000304819	0.000612534
2	chr9:127718043:A:C	127718043	C,C	A,A	1,1	-inf,-inf	inf,inf	0.986935,0.1153	0.0003047	0.000610338
2	chr9:127515380:G:A	127515380	NA,A	NA,G	NA,1	NA,-inf	NA,inf	NA,0.656081	0.00030467	0.000612376
2	chr9:127217095:CA:C	127217095	NA,C	NA,CA	NA,1	NA,-inf	NA,inf	NA,0.613128	0.000304663	0.000612269
2	chr9:127674901:C:T	127674901	NA,T	NA,C	NA,1	NA,inf	NA,inf	NA,0.748245	0.000304644	0.000612556
2	chr9:127595555:G:A	127595555	NA,A	NA,G	NA,1	NA,-inf	NA,inf	NA,0.582392	0.000304585	0.000612182
2	chr9:127263486:G:A	127263486	NA,A	NA,G	NA,1	NA,inf	NA,inf	NA,0.602656	0.000304583	0.000612109
2	chr9:127078333:G:A	127078333	NA,A	NA,G	NA,1	NA,inf	NA,inf	NA,0.48132	0.00030454	0.000611624
2	chr9:127125253:C:T	127125253	NA,T	NA,C	NA,1	NA,-inf	NA,inf	NA,0.643962	0.000304251	0.000611575
2	chr9:127763276:T:C	127763276	NA,C	NA,T	NA,1	NA,-inf	NA,inf	NA,0.495188	0.000303745	0.000610133
2	chr9:127600197:C:T	127600197	NA,T	NA,C	NA,1	NA,inf	NA,inf	NA,0.730612	0.000303473	0.0006101
2	chr9:127814045:CTT:C	127814045	NA,C	NA,CTT	NA,1	NA,-inf	NA,inf	NA,0.77338	0.000303212	0.000609835
2	chr9:127396536:G:A	127396536	A,A	G,G	1,1	inf,-inf	inf,inf	2.59156,0.143426	0.000302632	0.000619133
2	chr9:127318139:T:A	127318139	NA,A	NA,T	NA,1	NA,-inf	NA,inf	NA,0.675626	0.000302146	0.000607485
2	chr9:127606438:G:A	127606438	NA,A	NA,G	NA,1	NA,-inf	NA,inf	NA,0.616422	0.000301564	0.000606495
2	chr9:127466707:T:C	127466707	NA,C	NA,T	NA,1	NA,inf	NA,inf	NA,0.524731	0.000301322	0.000605335
2	chr9:127199718:C:A	127199718	NA,A	NA,C	NA,1	NA,-inf	NA,inf	NA,0.69164	0.000300909	0.000604786
2	chr9:127166494:G:A	127166494	A,NA	G,NA	1,NA	-inf,NA	inf,NA	0.783182,NA	0.000300515	0.000603513
2	chr9:127817360:C:G	127817360	NA,G	NA,C	NA,1	NA,-inf	NA,inf	NA,0.632988	0.000300306	0.000603733
2	chr9:127414376:T:TAG	127414376	NA,TAG	NA,T	NA,1	NA,inf	NA,inf	NA,0.462339	0.000299918	0.000602423
2	chr9:127375736:A:G	127375736	G,NA	A,NA	1,NA	-inf,NA	inf,NA	0.743826,NA	0.000299147	0.000600521
2	chr9:127184354:T:C	127184354	NA,C	NA,T	NA,1	NA,-inf	NA,inf	NA,0.619855	0.00029855	0.000600088
2	chr9:127495168:G:A	127495168	NA,A	NA,G	NA,1	NA,inf	NA,inf	NA,0.706694	0.000298177	0.000599134
2	chr9:127689346:C:T	127689346	NA,T	NA,C	NA,1	NA,inf	NA,inf	NA,0.730756	0.000297805	0.000598801
2	chr9:127570481:A:G	127570481	G,G	A,A	1,1	inf,inf	inf,inf	2.77445,0.0130373	0.000297769	0.000624365
2	chr9:127512109:T:G	127512109	NA,G	NA,T	NA,1	NA,-inf	NA,inf	NA,0.673113	0.000296999	0.000597205
2	chr9:127805108:C:T	127805108	NA,T	NA,C	NA,1	NA,-inf	NA,inf	NA,0.736115	0.00029693	0.000597176
2	chr9:127749773:C:T	127749773	NA,T	NA,C	NA,1	NA,-inf	NA,inf	NA,0.672696	0.000296791	0.000596788
2	chr9:127389305:T:C	127389305	C,C	T,T	1,1	inf,-inf	inf,inf	2.56235,0.119654	0.000296741	0.000606383
2	chr9:127705523:C:A	127705523	NA,A	NA,C	NA,1	NA,inf	NA,inf	NA,0.725012	0.000296189	0.000595549
2	chr9:127760226:G:A	127760226	NA,A	NA,G	NA,1	NA,-inf	NA,inf	NA,0.671077	0.000296142	0.000595484
2	chr9:127334375:G:A	127334375	NA,A	NA,G	NA,1	NA,-inf	NA,inf	NA,0.665122	0.000295979	0.000595113
2	chr9:127803968:G:A	127803968	NA,A	NA,G	NA,1	NA,inf	NA,inf	NA,0.661465	0.000295639	0.000594226
2	chr9:127472759:C:T	127472759	NA,T	NA,C	NA,1	NA,-inf	NA,inf	NA,0.666739	0.000295422	0.000594024
2	chr9:127171627:C:T	127171627	NA,T	NA,C	NA,1	NA,inf	NA,inf	NA,0.571476	0.000295177	0.000593109
2	chr9:127304925:A:G	127304925	G,G	A,A	1,1	inf,-inf	inf,inf	1.50044,0.605997	0.000295126	0.000593443
2	chr9:127305443:G:A	127305443	NA,A	NA,G	NA,1	NA,-inf	NA,inf	NA,0.598973	0.000294628	0.000592155
2	chr9:127043516:C:T	127043516	T,NA	C,NA	1,NA	inf,NA	inf,NA	0.714302,NA	0.000294499	0.000591256
2	chr9:127474771:C:T	127474771	T,NA	C,NA	1,NA	inf,NA	inf,NA	1.19513,NA	0.000294106	0.000593365
2	chr9:127466232:T:C	127466232	C,C	T,T	1,1	inf,inf	inf,inf	3.11373,1.89615	0.000294023	0.000953636
2	chr9:127220886:C:A	127220886	NA,A	NA,C	NA,1	NA,inf	NA,inf	NA,0.564393	0.000293783	0.000590293
2	chr9:127229020:C:T	127229020	T,NA	C,NA	1,NA	inf,NA	inf,NA	0.254091,NA	0.000293619	0.000588511
2	chr9:127122342:G:A	127122342	NA,A	NA,G	NA,1	NA,inf	NA,inf	NA,0.568336	0.000292725	0.000588187
2	chr9:127761942:C:T	127761942	NA,T	NA,C	NA,1	NA,inf	NA,inf	NA,0.661637	0.000292674	0.000588319
2	chr9:127272143:ATT:A	127272143	NA,A	NA,ATT	NA,1	NA,-inf	NA,inf	NA,0.611203	0.00029255	0.00058815
2	chr9:127189770:A:G	127189770	G,G	A,A	1,1	-inf,inf	inf,inf	2.07573,0.339466	0.000292384	0.000590028
2	chr9:127898371:G:A	127898371	NA,A	NA,G	NA,1	NA,-inf	NA,inf	NA,0.566226	0.000292201	0.000587278
2	chr9:127200321:T:C	127200321	NA,C	NA,T	NA,1	NA,-inf	NA,inf	NA,0.701752	0.000291487	0.000586443
2	chr9:127508781:A:G	127508781	NA,G	NA,A	NA,1	NA,-inf	NA,inf	NA,0.658963	0.000291329	0.000585799
2	chr9:127096074:A:G	127096074	G,NA	A,NA	1,NA	inf,NA	inf,NA	0.728578,NA	0.000291298	0.000584894
2	chr9:127089914:G:C	127089914	C,NA	G,NA	1,NA	inf,NA	inf,NA	0.936557,NA	0.000290603	0.000584744
2	chr9:127168613:A:G	127168613	G,G	A,A	1,1	inf,-inf	inf,inf	2.32233,0.116672	0.000289997	0.000587037
2	chr9:127264541:A:AG	127264541	NA,AG	NA,A	NA,1	NA,-inf	NA,inf	NA,0.591343	0.000289351	0.000581637
2	chr9:127564805:G:A	127564805	NA,A	NA,G	NA,1	NA,inf	NA,inf	NA,0.685958	0.000289306	0.000581592
2	chr9:127466290:C:G	127466290	G,G	C,C	1,1	inf,inf	inf,inf	3.10016,1.89062	0.000288534	0.000929925
2	chr9:127959494:T:C	127959494	NA,C	NA,T	NA,1	NA,-inf	NA,inf	NA,0.537483	0.000288464	0.000579605
2	chr9:127600923:C:T	127600923	NA,T	NA,C	NA,1	NA,inf	NA,inf	NA,0.690752	0.000288356	0.000579703
2	chr9:127541544:C:T	127541544	NA,T	NA,C	NA,1	NA,inf	NA,inf	NA,0.713285	0.000288286	0.000579857
2	chr9:127899821:C:A	127899821	NA,A	NA,C	NA,1	NA,inf	NA,inf	NA,0.541082	0.000288124	0.00057891
2	chr9:127280338:C:T	127280338	NA,T	NA,C	NA,1	NA,inf	NA,inf	NA,0.50932	0.000287754	0.000578167
2	chr9:127432208:C:T	127432208	T,T	C,C	1,1	inf,inf	inf,inf	3.27509,1.72251	0.000287687	0.000947964
2	chr9:127051103:A:G	127051103	NA,G	NA,A	NA,1	NA,-inf	NA,inf	NA,0.685481	0.000287316	0.000577774
2	chr9:127464630:T:C	127464630	C,C	T,T	1,1	inf,inf	inf,inf	3.21742,1.80933	0.000285895	0.000957088
2	chr9:127372772:C:A	127372772	A,A	C,C	1,1	inf,inf	inf,inf	0.405703,0.982034	0.000285893	0.000572732
2	chr9:127845853:T:G	127845853	G,G	T,T	1,1	-inf,-inf	inf,inf	1.12278,0.378429	0.000285363	0.000572485
2	chr9:127976884:A:C	127976884	NA,C	NA,A	NA,1	NA,-inf	NA,inf	NA,0.575195	0.000285299	0.000573455
2	chr9:127822640:T:C	127822640	C,C	T,T	1,1	inf,inf	inf,inf	0.917713,0.962912	0.000285233	0.000573483
2	chr9:128016501:A:T	128016501	NA,T	NA,A	NA,1	NA,inf	NA,inf	NA,0.522922	0.000285183	0.000573017
2	chr9:127702246:G:A	127702246	NA,A	NA,G	NA,1	NA,inf	NA,inf	NA,0.696393	0.0002848	0.000572645
2	chr9:127871524:C:A	127871524	NA,A	NA,C	NA,1	NA,-inf	NA,inf	NA,0.540462	0.000284213	0.000571176
2	chr9:127567376:T:C	127567376	C,C	T,T	1,1	-inf,inf	inf,inf	2.74084,0.00217084	0.000284113	0.000595193
2	chr9:127866222:G:A	127866222	A,A	G,G	1,1	-inf,-inf	inf,inf	1.14422,0.832025	0.000283781	0.000571282
2	chr9:127355582:C:A	127355582	A,A	C,C	1,1	inf,-inf	inf,inf	2.49639,0.130902	0.000283559	0.000578651
2	chr9:127124759:A:G	127124759	G,G	A,A	1,1	inf,-inf	inf,inf	2.27139,0.0268572	0.000283363	0.000572624
2	chr9:127805579:C:T	127805579	NA,T	NA,C	NA,1	NA,inf	NA,inf	NA,0.627883	0.000282674	0.000568164
2	chr9:127872973:C:T	127872973	T,NA	C,NA	1,NA	inf,NA	inf,NA	0.63217,NA	0.000282354	0.00056691
2	chr9:127166321:A:C	127166321	C,NA	A,NA	1,NA	-inf,NA	inf,NA	0.705199,NA	0.000282177	0.000566575
2	chr9:127931921:G:A	127931921	NA,A	NA,G	NA,1	NA,inf	NA,inf	NA,0.544225	0.000281866	0.000566426
2	chr9:127481927:C:T	127481927	NA,T	NA,C	NA,1	NA,-inf	NA,inf	NA,0.737078	0.000281386	0.000566261
2	chr9:127494926:G:A	127494926	A,A	G,G	1,1	inf,inf	inf,inf	3.89723,1.6898	0.000280778	0.00173769
2	chr9:127073872:T:G	127073872	NA,G	NA,T	NA,1	NA,-inf	NA,inf	NA,0.586978	0.0002803	0.000563435
2	chr9:127172261:C:T	127172261	NA,T	NA,C	NA,1	NA,-inf	NA,inf	NA,0.618736	0.000279896	0.000562739
2	chr9:127680512:TTACGTC:T	127680512	NA,T	NA,TTACGTC	NA,1	NA,-inf	NA,inf	NA,0.598982	0.00027949	0.00056193
2	chr9:127283772:T:A	127283772	NA,A	NA,T	NA,1	NA,inf	NA,inf	NA,0.502569	0.000279051	0.000560777
2	chr9:127697439:C:T	127697439	NA,T	NA,C	NA,1	NA,-inf	NA,inf	NA,0.597673	0.000278998	0.00056094
2	chr9:127706507:C:G	127706507	NA,G	NA,C	NA,1	NA,-inf	NA,inf	NA,0.527845	0.000278596	0.00056021
2	chr9:127114776:G:A	127114776	NA,A	NA,G	NA,1	NA,inf	NA,inf	NA,0.530783	0.000278529	0.000559671
2	chr9:127127614:GT:G	127127614	NA,G	NA,GT	NA,1	NA,-inf	NA,inf	NA,0.590173	0.000278332	0.0005595
2	chr9:127512011:T:G	127512011	G,G	T,T	1,1	inf,inf	inf,inf	4.07159,0.391555	0.000278186	0.000831715
2	chr9:128013536:C:T	128013536	T,T	C,C	1,1	inf,-inf	inf,inf	0.583476,0.854221	0.000278003	0.000557531
2	chr9:127264090:A:T	127264090	NA,T	NA,A	NA,1	NA,-inf	NA,inf	NA,0.655051	0.000277979	0.000558961
2	chr9:127142472:G:A	127142472	NA,A	NA,G	NA,1	NA,-inf	NA,inf	NA,0.61266	0.000277653	0.000558227
2	chr9:127995985:C:A	127995985	NA,A	NA,C	NA,1	NA,inf	NA,inf	NA,0.531221	0.000277532	0.000557738
2	chr9:127562985:T:C	127562985	C,C	T,T	1,1	-inf,-inf	inf,inf	2.72641,0.0024529	0.000277154	0.000580506
2	chr9:127731694:C:T	127731694	NA,T	NA,C	NA,1	NA,-inf	NA,inf	NA,0.656551	0.000277066	0.000557219
2	chr9:127252111:G:A	127252111	NA,A	NA,G	NA,1	NA,-inf	NA,inf	NA,0.60104	0.000276829	0.000556506
2	chr9:127269570:A:C	127269570	NA,C	NA,A	NA,1	NA,-inf	NA,inf	NA,0.558824	0.000276574	0.000555952
2	chr9:127669018:GC:G	127669018	NA,G	NA,GC	NA,1	NA,inf	NA,inf	NA,0.669538	0.000276212	0.000555362
2	chr9:127100889:G:A	127100889	A,A	G,G	1,1	inf,-inf	inf,inf	2.1022,0.169046	0.000275179	0.000555341
2	chr9:127311151:T:C	127311151	NA,C	NA,T	NA,1	NA,-inf	NA,inf	NA,0.548471	0.000274951	0.000552609
2	chr9:127096772:A:G	127096772	G,NA	A,NA	1,NA	inf,NA	inf,NA	0.692766,NA	0.000274879	0.000551937
2	chr9:127797741:C:T	127797741	T,NA	C,NA	1,NA	-inf,NA	inf,NA	1.22378,NA	0.000274414	0.000553817
2	chr9:127277949:G:C	127277949	NA,C	NA,G	NA,1	NA,-inf	NA,inf	NA,0.544436	0.000274407	0.000551615
2	chr9:127112520:TC:T	127112520	T,NA	TC,NA	1,NA	inf,NA	inf,NA	0.690251,NA	0.000274083	0.000550337
2	chr9:127787201:A:G	127787201	NA,G	NA,A	NA,1	NA,-inf	NA,inf	NA,0.679442	0.000274082	0.000551481
2	chr9:127186784:C:T	127186784	NA,T	NA,C	NA,1	NA,-inf	NA,inf	NA,0.556959	0.000273632	0.000550005
2	chr9:127248153:G:A	127248153	NA,A	NA,G	NA,1	NA,-inf	NA,inf	NA,0.595718	0.000273619	0.000550061
2	chr9:127782998:A:G	127782998	NA,G	NA,A	NA,1	NA,-inf	NA,inf	NA,0.727501	0.000273455	0.000550079
2	chr9:127259088:G:A	127259088	NA,A	NA,G	NA,1	NA,-inf	NA,inf	NA,0.595273	0.000273425	0.000549675
2	chr9:127471875:G:C	127471875	C,C	G,G	1,1	inf,inf	inf,inf	4.03404,1.55122	0.000273403	0.0017982
2	chr9:127800935:G:C	127800935	C,NA	G,NA	1,NA	-inf,NA	inf,NA	1.22102,NA	0.000273364	0.000551693
2	chr9:127578987:C:T	127578987	NA,T	NA,C	NA,1	NA,-inf	NA,inf	NA,0.437258	0.000273362	0.000549236
2	chr9:127162373:C:T	127162373	T,NA	C,NA	1,NA	-inf,NA	inf,NA	0.687153,NA	0.000273199	0.00054856
2	chr9:127165549:A:G	127165549	G,G	A,A	1,1	inf,-inf	inf,inf	2.29492,0.0938453	0.000272783	0.000552179
2	chr9:127918471:G:A	127918471	NA,A	NA,G	NA,1	NA,inf	NA,inf	NA,0.504	0.00027248	0.00054752
2	chr9:127330706:G:A	127330706	NA,A	NA,G	NA,1	NA,-inf	NA,inf	NA,0.560478	0.000272106	0.000546941
2	chr9:127226292:G:A	127226292	NA,A	NA,G	NA,1	NA,inf	NA,inf	NA,0.508575	0.000271909	0.000546353
2	chr9:127867086:T:C	127867086	C,C	T,T	1,1	inf,inf	inf,inf	1.02787,0.40888	0.000271434	0.000544479
2	chr9:127114795:C:T	127114795	T,NA	C,NA	1,NA	inf,NA	inf,NA	0.683516,NA	0.00027078	0.000543709
2	chr9:127436587:C:T	127436587	T,T	C,C	1,1	inf,inf	inf,inf	3.13788,1.79027	0.000270631	0.000864208
2	chr9:127601832:C:A	127601832	NA,A	NA,C	NA,1	NA,inf	NA,inf	NA,0.641984	0.000270502	0.000543817
2	chr9:127519302:CCT:C	127519302	NA,C	NA,CCT	NA,1	NA,-inf	NA,inf	NA,0.568263	0.000270321	0.000543337
2	chr9:127186859:G:T	127186859	NA,T	NA,G	NA,1	NA,-inf	NA,inf	NA,0.547662	0.000270212	0.00054313
2	chr9:127361885:C:T	127361885	NA,T	NA,C	NA,1	NA,inf	NA,inf	NA,0.413321	0.000270153	0.000542603
2	chr9:127681587:C:T	127681587	NA,T	NA,C	NA,1	NA,-inf	NA,inf	NA,0.538869	0.000269863	0.000542711
2	chr9:127851003:C:T	127851003	NA,T	NA,C	NA,1	NA,inf	NA,inf	NA,0.509855	0.000269669	0.000541982
2	chr9:127713635:T:G	127713635	NA,G	NA,T	NA,1	NA,inf	NA,inf	NA,0.643107	0.000269638	0.000542122
2	chr9:127131433:C:T	127131433	NA,T	NA,C	NA,1	NA,-inf	NA,inf	NA,0.566614	0.000269475	0.000541699
2	chr9:127398490:G:A	127398490	A,A	G,G	1,1	inf,inf	inf,inf	2.60966,0.00129609	0.000268977	0.000551367
2	chr9:127838042:G:A	127838042	NA,A	NA,G	NA,1	NA,inf	NA,inf	NA,0.534045	0.000268902	0.000540526
2	chr9:127981958:G:C	127981958	NA,C	NA,G	NA,1	NA,inf	NA,inf	NA,0.539066	0.000268851	0.000540221
2	chr9:127549747:T:C	127549747	NA,C	NA,T	NA,1	NA,inf	NA,inf	NA,0.463699	0.00026866	0.000539826
2	chr9:127374233:G:A	127374233	A,A	G,G	1,1	inf,-inf	inf,inf	2.50534,0.127577	0.000268551	0.000548842
2	chr9:127229063:A:T	127229063	NA,T	NA,A	NA,1	NA,-inf	NA,inf	NA,0.523739	0.000268314	0.000539367
2	chr9:127630086:G:C	127630086	NA,C	NA,G	NA,1	NA,-inf	NA,inf	NA,0.567765	0.000268002	0.000538827
2	chr9:127800572:G:A	127800572	A,NA	G,NA	1,NA	-inf,NA	inf,NA	1.20595,NA	0.00026788	0.000540598
2	chr9:127514129:C:T	127514129	NA,T	NA,C	NA,1	NA,-inf	NA,inf	NA,0.523307	0.000267839	0.000538401
2	chr9:127566520:C:T	127566520	NA,T	NA,C	NA,1	NA,inf	NA,inf	NA,0.634618	0.000267761	0.000538305
2	chr9:127779834:T:C	127779834	C,C	T,T	1,1	-inf,inf	inf,inf	2.00019,0.264245	0.000267733	0.000542595
2	chr9:127783232:G:A	127783232	NA,A	NA,G	NA,1	NA,-inf	NA,inf	NA,0.710888	0.000267705	0.000538508
2	chr9:127114699:C:T	127114699	T,NA	C,NA	1,NA	inf,NA	inf,NA	0.676009,NA	0.000267266	0.000536657
2	chr9:127515543:AC:A	127515543	A,A	AC,AC	1,1	inf,inf	inf,inf	4.26691,1.97849	0.000267116	0.00523193
2	chr9:127557931:C:T	127557931	NA,T	NA,C	NA,1	NA,-inf	NA,inf	NA,0.644329	0.00026696	0.000536966
2	chr9:127838183:A:G	127838183	NA,G	NA,A	NA,1	NA,inf	NA,inf	NA,0.528187	0.000266779	0.000536259
2	chr9:127624798:G:T	127624798	NA,T	NA,G	NA,1	NA,-inf	NA,inf	NA,0.562711	0.000266164	0.000535131
2	chr9:127942837:G:C	127942837	NA,C	NA,G	NA,1	NA,inf	NA,inf	NA,0.487679	0.000265972	0.000534451
2	chr9:127969431:T:G	127969431	G,NA	T,NA	1,NA	inf,NA	inf,NA	0.828942,NA	0.000265818	0.00053457
2	chr9:127992950:G:A	127992950	A,NA	G,NA	1,NA	-inf,NA	inf,NA	0.829684,NA	0.000265758	0.000534417
2	chr9:127857189:A:C	127857189	NA,C	NA,A	NA,1	NA,-inf	NA,inf	NA,0.533634	0.000265723	0.000534075
2	chr9:127268384:G:A	127268384	NA,A	NA,G	NA,1	NA,-inf	NA,inf	NA,0.620109	0.000265414	0.000533689
2	chr9:127845080:G:A	127845080	A,A	G,G	1,1	-inf,-inf	inf,inf	1.68391,0.0916368	0.000265217	0.000533954
2	chr9:127738184:G:A	127738184	NA,A	NA,G	NA,1	NA,inf	NA,inf	NA,0.624308	0.000265088	0.000532978
2	chr9:127731209:A:G	127731209	G,NA	A,NA	1,NA	-inf,NA	inf,NA	1.14278,NA	0.0002647	0.000533813
2	chr9:127263309:G:A	127263309	NA,A	NA,G	NA,1	NA,-inf	NA,inf	NA,0.574777	0.000264349	0.000531473
2	chr9:127571092:G:A	127571092	NA,A	NA,G	NA,1	NA,-inf	NA,inf	NA,0.489698	0.000264134	0.000530881
2	chr9:127254449:T:C	127254449	C,NA	T,NA	1,NA	inf,NA	inf,NA	0.35257,NA	0.00026412	0.000529559
2	chr9:127843069:C:A	127843069	A,A	C,C	1,1	-inf,inf	inf,inf	0.619509,1.11858	0.000263377	0.000528972
2	chr9:127386461:G:A	127386461	A,A	G,G	1,1	inf,inf	inf,inf	2.47715,0.591707	0.000263114	0.000542187
2	chr9:127623104:A:G	127623104	NA,G	NA,A	NA,1	NA,inf	NA,inf	NA,0.636738	0.00026301	0.000528815
2	chr9:127584212:G:A	127584212	NA,A	NA,G	NA,1	NA,-inf	NA,inf	NA,0.439408	0.000262612	0.000527568
2	chr9:127115610:C:A	127115610	A,NA	C,NA	1,NA	inf,NA	inf,NA	0.665489,NA	0.000262458	0.000527009
2	chr9:127354724:G:A	127354724	NA,A	NA,G	NA,1	NA,-inf	NA,inf	NA,0.478875	0.000262202	0.000526981
2	chr9:127728639:A:G	127728639	G,NA	A,NA	1,NA	-inf,NA	inf,NA	1.13649,NA	0.000262092	0.00052855
2	chr9:127709323:C:A	127709323	NA,A	NA,C	NA,1	NA,inf	NA,inf	NA,0.631786	0.000261956	0.000526715
2	chr9:127370823:G:A	127370823	NA,A	NA,G	NA,1	NA,-inf	NA,inf	NA,0.522583	0.00026193	0.00052649
2	chr9:127948469:G:A	127948469	NA,A	NA,G	NA,1	NA,inf	NA,inf	NA,0.474217	0.000261676	0.00052582
2	chr9:127378113:T:C	127378113	C,C	T,T	1,1	inf,inf	inf,inf	0.472327,0.717854	0.000261619	0.000523923
2	chr9:127938202:G:A	127938202	NA,A	NA,G	NA,1	NA,inf	NA,inf	NA,0.474796	0.000261551	0.000525571
2	chr9:127379074:G:A	127379074	A,A	G,G	1,1	inf,-inf	inf,inf	2.3655,0.244099	0.000261358	0.000532731
2	chr9:127263729:C:T	127263729	NA,T	NA,C	NA,1	NA,inf	NA,inf	NA,0.438579	0.000260995	0.000524389
2	chr9:127418099:C:T	127418099	NA,T	NA,C	NA,1	NA,inf	NA,inf	NA,0.494161	0.000260868	0.00052435
2	chr9:127604542:T:A	127604542	A,NA	T,NA	1,NA	-inf,NA	inf,NA	0.620481,NA	0.000260691	0.000523521
2	chr9:127263077:A:G	127263077	NA,G	NA,A	NA,1	NA,-inf	NA,inf	NA,0.513575	0.000260665	0.000523976
2	chr9:128016470:C:T	128016470	NA,T	NA,C	NA,1	NA,inf	NA,inf	NA,0.430179	0.000260298	0.000522986
2	chr9:127544793:C:T	127544793	NA,T	NA,C	NA,1	NA,inf	NA,inf	NA,0.574084	0.000260116	0.000523053
2	chr9:127192591:G:A	127192591	NA,A	NA,G	NA,1	NA,inf	NA,inf	NA,0.381819	0.000260084	0.000522405
2	chr9:127967511:A:G	127967511	NA,G	NA,A	NA,1	NA,-inf	NA,inf	NA,0.463057	0.000259968	0.000522368
2	chr9:127953011:C:T	127953011	NA,T	NA,C	NA,1	NA,-inf	NA,inf	NA,0.509459	0.000259957	0.000522545
2	chr9:128016478:G:A	128016478	NA,A	NA,G	NA,1	NA,inf	NA,inf	NA,0.428403	0.000259646	0.000521676
2	chr9:127974345:G:A	127974345	A,A	G,G	1,1	-inf,-inf	inf,inf	0.0196398,1.39207	0.000259488	0.000521054
2	chr9:127251348:TC:T	127251348	NA,T	NA,TC	NA,1	NA,-inf	NA,inf	NA,0.554441	0.000259346	0.000521362
2	chr9:127772175:A:G	127772175	G,G	A,A	1,1	-inf,inf	inf,inf	2.00727,0.233509	0.00025909	0.000525163
2	chr9:127259390:C:T	127259390	T,NA	C,NA	1,NA	-inf,NA	inf,NA	0.594432,NA	0.000258861	0.000519472
2	chr9:127395251:T:C	127395251	NA,C	NA,T	NA,1	NA,-inf	NA,inf	NA,0.562467	0.000258611	0.000519971
2	chr9:127903216:C:T	127903216	NA,T	NA,C	NA,1	NA,inf	NA,inf	NA,0.463423	0.000258574	0.000519559
2	chr9:127070271:C:T	127070271	NA,T	NA,C	NA,1	NA,inf	NA,inf	NA,0.434572	0.00025857	0.000519531
2	chr9:127601109:T:C	127601109	NA,C	NA,T	NA,1	NA,inf	NA,inf	NA,0.422618	0.000258533	0.000519452
2	chr9:127104704:C:T	127104704	NA,T	NA,C	NA,1	NA,-inf	NA,inf	NA,0.533931	0.000258343	0.000519315
2	chr9:127793960:C:T	127793960	T,NA	C,NA	1,NA	-inf,NA	inf,NA	1.18145,NA	0.000258063	0.000520766
2	chr9:127555929:G:T	127555929	NA,T	NA,G	NA,1	NA,inf	NA,inf	NA,0.373313	0.000257979	0.000518221
2	chr9:127766265:CA:C	127766265	NA,C	NA,CA	NA,1	NA,inf	NA,inf	NA,0.539667	0.000257751	0.00051796
2	chr9:127182091:A:G	127182091	G,G	A,A	1,1	inf,-inf	inf,inf	2.18494,0.0573116	0.000257497	0.000520362
2	chr9:127247913:C:T	127247913	NA,T	NA,C	NA,1	NA,-inf	NA,inf	NA,0.552219	0.000257268	0.000517243
2	chr9:127889732:C:T	127889732	T,NA	C,NA	1,NA	inf,NA	inf,NA	0.841572,NA	0.000256904	0.000516786
2	chr9:127631230:G:C	127631230	NA,C	NA,G	NA,1	NA,-inf	NA,inf	NA,0.534848	0.000256778	0.000516255
2	chr9:127295847:A:G	127295847	NA,G	NA,A	NA,1	NA,-inf	NA,inf	NA,0.525479	0.000256622	0.000515854
2	chr9:127897809:G:A	127897809	NA,A	NA,G	NA,1	NA,-inf	NA,inf	NA,0.480014	0.000256593	0.000515731
2	chr9:127169314:A:T	127169314	T,NA	A,NA	1,NA	-inf,NA	inf,NA	0.652105,NA	0.00025634	0.000514733
2	chr9:127278885:A:T	127278885	NA,T	NA,A	NA,1	NA,-inf	NA,inf	NA,0.552045	0.000256152	0.000514997
2	chr9:127578624:C:T	127578624	NA,T	NA,C	NA,1	NA,inf	NA,inf	NA,0.599571	0.000256127	0.0005149
2	chr9:127665966:C:T	127665966	NA,T	NA,C	NA,1	NA,inf	NA,inf	NA,0.614334	0.000255722	0.000514179
2	chr9:127191944:G:A	127191944	A,A	G,G	1,1	-inf,inf	inf,inf	2.20374,0.224707	0.000255444	0.000517478
2	chr9:127762096:A:G	127762096	G,NA	A,NA	1,NA	inf,NA	inf,NA	0.555196,NA	0.000255427	0.00051272
2	chr9:127835934:T:A	127835934	NA,A	NA,T	NA,1	NA,-inf	NA,inf	NA,0.501563	0.000255326	0.000513268
2	chr9:127267721:T:C	127267721	NA,C	NA,T	NA,1	NA,-inf	NA,inf	NA,0.499007	0.000255274	0.000513136
2	chr9:127622419:G:A	127622419	NA,A	NA,G	NA,1	NA,-inf	NA,inf	NA,0.414915	0.000255185	0.000512659
2	chr9:127476550:A:G	127476550	NA,G	NA,A	NA,1	NA,inf	NA,inf	NA,0.584835	0.000255089	0.00051258
2	chr9:127316323:C:T	127316323	NA,T	NA,C	NA,1	NA,-inf	NA,inf	NA,0.500284	0.000254944	0.000512422
2	chr9:127859831:A:G	127859831	G,NA	A,NA	1,NA	inf,NA	inf,NA	0.826632,NA	0.000254865	0.000512573
2	chr9:127852939:G:A	127852939	NA,A	NA,G	NA,1	NA,inf	NA,inf	NA,0.466602	0.000254714	0.000511753
2	chr9:127274090:A:G	127274090	NA,G	NA,A	NA,1	NA,-inf	NA,inf	NA,0.491888	0.0002545	0.000511594
2	chr9:127285437:A:G	127285437	NA,G	NA,A	NA,1	NA,-inf	NA,inf	NA,0.484462	0.000254086	0.000510655
2	chr9:127709981:C:G	127709981	NA,G	NA,C	NA,1	NA,inf	NA,inf	NA,0.492218	0.000253769	0.000509959
2	chr9:127081378:T:G	127081378	NA,G	NA,T	NA,1	NA,-inf	NA,inf	NA,0.587546	0.000253754	0.000510256
2	chr9:127374954:A:G	127374954	NA,G	NA,A	NA,1	NA,inf	NA,inf	NA,0.408004	0.000253159	0.000508631
2	chr9:127781479:C:T	127781479	NA,T	NA,C	NA,1	NA,-inf	NA,inf	NA,0.46721	0.000252931	0.000508361
2	chr9:127025558:G:A	127025558	NA,A	NA,G	NA,1	NA,inf	NA,inf	NA,0.415491	0.000252837	0.000508006
2	chr9:127087076:C:T	127087076	NA,T	NA,C	NA,1	NA,-inf	NA,inf	NA,0.586359	0.000252832	0.000508395
2	chr9:127873261:A:G	127873261	NA,G	NA,A	NA,1	NA,inf	NA,inf	NA,0.527351	0.000252513	0.00050768
2	chr9:127790860:C:T	127790860	T,NA	C,NA	1,NA	-inf,NA	inf,NA	1.16431,NA	0.00025223	0.000508969
2	chr9:127831660:C:T	127831660	NA,T	NA,C	NA,1	NA,inf	NA,inf	NA,0.546746	0.000252201	0.000506922
2	chr9:127174306:AAAGAAAG:A	127174306	NA,A	NA,AAAGAAAG	NA,1	NA,-inf	NA,inf	NA,0.586119	0.000252007	0.000506776
2	chr9:127100988:T:C	127100988	C,NA	T,NA	1,NA	inf,NA	inf,NA	0.641881,NA	0.000251936	0.000505893
2	chr9:127275126:A:G	127275126	NA,G	NA,A	NA,1	NA,-inf	NA,inf	NA,0.483316	0.000251917	0.0005064
2	chr9:127802304:C:T	127802304	T,NA	C,NA	1,NA	-inf,NA	inf,NA	1.15982,NA	0.000251787	0.000508046
2	chr9:127306010:C:T	127306010	NA,T	NA,C	NA,1	NA,-inf	NA,inf	NA,0.57733	0.000251207	0.000505116
2	chr9:127138312:T:C	127138312	C,NA	T,NA	1,NA	inf,NA	inf,NA	0.640775,NA	0.000251037	0.000504093
2	chr9:127549397:ACACT:A	127549397	NA,A	NA,ACACT	NA,1	NA,inf	NA,inf	NA,0.579605	0.000251033	0.000504611
2	chr9:127870247:G:C	127870247	NA,C	NA,G	NA,1	NA,-inf	NA,inf	NA,0.484721	0.000250943	0.000504445
2	chr9:127844469:G:A	127844469	NA,A	NA,G	NA,1	NA,-inf	NA,inf	NA,0.421726	0.00025082	0.000504054
2	chr9:127696327:C:T	127696327	NA,T	NA,C	NA,1	NA,-inf	NA,inf	NA,0.401556	0.000250771	0.000503795
2	chr9:127074385:A:G	127074385	G,G	A,A	1,1	inf,-inf	inf,inf	1.94383,0.459038	0.000250323	0.000505412
2	chr9:127477755:A:C	127477755	NA,C	NA,A	NA,1	NA,inf	NA,inf	NA,0.568505	0.000250091	0.00050254
2	chr9:127327000:T:C	127327000	NA,C	NA,T	NA,1	NA,inf	NA,inf	NA,0.469906	0.00024986	0.000502119
2	chr9:127781024:G:A	127781024	NA,A	NA,G	NA,1	NA,-inf	NA,inf	NA,0.486135	0.000249746	0.000502257
2	chr9:127607447:T:C	127607447	NA,C	NA,T	NA,1	NA,inf	NA,inf	NA,0.625692	0.00024964	0.000501982
2	chr9:127546701:C:T	127546701	T,NA	C,NA	1,NA	inf,NA	inf,NA	0.998741,NA	0.000249625	0.000502976
2	chr9:127507507:A:G	127507507	G,G	A,A	1,1	inf,inf	inf,inf	4.79558,1.56007	0.000249401	0.00707353
2	chr9:127561206:G:T	127561206	T,T	G,G	1,1	-inf,-inf	inf,inf	2.5434,0.173966	0.000249213	0.000517748
2	chr9:127669020:TA:T	127669020	NA,T	NA,TA	NA,1	NA,inf	NA,inf	NA,0.585212	0.00024901	0.000500653
2	chr9:127566503:C:G	127566503	NA,G	NA,C	NA,1	NA,-inf	NA,inf	NA,0.53407	0.000248334	0.000499337
2	chr9:127866386:T:C	127866386	C,C	T,T	1,1	inf,inf	inf,inf	0.966916,0.433469	0.00024824	0.000497984
2	chr9:127814197:G:A	127814197	NA,A	NA,G	NA,1	NA,-inf	NA,inf	NA,0.421736	0.000247761	0.000497863
2	chr9:127082262:G:A	127082262	A,A	G,G	1,1	inf,-inf	inf,inf	1.97318,0.423554	0.000247638	0.000500089
2	chr9:127194429:T:G	127194429	NA,G	NA,T	NA,1	NA,-inf	NA,inf	NA,0.538485	0.000247462	0.000497624
2	chr9:127075285:T:C	127075285	C,C	T,T	1,1	inf,-inf	inf,inf	1.95456,0.350314	0.000247146	0.000498657
2	chr9:127476297:A:G	127476297	NA,G	NA,A	NA,1	NA,inf	NA,inf	NA,0.394972	0.000247079	0.000496428
2	chr9:127267948:T:C	127267948	NA,C	NA,T	NA,1	NA,-inf	NA,inf	NA,0.473809	0.00024705	0.000496603
2	chr9:127115700:T:G	127115700	G,NA	T,NA	1,NA	inf,NA	inf,NA	0.629561,NA	0.000246724	0.000495433
2	chr9:127448930:C:T	127448930	NA,T	NA,C	NA,1	NA,inf	NA,inf	NA,0.558701	0.000246714	0.000495748
2	chr9:128007354:G:A	128007354	NA,A	NA,G	NA,1	NA,-inf	NA,inf	NA,0.483579	0.000246017	0.000494583
2	chr9:127185617:A:G	127185617	NA,G	NA,A	NA,1	NA,-inf	NA,inf	NA,0.516608	0.00024567	0.000493913
2	chr9:127125069:T:G	127125069	G,NA	T,NA	1,NA	inf,NA	inf,NA	0.627482,NA	0.000245663	0.000493306
2	chr9:127802471:G:A	127802471	NA,A	NA,G	NA,1	NA,inf	NA,inf	NA,0.493908	0.00024549	0.000493354
2	chr9:127184463:T:C	127184463	C,C	T,T	1,1	inf,inf	inf,inf	2.16394,0.0018656	0.000245432	0.000496008
2	chr9:127262802:G:A	127262802	NA,A	NA,G	NA,1	NA,-inf	NA,inf	NA,0.464842	0.000245407	0.000493319
2	chr9:127500318:G:A	127500318	A,A	G,G	1,1	inf,inf	inf,inf	3.75364,1.64657	0.000244939	0.00132265
2	chr9:127712618:C:T	127712618	NA,T	NA,C	NA,1	NA,inf	NA,inf	NA,0.466452	0.000244927	0.000492206
2	chr9:127327925:G:A	127327925	NA,A	NA,G	NA,1	NA,-inf	NA,inf	NA,0.460327	0.000244881	0.000492168
2	chr9:127949222:G:A	127949222	NA,A	NA,G	NA,1	NA,inf	NA,inf	NA,0.425301	0.000244868	0.000492056
2	chr9:127579105:C:T	127579105	NA,T	NA,C	NA,1	NA,inf	NA,inf	NA,0.561938	0.000244779	0.000492084
2	chr9:127404782:C:T	127404782	NA,T	NA,C	NA,1	NA,inf	NA,inf	NA,0.339483	0.00024447	0.00049106
2	chr9:127649089:C:T	127649089	NA,T	NA,C	NA,1	NA,inf	NA,inf	NA,0.438322	0.00024433	0.000491013
2	chr9:127896184:C:T	127896184	NA,T	NA,C	NA,1	NA,inf	NA,inf	NA,0.428781	0.000243904	0.0004901
2	chr9:127906147:G:A	127906147	NA,A	NA,G	NA,1	NA,inf	NA,inf	NA,0.414007	0.000243747	0.000489838
2	chr9:127707755:G:C	127707755	NA,C	NA,G	NA,1	NA,-inf	NA,inf	NA,0.45813	0.000243585	0.000489845
2	chr9:127709485:G:T	127709485	NA,T	NA,G	NA,1	NA,-inf	NA,inf	NA,0.457744	0.000243531	0.000489736
2	chr9:127974660:C:T	127974660	NA,T	NA,C	NA,1	NA,inf	NA,inf	NA,0.458899	0.00024298	0.000488234
2	chr9:127551352:G:A	127551352	NA,A	NA,G	NA,1	NA,inf	NA,inf	NA,0.379494	0.000242768	0.000487791
2	chr9:127947135:C:T	127947135	NA,T	NA,C	NA,1	NA,inf	NA,inf	NA,0.417482	0.000242181	0.000486659
2	chr9:127027219:T:C	127027219	NA,C	NA,T	NA,1	NA,inf	NA,inf	NA,0.386401	0.000242159	0.000486591
2	chr9:127183118:G:A	127183118	NA,A	NA,G	NA,1	NA,-inf	NA,inf	NA,0.503597	0.000242159	0.000486848
2	chr9:127264031:TC:T	127264031	NA,T	NA,TC	NA,1	NA,-inf	NA,inf	NA,0.546564	0.000242088	0.000486776
2	chr9:127578148:G:A	127578148	NA,A	NA,G	NA,1	NA,inf	NA,inf	NA,0.552284	0.000241962	0.00048642
2	chr9:127079711:G:A	127079711	NA,A	NA,G	NA,1	NA,-inf	NA,inf	NA,0.549274	0.000241956	0.000486522
2	chr9:127171205:G:A	127171205	NA,A	NA,G	NA,1	NA,-inf	NA,inf	NA,0.49411	0.000241928	0.000486344
2	chr9:127924140:A:G	127924140	NA,G	NA,A	NA,1	NA,-inf	NA,inf	NA,0.450473	0.000241738	0.000485921
2	chr9:127477697:C:T	127477697	NA,T	NA,C	NA,1	NA,inf	NA,inf	NA,0.378668	0.000241734	0.000485693
2	chr9:127519654:T:C	127519654	NA,C	NA,T	NA,1	NA,inf	NA,inf	NA,0.378257	0.000241707	0.000485639
2	chr9:127119145:C:T	127119145	NA,T	NA,C	NA,1	NA,-inf	NA,inf	NA,0.472777	0.000241649	0.000485736
2	chr9:127273642:TG:T	127273642	T,NA	TG,NA	1,NA	inf,NA	inf,NA	0.94319,NA	0.000241381	0.00048593
2	chr9:127387124:G:A	127387124	A,A	G,G	1,1	inf,inf	inf,inf	0.632667,0.574978	0.000241193	0.000483128
2	chr9:127783771:T:C	127783771	NA,C	NA,T	NA,1	NA,-inf	NA,inf	NA,0.621779	0.000241026	0.000484801
2	chr9:127322676:C:T	127322676	NA,T	NA,C	NA,1	NA,-inf	NA,inf	NA,0.442181	0.000240933	0.000484222
2	chr9:127620745:G:A	127620745	NA,A	NA,G	NA,1	NA,inf	NA,inf	NA,0.562164	0.000240743	0.000484027
2	chr9:127646749:G:A	127646749	NA,A	NA,G	NA,1	NA,-inf	NA,inf	NA,0.371383	0.000240658	0.000483492
2	chr9:127668973:AATACAAAAATTAGCTGAGTGTGGTGGCGTGCGCCTATAGT:A	127668973	NA,A	NA,AATACAAAAATTAGCTGAGTGTGGTGGCGTGCGCCTATAGT	NA,1	NA,inf	NA,inf	NA,0.556598	0.00024065	0.000483837
2	chr9:127787484:C:T	127787484	T,NA	C,NA	1,NA	-inf,NA	inf,NA	1.12787,NA	0.000240449	0.000485135
2	chr9:127286600:T:G	127286600	NA,G	NA,T	NA,1	NA,-inf	NA,inf	NA,0.501641	0.000240433	0.000483347
2	chr9:127286598:C:A	127286598	NA,A	NA,C	NA,1	NA,-inf	NA,inf	NA,0.501071	0.000240264	0.000483008
2	chr9:127214910:A:G	127214910	NA,G	NA,A	NA,1	NA,-inf	NA,inf	NA,0.48596	0.000240027	0.000482519
2	chr9:127516260:G:A	127516260	A,A	G,G	1,1	inf,inf	inf,inf	3.93332,0.374582	0.000239227	0.000685221
2	chr9:127499797:A:G	127499797	G,G	A,A	1,1	inf,inf	inf,inf	4.01036,1.48581	0.000239165	0.00154919
2	chr9:127082545:C:T	127082545	T,T	C,C	1,1	inf,-inf	inf,inf	1.95123,0.420382	0.000239075	0.000482769
2	chr9:127685526:C:T	127685526	NA,T	NA,C	NA,1	NA,inf	NA,inf	NA,0.549911	0.000238838	0.000480193
2	chr9:127788540:C:T	127788540	T,NA	C,NA	1,NA	-inf,NA	inf,NA	1.12252,NA	0.000238728	0.000481654
2	chr9:127132496:C:T	127132496	T,NA	C,NA	1,NA	inf,NA	inf,NA	0.914669,NA	0.000238584	0.000480189
2	chr9:127579390:G:A	127579390	NA,A	NA,G	NA,1	NA,-inf	NA,inf	NA,0.412272	0.000238462	0.000479287
2	chr9:127486372:C:T	127486372	NA,T	NA,C	NA,1	NA,inf	NA,inf	NA,0.368561	0.00023846	0.000479119
2	chr9:127496869:T:C	127496869	NA,C	NA,T	NA,1	NA,inf	NA,inf	NA,0.368561	0.00023846	0.000479119
2	chr9:127857921:T:C	127857921	NA,C	NA,T	NA,1	NA,inf	NA,inf	NA,0.420777	0.000238367	0.000479126
2	chr9:127284437:T:G	127284437	NA,G	NA,T	NA,1	NA,-inf	NA,inf	NA,0.454014	0.000238181	0.000478766
2	chr9:127100007:G:A	127100007	NA,A	NA,G	NA,1	NA,inf	NA,inf	NA,0.375317	0.000238092	0.000478426
2	chr9:127708496:T:A	127708496	NA,A	NA,T	NA,1	NA,inf	NA,inf	NA,0.444242	0.000237935	0.000478158
2	chr9:127507910:G:A	127507910	NA,A	NA,G	NA,1	NA,inf	NA,inf	NA,0.366416	0.000237858	0.000477908
2	chr9:127856642:T:C	127856642	NA,C	NA,T	NA,1	NA,-inf	NA,inf	NA,0.451313	0.000237702	0.000477768
2	chr9:127957558:C:T	127957558	NA,T	NA,C	NA,1	NA,inf	NA,inf	NA,0.404017	0.000237699	0.000477675
2	chr9:127403567:C:T	127403567	NA,T	NA,C	NA,1	NA,inf	NA,inf	NA,0.320177	0.000237558	0.000477189
2	chr9:127970556:A:G	127970556	NA,G	NA,A	NA,1	NA,inf	NA,inf	NA,0.437691	0.000237542	0.000477328
2	chr9:127096424:C:T	127096424	NA,T	NA,C	NA,1	NA,-inf	NA,inf	NA,0.459261	0.00023753	0.000477456
2	chr9:127856098:T:C	127856098	C,C	T,T	1,1	inf,inf	inf,inf	1.11361,0.251912	0.000237369	0.000476321
2	chr9:127527613:C:A	127527613	NA,A	NA,C	NA,1	NA,inf	NA,inf	NA,0.360508	0.000237368	0.0004769
2	chr9:127208925:G:A	127208925	NA,A	NA,G	NA,1	NA,-inf	NA,inf	NA,0.485048	0.000237338	0.00047713
2	chr9:127841367:C:A	127841367	NA,A	NA,C	NA,1	NA,inf	NA,inf	NA,0.426674	0.000236596	0.000475345
2	chr9:127263293:C:T	127263293	NA,T	NA,C	NA,1	NA,-inf	NA,inf	NA,0.448763	0.00023659	0.000475529
2	chr9:127740788:C:A	127740788	NA,A	NA,C	NA,1	NA,-inf	NA,inf	NA,0.442143	0.000236547	0.000475684
2	chr9:127356814:A:G	127356814	NA,G	NA,A	NA,1	NA,-inf	NA,inf	NA,0.531687	0.000236427	0.000475421
2	chr9:127711518:C:T	127711518	NA,T	NA,C	NA,1	NA,-inf	NA,inf	NA,0.434679	0.000236324	0.000475235
2	chr9:127153856:T:C	127153856	NA,C	NA,T	NA,1	NA,-inf	NA,inf	NA,0.555802	0.000236211	0.000475038
2	chr9:127256944:T:C	127256944	NA,C	NA,T	NA,1	NA,-inf	NA,inf	NA,0.43224	0.000236157	0.000474722
2	chr9:127706059:G:A	127706059	NA,A	NA,G	NA,1	NA,-inf	NA,inf	NA,0.403947	0.000236056	0.000474499
2	chr9:127814853:T:C	127814853	NA,C	NA,T	NA,1	NA,inf	NA,inf	NA,0.456792	0.000235994	0.000474296
2	chr9:127709900:A:C	127709900	NA,C	NA,A	NA,1	NA,-inf	NA,inf	NA,0.433294	0.00023592	0.000474422
2	chr9:127139886:C:T	127139886	NA,T	NA,C	NA,1	NA,-inf	NA,inf	NA,0.366469	0.000235786	0.000473676
2	chr9:127308293:T:C	127308293	C,C	T,T	1,1	inf,-inf	inf,inf	1.50513,0.48872	0.000235765	0.000474293
2	chr9:127911813:A:G	127911813	NA,G	NA,A	NA,1	NA,-inf	NA,inf	NA,0.369247	0.000235759	0.000473751
2	chr9:127073802:G:A	127073802	A,A	G,G	1,1	inf,-inf	inf,inf	1.96172,0.401557	0.000235566	0.00047573
2	chr9:127576000:G:A	127576000	NA,A	NA,G	NA,1	NA,inf	NA,inf	NA,0.528678	0.000235005	0.000472429
2	chr9:127990545:C:T	127990545	NA,T	NA,C	NA,1	NA,-inf	NA,inf	NA,0.407258	0.000234952	0.000472215
2	chr9:127198263:G:C	127198263	NA,C	NA,G	NA,1	NA,-inf	NA,inf	NA,0.495033	0.000234884	0.000472317
2	chr9:127746547:A:G	127746547	NA,G	NA,A	NA,1	NA,inf	NA,inf	NA,0.413092	0.000234839	0.000471807
2	chr9:127374476:T:C	127374476	C,C	T,T	1,1	inf,inf	inf,inf	0.320014,0.998419	0.000234725	0.000470353
2	chr9:127214223:T:A	127214223	NA,A	NA,T	NA,1	NA,-inf	NA,inf	NA,0.422936	0.000234595	0.000471497
2	chr9:127907640:A:C	127907640	NA,C	NA,A	NA,1	NA,inf	NA,inf	NA,0.394265	0.000234525	0.000471302
2	chr9:127333498:A:G	127333498	NA,G	NA,A	NA,1	NA,inf	NA,inf	NA,0.480215	0.00023431	0.000471012
2	chr9:127905572:C:A	127905572	NA,A	NA,C	NA,1	NA,-inf	NA,inf	NA,0.448234	0.000234254	0.000470906
2	chr9:127707621:T:G	127707621	NA,G	NA,T	NA,1	NA,inf	NA,inf	NA,0.430682	0.000234243	0.00047074
2	chr9:127880625:G:T	127880625	NA,T	NA,G	NA,1	NA,-inf	NA,inf	NA,0.411725	0.000233981	0.000470093
2	chr9:127744627:C:T	127744627	T,NA	C,NA	1,NA	-inf,NA	inf,NA	0.844097,NA	0.00023389	0.000470682
2	chr9:127536887:G:A	127536887	NA,A	NA,G	NA,1	NA,inf	NA,inf	NA,0.488373	0.000233813	0.000470139
2	chr9:127761259:G:A	127761259	NA,A	NA,G	NA,1	NA,-inf	NA,inf	NA,0.349975	0.000233579	0.000469285
2	chr9:127574415:C:T	127574415	NA,T	NA,C	NA,1	NA,inf	NA,inf	NA,0.522643	0.000233347	0.000469095
2	chr9:127773524:A:G	127773524	NA,G	NA,A	NA,1	NA,inf	NA,inf	NA,0.459804	0.000233346	0.000468942
2	chr9:127287847:A:G	127287847	G,NA	A,NA	1,NA	inf,NA	inf,NA	0.837797,NA	0.000233289	0.000469518
2	chr9:127047455:T:G	127047455	NA,G	NA,T	NA,1	NA,-inf	NA,inf	NA,0.523032	0.000232989	0.000468525
2	chr9:127354001:G:A	127354001	NA,A	NA,G	NA,1	NA,-inf	NA,inf	NA,0.476793	0.000232561	0.000467576
2	chr9:127532760:C:T	127532760	NA,T	NA,C	NA,1	NA,inf	NA,inf	NA,0.481798	0.000232121	0.000466734
2	chr9:127741301:C:T	127741301	NA,T	NA,C	NA,1	NA,-inf	NA,inf	NA,0.470583	0.000232094	0.000466667
2	chr9:127235163:T:A	127235163	A,A	T,T	1,1	-inf,inf	inf,inf	0.946274,0.321432	0.000231964	0.000464918
2	chr9:127753092:G:A	127753092	A,A	G,G	1,1	-inf,inf	inf,inf	1.67492,0.419535	0.000231921	0.000468325
2	chr9:127757678:G:A	127757678	A,NA	G,NA	1,NA	-inf,NA	inf,NA	0.835434,NA	0.000231848	0.000466553
2	chr9:127350958:G:A	127350958	NA,A	NA,G	NA,1	NA,-inf	NA,inf	NA,0.433095	0.000231758	0.000465834
2	chr9:127828553:G:A	127828553	A,A	G,G	1,1	inf,inf	inf,inf	0.918694,0.828142	0.000231518	0.000465465
2	chr9:127326327:C:G	127326327	NA,G	NA,C	NA,1	NA,-inf	NA,inf	NA,0.41556	0.000231429	0.000465135
2	chr9:127880635:C:T	127880635	NA,T	NA,C	NA,1	NA,-inf	NA,inf	NA,0.402813	0.000231372	0.000464853
2	chr9:127231766:G:A	127231766	NA,A	NA,G	NA,1	NA,-inf	NA,inf	NA,0.503664	0.00023128	0.00046502
2	chr9:127707656:G:A	127707656	NA,A	NA,G	NA,1	NA,inf	NA,inf	NA,0.419091	0.000230854	0.000463932
2	chr9:127628358:A:G	127628358	NA,G	NA,A	NA,1	NA,inf	NA,inf	NA,0.394454	0.000230743	0.000463718
2	chr9:127045263:G:A	127045263	NA,A	NA,G	NA,1	NA,inf	NA,inf	NA,0.368092	0.000230536	0.000463319
2	chr9:127049429:T:C	127049429	NA,C	NA,T	NA,1	NA,-inf	NA,inf	NA,0.510756	0.000230161	0.00046283
2	chr9:127999433:T:A	127999433	NA,A	NA,T	NA,1	NA,inf	NA,inf	NA,0.336712	0.00023011	0.000462388
2	chr9:127621153:C:T	127621153	NA,T	NA,C	NA,1	NA,inf	NA,inf	NA,0.365939	0.000230071	0.000462301
2	chr9:127370068:T:A	127370068	NA,A	NA,T	NA,1	NA,inf	NA,inf	NA,0.410348	0.000230045	0.000462385
2	chr9:127580087:GT:G	127580087	NA,G	NA,GT	NA,1	NA,-inf	NA,inf	NA,0.568587	0.000230033	0.000462775
2	chr9:127776499:C:T	127776499	NA,T	NA,C	NA,1	NA,inf	NA,inf	NA,0.446868	0.000229827	0.000461869
2	chr9:127325018:G:T	127325018	NA,T	NA,G	NA,1	NA,-inf	NA,inf	NA,0.407237	0.000229753	0.000461763
2	chr9:127132404:A:G	127132404	NA,G	NA,A	NA,1	NA,-inf	NA,inf	NA,0.524569	0.000229541	0.0004616
2	chr9:127795217:A:G	127795217	G,NA	A,NA	1,NA	-inf,NA	inf,NA	1.10024,NA	0.000229515	0.000463069
2	chr9:127322283:C:G	127322283	NA,G	NA,C	NA,1	NA,-inf	NA,inf	NA,0.407899	0.000229342	0.000460942
2	chr9:127936572:G:A	127936572	NA,A	NA,G	NA,1	NA,-inf	NA,inf	NA,0.371961	0.000229067	0.00046031
2	chr9:127620325:G:A	127620325	NA,A	NA,G	NA,1	NA,inf	NA,inf	NA,0.519386	0.00022898	0.00046038
2	chr9:128022274:C:T	128022274	NA,T	NA,C	NA,1	NA,inf	NA,inf	NA,0.336017	0.000228977	0.000460105
2	chr9:127877627:G:T	127877627	NA,T	NA,G	NA,1	NA,-inf	NA,inf	NA,0.378564	0.000228975	0.000460177
2	chr9:127933644:G:A	127933644	A,A	G,G	1,1	-inf,-inf	inf,inf	0.00706975,1.38055	0.000228905	0.000459849
2	chr9:127241987:C:T	127241987	NA,T	NA,C	NA,1	NA,-inf	NA,inf	NA,0.403157	0.000228492	0.000459232
2	chr9:127616161:A:G	127616161	NA,G	NA,A	NA,1	NA,inf	NA,inf	NA,0.355138	0.000228356	0.000458846
2	chr9:127154970:G:A	127154970	NA,A	NA,G	NA,1	NA,inf	NA,inf	NA,0.398171	0.000228345	0.000458893
2	chr9:127880580:C:T	127880580	NA,T	NA,C	NA,1	NA,-inf	NA,inf	NA,0.467017	0.000228202	0.000458812
2	chr9:127367204:C:T	127367204	NA,T	NA,C	NA,1	NA,-inf	NA,inf	NA,0.428489	0.000228158	0.000458617
2	chr9:127701731:G:A	127701731	NA,A	NA,G	NA,1	NA,inf	NA,inf	NA,0.383036	0.000227966	0.000458135
2	chr9:127120146:C:T	127120146	T,T	C,C	1,1	-inf,inf	inf,inf	0.475204,1.04105	0.000227855	0.000457202
2	chr9:127343553:G:T	127343553	NA,T	NA,G	NA,1	NA,-inf	NA,inf	NA,0.418616	0.000227681	0.000457638
2	chr9:127306366:C:T	127306366	NA,T	NA,C	NA,1	NA,inf	NA,inf	NA,0.397667	0.000227664	0.000457525
2	chr9:127351916:A:G	127351916	NA,G	NA,A	NA,1	NA,-inf	NA,inf	NA,0.416672	0.000227255	0.000456782
2	chr9:127774650:G:A	127774650	NA,A	NA,G	NA,1	NA,inf	NA,inf	NA,0.437129	0.000227124	0.000456441
2	chr9:127497187:C:T	127497187	NA,T	NA,C	NA,1	NA,inf	NA,inf	NA,0.330822	0.000226939	0.000455983
2	chr9:127377398:A:C	127377398	NA,C	NA,A	NA,1	NA,-inf	NA,inf	NA,0.422159	0.000226691	0.000455668
2	chr9:127677472:A:G	127677472	NA,G	NA,A	NA,1	NA,inf	NA,inf	NA,0.353865	0.000226665	0.00045546
2	chr9:127350921:A:G	127350921	NA,G	NA,A	NA,1	NA,-inf	NA,inf	NA,0.413972	0.000226432	0.000455129
2	chr9:127325916:A:G	127325916	NA,G	NA,A	NA,1	NA,-inf	NA,inf	NA,0.397628	0.000226432	0.000455093
2	chr9:127762313:C:T	127762313	NA,T	NA,C	NA,1	NA,-inf	NA,inf	NA,0.402653	0.000226305	0.000455049
2	chr9:127312981:G:A	127312981	NA,A	NA,G	NA,1	NA,-inf	NA,inf	NA,0.446714	0.0002263	0.000454932
2	chr9:127124729:A:G	127124729	NA,G	NA,A	NA,1	NA,-inf	NA,inf	NA,0.42713	0.00022618	0.000454642
2	chr9:127919740:A:T	127919740	NA,T	NA,A	NA,1	NA,inf	NA,inf	NA,0.362441	0.000225868	0.000453889
2	chr9:127349799:T:C	127349799	NA,C	NA,T	NA,1	NA,-inf	NA,inf	NA,0.411673	0.000225801	0.000453858
2	chr9:127143770:A:T	127143770	NA,T	NA,A	NA,1	NA,inf	NA,inf	NA,0.394802	0.000225759	0.000453838
2	chr9:127881440:GA:G	127881440	NA,G	NA,GA	NA,1	NA,-inf	NA,inf	NA,0.382481	0.000225629	0.000453324
2	chr9:127069856:A:G	127069856	G,G	A,A	1,1	inf,-inf	inf,inf	1.87894,0.449158	0.000225593	0.000455403
2	chr9:127575252:G:A	127575252	NA,A	NA,G	NA,1	NA,inf	NA,inf	NA,0.492791	0.000225421	0.000453159
2	chr9:127133097:G:C	127133097	C,NA	G,NA	1,NA	inf,NA	inf,NA	0.287714,NA	0.000225316	0.000451875
2	chr9:127138791:A:G	127138791	G,G	A,A	1,1	inf,-inf	inf,inf	2.02023,0.303915	0.000225284	0.000455183
2	chr9:127570776:G:A	127570776	NA,A	NA,G	NA,1	NA,-inf	NA,inf	NA,0.450694	0.000225018	0.000452422
2	chr9:127564593:T:C	127564593	C,NA	T,NA	1,NA	-inf,NA	inf,NA	0.48887,NA	0.000224906	0.0004515
2	chr9:127880843:T:C	127880843	NA,C	NA,T	NA,1	NA,-inf	NA,inf	NA,0.377563	0.000224358	0.000450772
2	chr9:128020540:C:T	128020540	NA,T	NA,C	NA,1	NA,inf	NA,inf	NA,0.320327	0.000224349	0.000450811
2	chr9:127843106:C:T	127843106	T,T	C,C	1,1	inf,inf	inf,inf	1.05617,0.319918	0.000224328	0.000450163
2	chr9:127728414:TCTA:T	127728414	NA,T	NA,TCTA	NA,1	NA,inf	NA,inf	NA,0.390378	0.000224299	0.000450757
2	chr9:127473006:AC:A	127473006	NA,A	NA,AC	NA,1	NA,-inf	NA,inf	NA,0.501959	0.000224184	0.000450832
2	chr9:127140903:C:T	127140903	T,T	C,C	1,1	inf,-inf	inf,inf	2.13273,0.156772	0.000224079	0.000453292
2	chr9:127250335:A:G	127250335	NA,G	NA,A	NA,1	NA,-inf	NA,inf	NA,0.341978	0.000224055	0.000450319
2	chr9:127911780:T:C	127911780	NA,C	NA,T	NA,1	NA,inf	NA,inf	NA,0.353797	0.000223875	0.000449936
2	chr9:127105694:C:T	127105694	NA,T	NA,C	NA,1	NA,-inf	NA,inf	NA,0.481594	0.000223843	0.000450082
2	chr9:127096905:G:A	127096905	NA,A	NA,G	NA,1	NA,inf	NA,inf	NA,0.479019	0.000223577	0.000449562
2	chr9:127415956:C:T	127415956	NA,T	NA,C	NA,1	NA,inf	NA,inf	NA,0.263397	0.000223421	0.000448798
2	chr9:127155166:A:G	127155166	NA,G	NA,A	NA,1	NA,-inf	NA,inf	NA,0.418894	0.000223348	0.00044897
2	chr9:127926166:TTTTC:T	127926166	NA,T	NA,TTTTC	NA,1	NA,inf	NA,inf	NA,0.317427	0.000223347	0.000448807
2	chr9:127561139:G:A	127561139	NA,A	NA,G	NA,1	NA,-inf	NA,inf	NA,0.345484	0.000222809	0.000447813
2	chr9:127864099:C:T	127864099	T,T	C,C	1,1	inf,inf	inf,inf	1.3366,0.427413	0.000222753	0.000448437
2	chr9:127119072:GAC:G	127119072	NA,G	NA,GAC	NA,1	NA,-inf	NA,inf	NA,0.441054	0.000222718	0.000447762
2	chr9:127628551:C:T	127628551	NA,T	NA,C	NA,1	NA,-inf	NA,inf	NA,0.443855	0.000222678	0.000447717
2	chr9:127360410:T:C	127360410	NA,C	NA,T	NA,1	NA,inf	NA,inf	NA,0.314032	0.000222669	0.000447369
2	chr9:127358436:G:A	127358436	NA,A	NA,G	NA,1	NA,-inf	NA,inf	NA,0.407939	0.000222634	0.000447512
2	chr9:127395498:G:C	127395498	C,C	G,G	1,1	inf,inf	inf,inf	2.50421,0.0564205	0.000222511	0.00045622
2	chr9:127265346:TA:T	127265346	T,NA	TA,NA	1,NA	-inf,NA	inf,NA	0.504678,NA	0.000222493	0.000446568
2	chr9:127475448:G:A	127475448	NA,A	NA,G	NA,1	NA,inf	NA,inf	NA,0.309047	0.000222477	0.000447009
2	chr9:127047089:C:T	127047089	NA,T	NA,C	NA,1	NA,-inf	NA,inf	NA,0.480955	0.000222393	0.0004472
2	chr9:127467494:C:T	127467494	NA,T	NA,C	NA,1	NA,inf	NA,inf	NA,0.314581	0.000222297	0.000446662
2	chr9:127753275:T:C	127753275	C,C	T,T	1,1	-inf,inf	inf,inf	1.66437,0.398244	0.000222213	0.000448722
2	chr9:128019351:T:C	128019351	NA,C	NA,T	NA,1	NA,inf	NA,inf	NA,0.311373	0.000222067	0.000446226
2	chr9:127311543:G:A	127311543	NA,A	NA,G	NA,1	NA,-inf	NA,inf	NA,0.430096	0.000222063	0.000446417
2	chr9:127789718:A:G	127789718	G,NA	A,NA	1,NA	inf,NA	inf,NA	0.837028,NA	0.000222059	0.000447121
2	chr9:127753651:TCTCTCC:T	127753651	T,NA	TCTCTCC,NA	1,NA	inf,NA	inf,NA	0.839296,NA	0.000222055	0.000446866
2	chr9:127753549:T:C	127753549	C,C	T,T	1,1	-inf,inf	inf,inf	1.66941,0.389843	0.00022193	0.00044816
2	chr9:127574621:G:C	127574621	NA,C	NA,G	NA,1	NA,-inf	NA,inf	NA,0.440566	0.000221897	0.000446148
2	chr9:127718739:G:A	127718739	A,NA	G,NA	1,NA	-inf,NA	inf,NA	0.478165,NA	0.000221817	0.000445319
2	chr9:127552527:T:C	127552527	NA,C	NA,T	NA,1	NA,-inf	NA,inf	NA,0.374994	0.000221766	0.000445786
2	chr9:127631017:T:A	127631017	NA,A	NA,T	NA,1	NA,inf	NA,inf	NA,0.335426	0.00022151	0.000445107
2	chr9:127527454:C:T	127527454	NA,T	NA,C	NA,1	NA,inf	NA,inf	NA,0.313509	0.000221493	0.00044505
2	chr9:127586473:A:ATT	127586473	NA,ATT	NA,A	NA,1	NA,-inf	NA,inf	NA,0.435978	0.00022147	0.000445281
2	chr9:127095328:G:A	127095328	NA,A	NA,G	NA,1	NA,-inf	NA,inf	NA,0.406016	0.0002214	0.000445031
2	chr9:127095136:C:T	127095136	T,NA	C,NA	1,NA	inf,NA	inf,NA	0.86085,NA	0.000221204	0.000445177
2	chr9:127998786:G:A	127998786	A,NA	G,NA	1,NA	inf,NA	inf,NA	0.788898,NA	0.000220743	0.000444218
2	chr9:127920804:C:T	127920804	NA,T	NA,C	NA,1	NA,inf	NA,inf	NA,0.342823	0.000220519	0.000443143
2	chr9:127038284:C:T	127038284	NA,T	NA,C	NA,1	NA,-inf	NA,inf	NA,0.433073	0.00022049	0.000443284
2	chr9:127794852:C:G	127794852	NA,G	NA,C	NA,1	NA,-inf	NA,inf	NA,0.472357	0.000220377	0.000443103
2	chr9:127457444:G:A	127457444	NA,A	NA,G	NA,1	NA,inf	NA,inf	NA,0.251713	0.00022026	0.000442453
2	chr9:127376855:C:T	127376855	NA,T	NA,C	NA,1	NA,inf	NA,inf	NA,0.498772	0.000220191	0.000443103
2	chr9:127834141:C:T	127834141	NA,T	NA,C	NA,1	NA,inf	NA,inf	NA,0.431409	0.000220128	0.000442684
2	chr9:127776103:A:G	127776103	NA,G	NA,A	NA,1	NA,-inf	NA,inf	NA,0.270822	0.000220099	0.00044225
2	chr9:127781085:CTT:C	127781085	C,NA	CTT,NA	1,NA	-inf,NA	inf,NA	0.796253,NA	0.000220068	0.000442819
2	chr9:127147928:A:G	127147928	NA,G	NA,A	NA,1	NA,-inf	NA,inf	NA,0.471935	0.000219897	0.000442173
2	chr9:127272684:G:A	127272684	NA,A	NA,G	NA,1	NA,inf	NA,inf	NA,0.454752	0.000219881	0.000442103
2	chr9:127331431:T:G	127331431	NA,G	NA,T	NA,1	NA,inf	NA,inf	NA,0.393194	0.000219818	0.000441707
2	chr9:127362287:C:T	127362287	NA,T	NA,C	NA,1	NA,inf	NA,inf	NA,0.304299	0.000219506	0.000441023
2	chr9:127582339:C:T	127582339	NA,T	NA,C	NA,1	NA,-inf	NA,inf	NA,0.427961	0.000219455	0.00044123
2	chr9:127336800:G:A	127336800	NA,A	NA,G	NA,1	NA,-inf	NA,inf	NA,0.38639	0.000219377	0.000440946
2	chr9:127859264:T:C	127859264	C,NA	T,NA	1,NA	inf,NA	inf,NA	0.786025,NA	0.000219252	0.000441341
2	chr9:127767876:G:A	127767876	A,A	G,G	1,1	-inf,inf	inf,inf	1.82781,0.207605	0.000219036	0.000442914
2	chr9:127303525:TTTTTTAAAAGTTTTAGTTTG:T	127303525	NA,T	NA,TTTTTTAAAAGTTTTAGTTTG	NA,1	NA,-inf	NA,inf	NA,0.417205	0.000219004	0.000440263
2	chr9:127376312:G:A	127376312	NA,A	NA,G	NA,1	NA,inf	NA,inf	NA,0.261031	0.000218721	0.000439309
2	chr9:127288192:G:A	127288192	A,A	G,G	1,1	-inf,inf	inf,inf	1.42682,0.740728	0.000218549	0.000440502
2	chr9:127516388:C:T	127516388	T,T	C,C	1,1	inf,inf	inf,inf	4.39104,1.80823	0.000218464	0.00489756
2	chr9:127243002:G:A	127243002	NA,A	NA,G	NA,1	NA,-inf	NA,inf	NA,0.365358	0.000218453	0.000439057
2	chr9:127065094:C:T	127065094	NA,T	NA,C	NA,1	NA,-inf	NA,inf	NA,0.415635	0.000218146	0.000438561
2	chr9:127139264:C:G	127139264	NA,G	NA,C	NA,1	NA,-inf	NA,inf	NA,0.376281	0.000217713	0.000437642
2	chr9:127836267:C:T	127836267	NA,T	NA,C	NA,1	NA,inf	NA,inf	NA,0.37067	0.000217629	0.000437447
2	chr9:127570302:T:C	127570302	NA,C	NA,T	NA,1	NA,-inf	NA,inf	NA,0.421031	0.00021757	0.000437441
2	chr9:127238478:C:T	127238478	T,NA	C,NA	1,NA	inf,NA	inf,NA	0.410513,NA	0.000217412	0.000436342
2	chr9:127370113:A:G	127370113	G,G	A,A	1,1	inf,inf	inf,inf	2.14578,0.596187	0.000217362	0.000443619
2	chr9:127568010:C:T	127568010	NA,T	NA,C	NA,1	NA,-inf	NA,inf	NA,0.41989	0.000217294	0.000436884
2	chr9:127713786:T:C	127713786	NA,C	NA,T	NA,1	NA,-inf	NA,inf	NA,0.370306	0.000217119	0.000436606
2	chr9:127465077:C:CA	127465077	NA,CA	NA,C	NA,1	NA,inf	NA,inf	NA,0.240188	0.00021697	0.000435853
2	chr9:127700272:T:C	127700272	NA,C	NA,T	NA,1	NA,inf	NA,inf	NA,0.312891	0.000216794	0.000435627
2	chr9:127697956:T:C	127697956	NA,C	NA,T	NA,1	NA,inf	NA,inf	NA,0.312511	0.000216694	0.000435426
2	chr9:127624930:G:A	127624930	NA,A	NA,G	NA,1	NA,inf	NA,inf	NA,0.317857	0.000216568	0.000435185
2	chr9:127527174:C:T	127527174	NA,T	NA,C	NA,1	NA,-inf	NA,inf	NA,0.386375	0.000216556	0.000435248
2	chr9:127049793:C:T	127049793	NA,T	NA,C	NA,1	NA,-inf	NA,inf	NA,0.388441	0.000216482	0.000435149
2	chr9:127201558:A:C	127201558	NA,C	NA,A	NA,1	NA,inf	NA,inf	NA,0.443708	0.000216405	0.000435347
2	chr9:127700005:A:AC	127700005	NA,AC	NA,A	NA,1	NA,inf	NA,inf	NA,0.311377	0.000216393	0.000434822
2	chr9:127210327:A:T	127210327	NA,T	NA,A	NA,1	NA,-inf	NA,inf	NA,0.35617	0.000216367	0.000434865
2	chr9:127592068:G:A	127592068	NA,A	NA,G	NA,1	NA,-inf	NA,inf	NA,0.432906	0.00021631	0.000434898
2	chr9:127798817:C:G	127798817	NA,G	NA,C	NA,1	NA,-inf	NA,inf	NA,0.453298	0.000216295	0.000434887
2	chr9:127326309:T:G	127326309	NA,G	NA,T	NA,1	NA,-inf	NA,inf	NA,0.445689	0.00021625	0.000434791
2	chr9:127627795:G:T	127627795	NA,T	NA,G	NA,1	NA,-inf	NA,inf	NA,0.327955	0.000216237	0.000434727
2	chr9:127277792:A:G	127277792	G,NA	A,NA	1,NA	inf,NA	inf,NA	0.219909,NA	0.000216214	0.000433589
2	chr9:127225521:G:C	127225521	NA,C	NA,G	NA,1	NA,-inf	NA,inf	NA,0.355358	0.000216183	0.000434558
2	chr9:127801334:A:T	127801334	NA,T	NA,A	NA,1	NA,-inf	NA,inf	NA,0.452477	0.000216134	0.000434562
2	chr9:127159891:A:G	127159891	G,NA	A,NA	1,NA	-inf,NA	inf,NA	0.377173,NA	0.000216121	0.000433762
2	chr9:127209971:G:C	127209971	NA,C	NA,G	NA,1	NA,-inf	NA,inf	NA,0.354394	0.000215923	0.000433974
2	chr9:127112221:T:C	127112221	NA,C	NA,T	NA,1	NA,-inf	NA,inf	NA,0.366415	0.00021572	0.000433598
2	chr9:127709730:C:T	127709730	NA,T	NA,C	NA,1	NA,inf	NA,inf	NA,0.312994	0.000215714	0.000433468
2	chr9:127893187:TG:T	127893187	NA,T	NA,TG	NA,1	NA,inf	NA,inf	NA,0.35452	0.000215429	0.00043286
2	chr9:127539761:G:C	127539761	NA,C	NA,G	NA,1	NA,inf	NA,inf	NA,0.27398	0.000215349	0.000432694
2	chr9:127481174:T:C	127481174	NA,C	NA,T	NA,1	NA,inf	NA,inf	NA,0.281295	0.000215331	0.000432657
2	chr9:127684112:GC:G	127684112	NA,G	NA,GC	NA,1	NA,-inf	NA,inf	NA,0.248529	0.000215231	0.000432469
2	chr9:127428516:T:TA	127428516	NA,TA	NA,T	NA,1	NA,inf	NA,inf	NA,0.315189	0.000215146	0.000432379
2	chr9:127327213:G:A	127327213	NA,A	NA,G	NA,1	NA,-inf	NA,inf	NA,0.405571	0.000215136	0.000432496
2	chr9:127369945:A:G	127369945	NA,G	NA,A	NA,1	NA,inf	NA,inf	NA,0.250923	0.000214966	0.000431784
2	chr9:127359958:C:G	127359958	NA,G	NA,C	NA,1	NA,inf	NA,inf	NA,0.554632	0.000214825	0.00043249
2	chr9:127374952:C:T	127374952	NA,T	NA,C	NA,1	NA,inf	NA,inf	NA,0.245744	0.000214781	0.000431405
2	chr9:127122859:C:T	127122859	T,NA	C,NA	1,NA	inf,NA	inf,NA	0.546878,NA	0.00021477	0.000431307
2	chr9:127571780:C:T	127571780	NA,T	NA,C	NA,1	NA,-inf	NA,inf	NA,0.409042	0.000214767	0.0004318
2	chr9:127895437:C:A	127895437	NA,A	NA,C	NA,1	NA,-inf	NA,inf	NA,0.408123	0.000214729	0.000431697
2	chr9:127776656:C:T	127776656	NA,T	NA,C	NA,1	NA,-inf	NA,inf	NA,0.251582	0.000214642	0.000431293
2	chr9:127055750:C:T	127055750	NA,T	NA,C	NA,1	NA,-inf	NA,inf	NA,0.380337	0.000214634	0.000431433
2	chr9:127239905:C:T	127239905	NA,T	NA,C	NA,1	NA,-inf	NA,inf	NA,0.349881	0.000214569	0.000431251
2	chr9:127509494:G:T	127509494	NA,T	NA,G	NA,1	NA,inf	NA,inf	NA,0.286773	0.000214538	0.000431082
2	chr9:127470738:T:C	127470738	C,NA	T,NA	1,NA	inf,NA	inf,NA	0.828489,NA	0.000214325	0.000431331
2	chr9:127794988:C:T	127794988	NA,T	NA,C	NA,1	NA,-inf	NA,inf	NA,0.446437	0.000214216	0.00043071
2	chr9:127564569:T:C	127564569	NA,C	NA,T	NA,1	NA,-inf	NA,inf	NA,0.40549	0.000214041	0.000430345
2	chr9:127050352:G:A	127050352	NA,A	NA,G	NA,1	NA,-inf	NA,inf	NA,0.338059	0.000214021	0.000430202
2	chr9:127799206:C:T	127799206	NA,T	NA,C	NA,1	NA,-inf	NA,inf	NA,0.44309	0.000213999	0.000430267
2	chr9:127678696:G:GC	127678696	NA,GC	NA,G	NA,1	NA,inf	NA,inf	NA,0.306661	0.000213988	0.000430001
2	chr9:127429687:T:C	127429687	NA,C	NA,T	NA,1	NA,inf	NA,inf	NA,0.229487	0.000213911	0.000429716
2	chr9:127429876:T:A	127429876	NA,A	NA,T	NA,1	NA,inf	NA,inf	NA,0.228969	0.000213802	0.000429497
2	chr9:127317827:C:G	127317827	NA,G	NA,C	NA,1	NA,-inf	NA,inf	NA,0.395799	0.000213797	0.00042979
2	chr9:127701950:G:A	127701950	NA,A	NA,G	NA,1	NA,inf	NA,inf	NA,0.30071	0.00021372	0.000429453
2	chr9:127571566:C:T	127571566	NA,T	NA,C	NA,1	NA,-inf	NA,inf	NA,0.347331	0.000213622	0.000429384
2	chr9:127452529:G:T	127452529	NA,T	NA,G	NA,1	NA,inf	NA,inf	NA,0.228125	0.000213547	0.000428985
2	chr9:127347731:A:G	127347731	NA,G	NA,A	NA,1	NA,-inf	NA,inf	NA,0.366187	0.000213477	0.000429092
2	chr9:127548396:G:A	127548396	NA,A	NA,G	NA,1	NA,inf	NA,inf	NA,0.246697	0.000213324	0.00042853
2	chr9:127369243:T:C	127369243	NA,C	NA,T	NA,1	NA,inf	NA,inf	NA,0.242074	0.00021271	0.000427259
2	chr9:127340183:C:T	127340183	NA,T	NA,C	NA,1	NA,-inf	NA,inf	NA,0.359226	0.000212638	0.0004274
2	chr9:127275834:G:A	127275834	NA,A	NA,G	NA,1	NA,inf	NA,inf	NA,0.241731	0.000212449	0.000426831
2	chr9:127335864:A:C	127335864	NA,C	NA,A	NA,1	NA,-inf	NA,inf	NA,0.357495	0.000212352	0.000426824
2	chr9:127880452:C:T	127880452	NA,T	NA,C	NA,1	NA,-inf	NA,inf	NA,0.33135	0.000212224	0.00042642
2	chr9:127970462:GTT:G	127970462	NA,G	NA,GTT	NA,1	NA,inf	NA,inf	NA,0.340874	0.000212217	0.000426453
2	chr9:127932808:C:T	127932808	NA,T	NA,C	NA,1	NA,-inf	NA,inf	NA,0.330916	0.000212195	0.000426505
2	chr9:127573141:G:A	127573141	NA,A	NA,G	NA,1	NA,-inf	NA,inf	NA,0.223685	0.000212131	0.000426218
2	chr9:127335441:T:C	127335441	NA,C	NA,T	NA,1	NA,-inf	NA,inf	NA,0.355827	0.000211965	0.000426046
2	chr9:127656181:C:T	127656181	NA,T	NA,C	NA,1	NA,inf	NA,inf	NA,0.292024	0.000211708	0.000425413
2	chr9:127059050:C:T	127059050	T,NA	C,NA	1,NA	-inf,NA	inf,NA	0.552561,NA	0.000211705	0.000425122
2	chr9:127181921:G:A	127181921	NA,A	NA,G	NA,1	NA,-inf	NA,inf	NA,0.251498	0.00021158	0.000425276
2	chr9:127360444:G:C	127360444	C,C	G,G	1,1	inf,-inf	inf,inf	2.10431,0.155085	0.000211554	0.000428918
2	chr9:127455182:C:T	127455182	NA,T	NA,C	NA,1	NA,inf	NA,inf	NA,0.220592	0.000211524	0.000424926
2	chr9:127418474:C:T	127418474	NA,T	NA,C	NA,1	NA,inf	NA,inf	NA,0.223135	0.000211459	0.000424793
2	chr9:127502884:C:T	127502884	NA,T	NA,C	NA,1	NA,inf	NA,inf	NA,0.272801	0.000211176	0.000424328
2	chr9:127335412:C:T	127335412	NA,T	NA,C	NA,1	NA,-inf	NA,inf	NA,0.352435	0.000211174	0.000424455
2	chr9:127661534:G:A	127661534	NA,A	NA,G	NA,1	NA,-inf	NA,inf	NA,0.41779	0.00021116	0.000424651
2	chr9:127515207:C:T	127515207	NA,T	NA,C	NA,1	NA,-inf	NA,inf	NA,0.412214	0.000211047	0.000424378
2	chr9:127277127:T:C	127277127	C,C	T,T	1,1	-inf,inf	inf,inf	0.916933,0.28367	0.000210901	0.000422714
2	chr9:127645990:A:C	127645990	NA,C	NA,A	NA,1	NA,inf	NA,inf	NA,0.289872	0.000210887	0.000423764
2	chr9:127217888:T:C	127217888	NA,C	NA,T	NA,1	NA,inf	NA,inf	NA,0.419493	0.000210771	0.000423996
2	chr9:127323598:T:C	127323598	C,C	T,T	1,1	inf,-inf	inf,inf	1.63456,0.338544	0.000210761	0.000424342
2	chr9:127688987:C:T	127688987	NA,T	NA,C	NA,1	NA,inf	NA,inf	NA,0.289174	0.000210737	0.000423464
2	chr9:127632885:C:T	127632885	NA,T	NA,C	NA,1	NA,-inf	NA,inf	NA,0.33515	0.000210632	0.000423527
2	chr9:127698087:CA:C	127698087	NA,C	NA,CA	NA,1	NA,-inf	NA,inf	NA,0.33538	0.000210627	0.000423516
2	chr9:127690670:G:A	127690670	NA,A	NA,G	NA,1	NA,-inf	NA,inf	NA,0.229299	0.000210063	0.000422092
2	chr9:127799325:C:T	127799325	NA,T	NA,C	NA,1	NA,-inf	NA,inf	NA,0.424933	0.000210042	0.000422305
2	chr9:127515390:G:A	127515390	NA,A	NA,G	NA,1	NA,inf	NA,inf	NA,0.320091	0.000209867	0.000421845
2	chr9:127630349:AAAT:A	127630349	NA,A	NA,AAAT	NA,1	NA,inf	NA,inf	NA,0.290593	0.000209774	0.000421539
2	chr9:127455247:C:CA	127455247	NA,CA	NA,C	NA,1	NA,inf	NA,inf	NA,0.214067	0.00020977	0.000421408
2	chr9:127031072:G:A	127031072	A,A	G,G	1,1	inf,-inf	inf,inf	0.675552,1.16248	0.000209762	0.000422365
2	chr9:127549328:G:A	127549328	A,NA	G,NA	1,NA	inf,NA	inf,NA	0.145727,NA	0.000209741	0.000420626
2	chr9:127047824:T:C	127047824	NA,C	NA,T	NA,1	NA,-inf	NA,inf	NA,0.337395	0.000209715	0.000421522
2	chr9:127260488:A:G	127260488	NA,G	NA,A	NA,1	NA,inf	NA,inf	NA,0.229414	0.00020935	0.000420612
2	chr9:127548047:A:G	127548047	NA,G	NA,A	NA,1	NA,-inf	NA,inf	NA,0.210996	0.000208982	0.000419838
2	chr9:127498185:C:T	127498185	NA,T	NA,C	NA,1	NA,inf	NA,inf	NA,0.265895	0.000208881	0.000419725
2	chr9:127578577:G:A	127578577	NA,A	NA,G	NA,1	NA,inf	NA,inf	NA,0.480198	0.000208837	0.000419932
2	chr9:127457932:A:G	127457932	G,G	A,A	1,1	-inf,inf	inf,inf	0.757319,0.0254832	0.000208784	0.000418219
2	chr9:127129174:A:G	127129174	NA,G	NA,A	NA,1	NA,-inf	NA,inf	NA,0.438406	0.000208706	0.000419663
2	chr9:127214818:T:C	127214818	NA,C	NA,T	NA,1	NA,-inf	NA,inf	NA,0.323497	0.000208503	0.000419062
2	chr9:127656232:G:A	127656232	A,NA	G,NA	1,NA	-inf,NA	inf,NA	0.446924,NA	0.000208492	0.000418598
2	chr9:127387999:A:G	127387999	NA,G	NA,A	NA,1	NA,inf	NA,inf	NA,0.324947	0.000208356	0.000418789
2	chr9:127563961:G:A	127563961	NA,A	NA,G	NA,1	NA,-inf	NA,inf	NA,0.209199	0.000208355	0.000418636
2	chr9:127515286:C:T	127515286	T,T	C,C	1,1	inf,inf	inf,inf	4.03118,1.93752	0.000208198	0.00315334
2	chr9:127601826:C:G	127601826	G,NA	C,NA	1,NA	-inf,NA	inf,NA	0.390337,NA	0.000208177	0.000417923
2	chr9:127717602:T:C	127717602	NA,C	NA,T	NA,1	NA,-inf	NA,inf	NA,0.282832	0.000208085	0.000418319
2	chr9:127313600:A:G	127313600	NA,G	NA,A	NA,1	NA,-inf	NA,inf	NA,0.399693	0.000207898	0.000417978
2	chr9:127908926:T:A	127908926	NA,A	NA,T	NA,1	NA,-inf	NA,inf	NA,0.313243	0.000207835	0.000417757
2	chr9:127241583:C:T	127241583	NA,T	NA,C	NA,1	NA,-inf	NA,inf	NA,0.286178	0.000207731	0.000417445
2	chr9:127665840:C:T	127665840	NA,T	NA,C	NA,1	NA,-inf	NA,inf	NA,0.322169	0.000207621	0.000417466
2	chr9:127953660:A:T	127953660	NA,T	NA,A	NA,1	NA,inf	NA,inf	NA,0.279571	0.000207519	0.000417047
2	chr9:127709222:T:C	127709222	NA,C	NA,T	NA,1	NA,inf	NA,inf	NA,0.302751	0.000207377	0.000416768
2	chr9:127658484:A:G	127658484	NA,G	NA,A	NA,1	NA,inf	NA,inf	NA,0.275012	0.000207291	0.000416543
2	chr9:127751633:C:T	127751633	T,NA	C,NA	1,NA	-inf,NA	inf,NA	0.481299,NA	0.000207187	0.000415939
2	chr9:127683313:T:G	127683313	NA,G	NA,T	NA,1	NA,inf	NA,inf	NA,0.27432	0.000207127	0.000416213
2	chr9:127646011:C:T	127646011	NA,T	NA,C	NA,1	NA,inf	NA,inf	NA,0.27394	0.000207035	0.00041603
2	chr9:127662604:G:A	127662604	NA,A	NA,G	NA,1	NA,-inf	NA,inf	NA,0.217487	0.000207025	0.00041599
2	chr9:127368323:T:G	127368323	NA,G	NA,T	NA,1	NA,-inf	NA,inf	NA,0.413034	0.000206868	0.000416003
2	chr9:128019223:C:T	128019223	NA,T	NA,C	NA,1	NA,inf	NA,inf	NA,0.283717	0.000206789	0.000415581
2	chr9:127736902:C:T	127736902	NA,T	NA,C	NA,1	NA,inf	NA,inf	NA,0.344624	0.000206728	0.000415489
2	chr9:127336130:G:A	127336130	NA,A	NA,G	NA,1	NA,inf	NA,inf	NA,0.342858	0.000206603	0.00041518
2	chr9:127117120:C:T	127117120	NA,T	NA,C	NA,1	NA,inf	NA,inf	NA,0.36716	0.000206513	0.000415142
2	chr9:127671533:G:A	127671533	NA,A	NA,G	NA,1	NA,-inf	NA,inf	NA,0.316803	0.000206415	0.000415038
2	chr9:127768660:T:C	127768660	NA,C	NA,T	NA,1	NA,inf	NA,inf	NA,0.349647	0.000206411	0.000414818
2	chr9:127577436:C:G	127577436	NA,G	NA,C	NA,1	NA,inf	NA,inf	NA,0.413347	0.000206374	0.000414869
2	chr9:127986379:C:G	127986379	NA,G	NA,C	NA,1	NA,inf	NA,inf	NA,0.300739	0.000206271	0.000414629
2	chr9:127681373:A:G	127681373	NA,G	NA,A	NA,1	NA,inf	NA,inf	NA,0.270503	0.000206229	0.00041441
2	chr9:127685087:G:C	127685087	NA,C	NA,G	NA,1	NA,inf	NA,inf	NA,0.27066	0.000206215	0.000414383
2	chr9:127545578:T:A	127545578	NA,A	NA,T	NA,1	NA,inf	NA,inf	NA,0.3917	0.000206208	0.000414586
2	chr9:127249881:C:T	127249881	T,NA	C,NA	1,NA	inf,NA	inf,NA	0.38092,NA	0.000206192	0.000413847
2	chr9:127300318:G:C	127300318	C,C	G,G	1,1	inf,-inf	inf,inf	1.192,0.886643	0.000206049	0.000414951
2	chr9:127640699:G:A	127640699	NA,A	NA,G	NA,1	NA,-inf	NA,inf	NA,0.315157	0.000206033	0.00041427
2	chr9:127635130:T:C	127635130	NA,C	NA,T	NA,1	NA,inf	NA,inf	NA,0.273848	0.000205826	0.00041361
2	chr9:127988269:G:A	127988269	NA,A	NA,G	NA,1	NA,-inf	NA,inf	NA,0.292787	0.000205818	0.000413661
2	chr9:127195721:G:A	127195721	NA,A	NA,G	NA,1	NA,inf	NA,inf	NA,0.295312	0.000205708	0.000413429
2	chr9:127500351:A:ACT	127500351	ACT,ACT	A,A	1,1	inf,inf	inf,inf	3.91844,1.41481	0.00020562	0.0012136
2	chr9:127796495:AG:A	127796495	NA,A	NA,AG	NA,1	NA,-inf	NA,inf	NA,0.403452	0.00020545	0.000413068
2	chr9:127470459:A:G	127470459	NA,G	NA,A	NA,1	NA,-inf	NA,inf	NA,0.214927	0.000205369	0.000412611
2	chr9:127116868:A:AG	127116868	NA,AG	NA,A	NA,1	NA,-inf	NA,inf	NA,0.33929	0.000205345	0.000412755
2	chr9:127358522:GCT:G	127358522	NA,G	NA,GCT	NA,1	NA,inf	NA,inf	NA,0.205176	0.000205074	0.000412032
2	chr9:127721342:C:T	127721342	NA,T	NA,C	NA,1	NA,inf	NA,inf	NA,0.293449	0.00020505	0.000412096
2	chr9:127221137:C:G	127221137	NA,G	NA,C	NA,1	NA,-inf	NA,inf	NA,0.298588	0.000205014	0.000412095
2	chr9:127383937:A:C	127383937	NA,C	NA,A	NA,1	NA,inf	NA,inf	NA,0.309853	0.000204935	0.000411914
2	chr9:127576957:C:G	127576957	NA,G	NA,C	NA,1	NA,-inf	NA,inf	NA,0.192633	0.000204923	0.000411744
2	chr9:127715834:A:G	127715834	NA,G	NA,A	NA,1	NA,inf	NA,inf	NA,0.268818	0.000204899	0.000411751
2	chr9:127636576:G:A	127636576	NA,A	NA,G	NA,1	NA,-inf	NA,inf	NA,0.309357	0.000204762	0.000411713
2	chr9:127560972:T:G	127560972	NA,G	NA,T	NA,1	NA,-inf	NA,inf	NA,0.194659	0.000204673	0.000411246
2	chr9:127290177:G:A	127290177	NA,A	NA,G	NA,1	NA,-inf	NA,inf	NA,0.2321	0.000204527	0.000410934
2	chr9:127374902:A:G	127374902	NA,G	NA,A	NA,1	NA,-inf	NA,inf	NA,0.329702	0.000204527	0.000411115
2	chr9:127796085:A:C	127796085	NA,C	NA,A	NA,1	NA,inf	NA,inf	NA,0.394999	0.000204492	0.000411211
2	chr9:127375420:C:T	127375420	NA,T	NA,C	NA,1	NA,inf	NA,inf	NA,0.368058	0.000204316	0.000410804
2	chr9:127227366:C:T	127227366	NA,T	NA,C	NA,1	NA,-inf	NA,inf	NA,0.415587	0.000204184	0.000410587
2	chr9:127025113:T:G	127025113	NA,G	NA,T	NA,1	NA,-inf	NA,inf	NA,0.33459	0.000204128	0.000410313
2	chr9:127506813:G:A	127506813	NA,A	NA,G	NA,1	NA,-inf	NA,inf	NA,0.219526	0.000204107	0.000410098
2	chr9:127995324:C:T	127995324	NA,T	NA,C	NA,1	NA,-inf	NA,inf	NA,0.285142	0.000204065	0.000410139
2	chr9:127279483:A:G	127279483	NA,G	NA,A	NA,1	NA,-inf	NA,inf	NA,0.305825	0.000204054	0.000410122
2	chr9:127070750:G:A	127070750	A,A	G,G	1,1	inf,-inf	inf,inf	0.71831,0.557773	0.000204036	0.000409029
2	chr9:127261313:T:C	127261313	NA,C	NA,T	NA,1	NA,-inf	NA,inf	NA,0.289501	0.000204021	0.000410084
2	chr9:127154901:G:A	127154901	A,NA	G,NA	1,NA	inf,NA	inf,NA	0.73539,NA	0.000203997	0.000410386
2	chr9:127086026:T:C	127086026	NA,C	NA,T	NA,1	NA,-inf	NA,inf	NA,0.331152	0.000203816	0.000409682
2	chr9:127238001:A:G	127238001	NA,G	NA,A	NA,1	NA,-inf	NA,inf	NA,0.259836	0.000203745	0.000409502
2	chr9:127916969:C:A	127916969	NA,A	NA,C	NA,1	NA,inf	NA,inf	NA,0.29873	0.000203685	0.000409361
2	chr9:127084332:G:A	127084332	NA,A	NA,G	NA,1	NA,inf	NA,inf	NA,0.303543	0.000203594	0.000409266
2	chr9:127223291:C:T	127223291	NA,T	NA,C	NA,1	NA,-inf	NA,inf	NA,0.299074	0.000203572	0.000409149
2	chr9:128009288:C:T	128009288	NA,T	NA,C	NA,1	NA,inf	NA,inf	NA,0.296852	0.000203427	0.00040889
2	chr9:127391470:C:T	127391470	NA,T	NA,C	NA,1	NA,-inf	NA,inf	NA,0.32078	0.0002032	0.000408439
2	chr9:127489464:G:A	127489464	NA,A	NA,G	NA,1	NA,-inf	NA,inf	NA,0.337609	0.000203087	0.000408198
2	chr9:127923495:C:T	127923495	NA,T	NA,C	NA,1	NA,-inf	NA,inf	NA,0.311926	0.0002028	0.000407666
2	chr9:127294390:G:A	127294390	NA,A	NA,G	NA,1	NA,inf	NA,inf	NA,0.283268	0.000202791	0.00040759
2	chr9:127515484:G:A	127515484	A,A	G,G	1,1	inf,inf	inf,inf	3.79117,2.00514	0.000202789	0.00232777
2	chr9:127811069:G:C	127811069	NA,C	NA,G	NA,1	NA,-inf	NA,inf	NA,0.306326	0.000202625	0.000407315
2	chr9:127811070:G:T	127811070	NA,T	NA,G	NA,1	NA,-inf	NA,inf	NA,0.306326	0.000202625	0.000407315
2	chr9:127754699:C:T	127754699	NA,T	NA,C	NA,1	NA,inf	NA,inf	NA,0.326632	0.000202583	0.000407162
2	chr9:127275169:T:C	127275169	NA,C	NA,T	NA,1	NA,-inf	NA,inf	NA,0.297638	0.000202322	0.00040664
2	chr9:127060798:C:T	127060798	NA,T	NA,C	NA,1	NA,-inf	NA,inf	NA,0.324997	0.000202119	0.000406273
2	chr9:127282141:A:C	127282141	NA,C	NA,A	NA,1	NA,-inf	NA,inf	NA,0.307531	0.000202018	0.000406043
2	chr9:127872203:A:G	127872203	NA,G	NA,A	NA,1	NA,inf	NA,inf	NA,0.287736	0.000201932	0.000405759
2	chr9:127904058:T:C	127904058	NA,C	NA,T	NA,1	NA,inf	NA,inf	NA,0.235385	0.000201884	0.000405674
2	chr9:127730299:G:A	127730299	NA,A	NA,G	NA,1	NA,inf	NA,inf	NA,0.305749	0.000201639	0.000405254
2	chr9:127484222:C:T	127484222	T,T	C,C	1,1	-inf,inf	inf,inf	0.104942,1.26533	0.000201632	0.000404361
2	chr9:127198057:G:A	127198057	NA,A	NA,G	NA,1	NA,inf	NA,inf	NA,0.1818	0.000201607	0.000405031
2	chr9:127280567:C:T	127280567	NA,T	NA,C	NA,1	NA,-inf	NA,inf	NA,0.258185	0.000201547	0.000405025
2	chr9:127628486:C:T	127628486	NA,T	NA,C	NA,1	NA,-inf	NA,inf	NA,0.29378	0.000201478	0.000405102
2	chr9:127704799:GAC:G	127704799	NA,G	NA,GAC	NA,1	NA,inf	NA,inf	NA,0.296151	0.000201354	0.000404659
2	chr9:127965664:C:CA	127965664	NA,CA	NA,C	NA,1	NA,inf	NA,inf	NA,0.284117	0.0002012	0.000404374
2	chr9:127719586:A:G	127719586	NA,G	NA,A	NA,1	NA,-inf	NA,inf	NA,0.25294	0.000201181	0.000404433
2	chr9:127832583:C:G	127832583	G,G	C,C	1,1	-inf,inf	inf,inf	1.86377,0.0584056	0.00020105	0.000406922
2	chr9:127362072:T:TC	127362072	NA,TC	NA,T	NA,1	NA,inf	NA,inf	NA,0.176194	0.000200853	0.000403555
2	chr9:127848507:T:C	127848507	NA,C	NA,T	NA,1	NA,-inf	NA,inf	NA,0.302373	0.000200701	0.0004034
2	chr9:127560569:C:A	127560569	NA,A	NA,C	NA,1	NA,-inf	NA,inf	NA,0.178238	0.000200604	0.000403078
2	chr9:127238304:C:T	127238304	NA,T	NA,C	NA,1	NA,-inf	NA,inf	NA,0.254082	0.000200545	0.000403081
2	chr9:127377899:G:C	127377899	NA,C	NA,G	NA,1	NA,inf	NA,inf	NA,0.190639	0.000200495	0.00040276
2	chr9:127350639:G:C	127350639	NA,C	NA,G	NA,1	NA,-inf	NA,inf	NA,0.269453	0.000200453	0.000402915
2	chr9:127106111:C:G	127106111	NA,G	NA,C	NA,1	NA,-inf	NA,inf	NA,0.236547	0.000200264	0.000402464
2	chr9:127037599:G:A	127037599	NA,A	NA,G	NA,1	NA,-inf	NA,inf	NA,0.31619	0.000200206	0.000402429
2	chr9:127623319:G:A	127623319	NA,A	NA,G	NA,1	NA,-inf	NA,inf	NA,0.188955	0.000200126	0.000402138
2	chr9:127511604:T:C	127511604	NA,C	NA,T	NA,1	NA,-inf	NA,inf	NA,0.484391	0.000200104	0.000402676
2	chr9:127397745:T:A	127397745	NA,A	NA,T	NA,1	NA,-inf	NA,inf	NA,0.500095	0.000200015	0.000402451
2	chr9:127554185:C:G	127554185	NA,G	NA,C	NA,1	NA,-inf	NA,inf	NA,0.250319	0.000199948	0.000401859
2	chr9:127724854:G:A	127724854	NA,A	NA,G	NA,1	NA,-inf	NA,inf	NA,0.281685	0.000199922	0.000401961
2	chr9:127367042:T:G	127367042	NA,G	NA,T	NA,1	NA,inf	NA,inf	NA,0.286631	0.000199893	0.000401778
2	chr9:127212167:C:T	127212167	NA,T	NA,C	NA,1	NA,-inf	NA,inf	NA,0.251386	0.000199724	0.000401364
2	chr9:127559021:T:C	127559021	NA,C	NA,T	NA,1	NA,-inf	NA,inf	NA,0.335818	0.000199642	0.000401374
2	chr9:127499925:A:G	127499925	NA,G	NA,A	NA,1	NA,-inf	NA,inf	NA,0.27907	0.000199611	0.000401234
2	chr9:127862444:G:A	127862444	A,A	G,G	1,1	inf,inf	inf,inf	0.977195,0.347012	0.000199444	0.000400277
2	chr9:128015999:T:C	128015999	NA,C	NA,T	NA,1	NA,inf	NA,inf	NA,0.212877	0.000199274	0.000400426
2	chr9:127089014:A:C	127089014	NA,C	NA,A	NA,1	NA,-inf	NA,inf	NA,0.292298	0.000199138	0.000400291
2	chr9:127868353:C:T	127868353	NA,T	NA,C	NA,1	NA,-inf	NA,inf	NA,0.260734	0.00019903	0.00040002
2	chr9:127576386:G:A	127576386	NA,A	NA,G	NA,1	NA,-inf	NA,inf	NA,0.169704	0.000198915	0.000399686
2	chr9:127608145:C:T	127608145	NA,T	NA,C	NA,1	NA,-inf	NA,inf	NA,0.334449	0.000198905	0.000399893
2	chr9:127789432:C:T	127789432	NA,T	NA,C	NA,1	NA,inf	NA,inf	NA,0.209371	0.000198718	0.00039931
2	chr9:127275662:C:CA	127275662	NA,CA	NA,C	NA,1	NA,-inf	NA,inf	NA,0.280051	0.000198683	0.000399327
2	chr9:127851582:G:T	127851582	NA,T	NA,G	NA,1	NA,-inf	NA,inf	NA,0.292282	0.000198627	0.000399229
2	chr9:127612242:G:GCTCGCGCCGCGCC	127612242	NA,GCTCGCGCCGCGCC	NA,G	NA,1	NA,-inf	NA,inf	NA,0.181452	0.000198581	0.000399036
2	chr9:127516355:G:A	127516355	A,A	G,G	1,1	inf,inf	inf,inf	4.09626,1.87036	0.000198508	0.00315679
2	chr9:127598900:C:T	127598900	NA,T	NA,C	NA,1	NA,-inf	NA,inf	NA,0.329693	0.000198332	0.000398733
2	chr9:127888721:G:A	127888721	A,NA	G,NA	1,NA	inf,NA	inf,NA	0.363902,NA	0.000198328	0.000398104
2	chr9:127649234:T:TA	127649234	NA,TA	NA,T	NA,1	NA,-inf	NA,inf	NA,0.200878	0.0001983	0.000398505
2	chr9:127882729:G:A	127882729	NA,A	NA,G	NA,1	NA,-inf	NA,inf	NA,0.329939	0.000198167	0.000398384
2	chr9:127848262:A:G	127848262	NA,G	NA,A	NA,1	NA,-inf	NA,inf	NA,0.28924	0.000198047	0.000398064
2	chr9:127250466:C:T	127250466	NA,T	NA,C	NA,1	NA,-inf	NA,inf	NA,0.26038	0.000197979	0.000397902
2	chr9:127236441:T:C	127236441	NA,C	NA,T	NA,1	NA,-inf	NA,inf	NA,0.345882	0.000197831	0.00039772
2	chr9:127072835:G:A	127072835	A,A	G,G	1,1	inf,-inf	inf,inf	0.720945,0.532362	0.00019782	0.000396567
2	chr9:127615203:A:AT	127615203	NA,AT	NA,A	NA,1	NA,-inf	NA,inf	NA,0.32826	0.000197724	0.000397516
2	chr9:127048172:A:G	127048172	NA,G	NA,A	NA,1	NA,-inf	NA,inf	NA,0.301454	0.000197625	0.000397238
2	chr9:127982209:T:TA	127982209	NA,TA	NA,T	NA,1	NA,-inf	NA,inf	NA,0.27197	0.000197426	0.000396827
2	chr9:127622184:G:A	127622184	NA,A	NA,G	NA,1	NA,-inf	NA,inf	NA,0.237915	0.000197378	0.0003967
2	chr9:127247697:A:G	127247697	NA,G	NA,A	NA,1	NA,-inf	NA,inf	NA,0.258236	0.000197343	0.000396627
2	chr9:127607583:C:T	127607583	NA,T	NA,C	NA,1	NA,-inf	NA,inf	NA,0.326217	0.000197291	0.000396646
2	chr9:127900667:A:C	127900667	NA,C	NA,A	NA,1	NA,-inf	NA,inf	NA,0.231728	0.000197257	0.000396388
2	chr9:127965274:C:T	127965274	NA,T	NA,C	NA,1	NA,inf	NA,inf	NA,0.232519	0.000197212	0.000396339
2	chr9:128014618:T:C	128014618	C,C	T,T	1,1	inf,-inf	inf,inf	1.57871,0.0771594	0.000197116	0.000397376
2	chr9:127540086:C:T	127540086	NA,T	NA,C	NA,1	NA,-inf	NA,inf	NA,0.358186	0.000196971	0.000396095
2	chr9:127872869:C:T	127872869	NA,T	NA,C	NA,1	NA,inf	NA,inf	NA,0.268678	0.000196901	0.000395655
2	chr9:127688878:A:G	127688878	NA,G	NA,A	NA,1	NA,inf	NA,inf	NA,0.228599	0.000196883	0.000395644
2	chr9:127062399:A:G	127062399	NA,G	NA,A	NA,1	NA,-inf	NA,inf	NA,0.296595	0.000196856	0.000395691
2	chr9:127599532:A:G	127599532	NA,G	NA,A	NA,1	NA,-inf	NA,inf	NA,0.321685	0.000196808	0.000395668
2	chr9:127378901:G:A	127378901	NA,A	NA,G	NA,1	NA,inf	NA,inf	NA,0.204657	0.000196693	0.00039524
2	chr9:127484901:G:A	127484901	NA,A	NA,G	NA,1	NA,-inf	NA,inf	NA,0.337381	0.000196536	0.000395166
2	chr9:127296016:A:T	127296016	NA,T	NA,A	NA,1	NA,-inf	NA,inf	NA,0.339961	0.000196369	0.000394783
2	chr9:127471677:C:T	127471677	NA,T	NA,C	NA,1	NA,inf	NA,inf	NA,0.563272	0.00019633	0.000395536
2	chr9:127173736:C:T	127173736	T,NA	C,NA	1,NA	inf,NA	inf,NA	0.370972,NA	0.000196297	0.000394037
2	chr9:127368363:C:T	127368363	NA,T	NA,C	NA,1	NA,inf	NA,inf	NA,0.268908	0.000196295	0.000394546
2	chr9:127185018:G:A	127185018	NA,A	NA,G	NA,1	NA,-inf	NA,inf	NA,0.280304	0.000196235	0.000394419
2	chr9:127723084:T:C	127723084	NA,C	NA,T	NA,1	NA,-inf	NA,inf	NA,0.214799	0.000196073	0.000394139
2	chr9:127369678:G:A	127369678	NA,A	NA,G	NA,1	NA,inf	NA,inf	NA,0.259458	0.000195976	0.000393897
2	chr9:127261643:C:T	127261643	NA,T	NA,C	NA,1	NA,-inf	NA,inf	NA,0.259154	0.000195949	0.000393825
2	chr9:128018414:A:G	128018414	NA,G	NA,A	NA,1	NA,inf	NA,inf	NA,0.233304	0.000195891	0.000393685
2	chr9:127417033:G:A	127417033	NA,A	NA,G	NA,1	NA,inf	NA,inf	NA,0.213276	0.000195852	0.000393576
2	chr9:127566200:G:A	127566200	NA,A	NA,G	NA,1	NA,-inf	NA,inf	NA,0.157585	0.000195792	0.000393419
2	chr9:127267155:A:T	127267155	T,NA	A,NA	1,NA	inf,NA	inf,NA	0.686845,NA	0.000195732	0.000393598
2	chr9:127544318:G:A	127544318	NA,A	NA,G	NA,1	NA,inf	NA,inf	NA,0.381591	0.000195724	0.000393631
2	chr9:127060787:C:T	127060787	NA,T	NA,C	NA,1	NA,-inf	NA,inf	NA,0.35433	0.000195718	0.000393513
2	chr9:127561808:A:G	127561808	NA,G	NA,A	NA,1	NA,-inf	NA,inf	NA,0.156573	0.000195572	0.000392976
2	chr9:127563333:A:C	127563333	NA,C	NA,A	NA,1	NA,-inf	NA,inf	NA,0.156566	0.000195567	0.000392966
2	chr9:127182563:G:A	127182563	NA,A	NA,G	NA,1	NA,-inf	NA,inf	NA,0.247375	0.000195439	0.000392833
2	chr9:127886066:G:A	127886066	NA,A	NA,G	NA,1	NA,-inf	NA,inf	NA,0.20633	0.000195423	0.000392697
2	chr9:127467759:C:T	127467759	NA,T	NA,C	NA,1	NA,inf	NA,inf	NA,0.377223	0.000195398	0.000392726
2	chr9:127841861:G:A	127841861	NA,A	NA,G	NA,1	NA,-inf	NA,inf	NA,0.19766	0.000195261	0.000392363
2	chr9:127872148:T:C	127872148	NA,C	NA,T	NA,1	NA,inf	NA,inf	NA,0.259918	0.000195195	0.00039223
2	chr9:127238326:G:A	127238326	NA,A	NA,G	NA,1	NA,inf	NA,inf	NA,0.165845	0.000195165	0.000392138
2	chr9:127110083:A:T	127110083	NA,T	NA,A	NA,1	NA,-inf	NA,inf	NA,0.329125	0.00019514	0.000392319
2	chr9:127843998:T:C	127843998	NA,C	NA,T	NA,1	NA,-inf	NA,inf	NA,0.239495	0.000195074	0.000392033
2	chr9:127898453:G:C	127898453	NA,C	NA,G	NA,1	NA,inf	NA,inf	NA,0.279164	0.000194994	0.000391996
2	chr9:127347640:T:C	127347640	NA,C	NA,T	NA,1	NA,-inf	NA,inf	NA,0.271514	0.000194676	0.000391293
2	chr9:127866304:G:A	127866304	NA,A	NA,G	NA,1	NA,-inf	NA,inf	NA,0.254282	0.000194629	0.000391203
2	chr9:127974373:C:T	127974373	NA,T	NA,C	NA,1	NA,-inf	NA,inf	NA,0.23676	0.000194594	0.000391102
2	chr9:127364209:G:T	127364209	NA,T	NA,G	NA,1	NA,inf	NA,inf	NA,0.188879	0.000194459	0.000390726
2	chr9:127983772:G:A	127983772	NA,A	NA,G	NA,1	NA,-inf	NA,inf	NA,0.256068	0.000194371	0.000390686
2	chr9:127701445:T:C	127701445	NA,C	NA,T	NA,1	NA,inf	NA,inf	NA,0.256879	0.000194361	0.000390607
2	chr9:127777956:A:C	127777956	NA,C	NA,A	NA,1	NA,inf	NA,inf	NA,0.296847	0.000194329	0.000390574
2	chr9:127259322:C:T	127259322	NA,T	NA,C	NA,1	NA,-inf	NA,inf	NA,0.224298	0.000194325	0.00039057
2	chr9:127251682:A:G	127251682	NA,G	NA,A	NA,1	NA,-inf	NA,inf	NA,0.254175	0.000194272	0.000390461
2	chr9:127669721:T:A	127669721	NA,A	NA,T	NA,1	NA,inf	NA,inf	NA,0.249539	0.000194262	0.0003904
2	chr9:127632328:A:G	127632328	NA,G	NA,A	NA,1	NA,-inf	NA,inf	NA,0.308329	0.000194195	0.000390416
2	chr9:127921145:G:A	127921145	NA,A	NA,G	NA,1	NA,-inf	NA,inf	NA,0.254342	0.000194185	0.000390314
2	chr9:127230730:G:A	127230730	NA,A	NA,G	NA,1	NA,-inf	NA,inf	NA,0.25274	0.000194185	0.000390284
2	chr9:127870638:A:C	127870638	NA,C	NA,A	NA,1	NA,-inf	NA,inf	NA,0.26974	0.000194053	0.000390061
2	chr9:127544589:C:T	127544589	NA,T	NA,C	NA,1	NA,inf	NA,inf	NA,0.505931	0.000193974	0.000390615
2	chr9:127561681:C:T	127561681	NA,T	NA,C	NA,1	NA,-inf	NA,inf	NA,0.149092	0.00019394	0.000389701
2	chr9:127656621:C:T	127656621	NA,T	NA,C	NA,1	NA,inf	NA,inf	NA,0.213386	0.000193808	0.000389468
2	chr9:127540996:A:G	127540996	NA,G	NA,A	NA,1	NA,-inf	NA,inf	NA,0.176817	0.000193795	0.000389413
2	chr9:127640587:G:C	127640587	NA,C	NA,G	NA,1	NA,-inf	NA,inf	NA,0.306501	0.000193755	0.00038953
2	chr9:127918168:C:T	127918168	NA,T	NA,C	NA,1	NA,inf	NA,inf	NA,0.25092	0.000193689	0.000389318
2	chr9:127653546:T:C	127653546	NA,C	NA,T	NA,1	NA,inf	NA,inf	NA,0.212769	0.000193688	0.000389227
2	chr9:127579832:T:A	127579832	NA,A	NA,T	NA,1	NA,-inf	NA,inf	NA,0.148406	0.000193654	0.000389128
2	chr9:127836021:A:G	127836021	NA,G	NA,A	NA,1	NA,-inf	NA,inf	NA,0.26148	0.000193532	0.000389025
2	chr9:127870517:T:A	127870517	NA,A	NA,T	NA,1	NA,-inf	NA,inf	NA,0.220065	0.000193455	0.000388803
2	chr9:127270402:C:T	127270402	NA,T	NA,C	NA,1	NA,-inf	NA,inf	NA,0.269998	0.000193351	0.000388671
2	chr9:127879159:A:G	127879159	NA,G	NA,A	NA,1	NA,inf	NA,inf	NA,0.308283	0.000193185	0.000388389
2	chr9:127738666:C:T	127738666	T,NA	C,NA	1,NA	-inf,NA	inf,NA	0.881968,NA	0.000193181	0.00038919
2	chr9:127244551:C:T	127244551	NA,T	NA,C	NA,1	NA,-inf	NA,inf	NA,0.236072	0.000193172	0.000388245
2	chr9:127414096:G:A	127414096	NA,A	NA,G	NA,1	NA,-inf	NA,inf	NA,0.387799	0.000193002	0.000388231
2	chr9:128018173:G:A	128018173	NA,A	NA,G	NA,1	NA,inf	NA,inf	NA,0.218534	0.000192975	0.000387829
2	chr9:127959567:G:A	127959567	NA,A	NA,G	NA,1	NA,-inf	NA,inf	NA,0.228704	0.000192902	0.000387702
2	chr9:127892804:C:T	127892804	NA,T	NA,C	NA,1	NA,-inf	NA,inf	NA,0.301464	0.000192874	0.000387737
2	chr9:127604446:T:C	127604446	NA,C	NA,T	NA,1	NA,-inf	NA,inf	NA,0.300273	0.000192742	0.000387491
2	chr9:127990290:G:A	127990290	A,NA	G,NA	1,NA	-inf,NA	inf,NA	0.465437,NA	0.000192724	0.000387111
2	chr9:127371340:T:C	127371340	NA,C	NA,T	NA,1	NA,inf	NA,inf	NA,0.157538	0.000192717	0.000387167
2	chr9:127968310:G:A	127968310	NA,A	NA,G	NA,1	NA,-inf	NA,inf	NA,0.216911	0.000192651	0.000387193
2	chr9:127367728:C:T	127367728	T,T	C,C	1,1	inf,inf	inf,inf	1.90901,0.6031	0.000192587	0.000391195
2	chr9:128018098:A:G	128018098	NA,G	NA,A	NA,1	NA,inf	NA,inf	NA,0.216335	0.00019255	0.000386974
2	chr9:127343218:G:C	127343218	NA,C	NA,G	NA,1	NA,-inf	NA,inf	NA,0.25976	0.000192511	0.000386941
2	chr9:127615776:C:A	127615776	NA,A	NA,C	NA,1	NA,inf	NA,inf	NA,0.156701	0.000192419	0.000386642
2	chr9:127518911:T:C	127518911	C,C	T,T	1,1	inf,inf	inf,inf	4.07697,1.71118	0.000192317	0.00252003
2	chr9:127530304:G:A	127530304	NA,A	NA,G	NA,1	NA,-inf	NA,inf	NA,0.450143	0.000192115	0.000386484
2	chr9:127472632:C:G	127472632	NA,G	NA,C	NA,1	NA,-inf	NA,inf	NA,0.433811	0.000192098	0.000386513
2	chr9:127540340:G:A	127540340	NA,A	NA,G	NA,1	NA,-inf	NA,inf	NA,0.329343	0.000192019	0.000386122
2	chr9:127587421:C:T	127587421	NA,T	NA,C	NA,1	NA,-inf	NA,inf	NA,0.290193	0.00019194	0.000385866
2	chr9:127962213:G:A	127962213	NA,A	NA,G	NA,1	NA,-inf	NA,inf	NA,0.223028	0.000191895	0.000385678
2	chr9:127959568:G:A	127959568	NA,A	NA,G	NA,1	NA,-inf	NA,inf	NA,0.222978	0.000191884	0.000385657
2	chr9:127314620:G:A	127314620	A,NA	G,NA	1,NA	inf,NA	inf,NA	0.366773,NA	0.000191825	0.000385091
2	chr9:127848329:T:G	127848329	NA,G	NA,T	NA,1	NA,-inf	NA,inf	NA,0.255092	0.000191742	0.000385389
2	chr9:127625946:T:C	127625946	NA,C	NA,T	NA,1	NA,-inf	NA,inf	NA,0.294318	0.000191672	0.000385339
2	chr9:127144703:A:G	127144703	NA,G	NA,A	NA,1	NA,inf	NA,inf	NA,0.237702	0.000191656	0.000385059
2	chr9:127542110:G:A	127542110	NA,A	NA,G	NA,1	NA,inf	NA,inf	NA,0.285393	0.000191641	0.000385261
2	chr9:127074553:C:T	127074553	NA,T	NA,C	NA,1	NA,-inf	NA,inf	NA,0.358906	0.000191559	0.000385289
2	chr9:128017444:T:C	128017444	NA,C	NA,T	NA,1	NA,inf	NA,inf	NA,0.255482	0.00019152	0.000384919
2	chr9:127980268:G:A	127980268	NA,A	NA,G	NA,1	NA,-inf	NA,inf	NA,0.220477	0.000191493	0.00038487
2	chr9:127482523:T:G	127482523	NA,G	NA,T	NA,1	NA,inf	NA,inf	NA,0.24971	0.000191382	0.000384689
2	chr9:128019411:A:G	128019411	G,NA	A,NA	1,NA	-inf,NA	inf,NA	0.744185,NA	0.00019138	0.000385187
2	chr9:127400696:C:T	127400696	NA,T	NA,C	NA,1	NA,-inf	NA,inf	NA,0.247027	0.000191183	0.000384305
2	chr9:127362905:G:A	127362905	A,A	G,G	1,1	inf,-inf	inf,inf	2.23832,0.143609	0.000190998	0.000389285
2	chr9:127477692:G:A	127477692	NA,A	NA,G	NA,1	NA,inf	NA,inf	NA,0.246952	0.000190896	0.000383712
2	chr9:127083816:A:G	127083816	G,NA	A,NA	1,NA	inf,NA	inf,NA	0.804245,NA	0.000190881	0.000384499
2	chr9:127795325:C:G	127795325	NA,G	NA,C	NA,1	NA,inf	NA,inf	NA,0.171218	0.000190812	0.000383436
2	chr9:127958472:C:G	127958472	NA,G	NA,C	NA,1	NA,-inf	NA,inf	NA,0.217822	0.000190721	0.000383321
2	chr9:127716911:A:G	127716911	NA,G	NA,A	NA,1	NA,-inf	NA,inf	NA,0.245922	0.00019071	0.000383447
2	chr9:127776305:G:T	127776305	T,T	G,G	1,1	-inf,inf	inf,inf	1.78929,0.234475	0.000190644	0.000385949
2	chr9:128021019:T:A	128021019	NA,A	NA,T	NA,1	NA,inf	NA,inf	NA,0.205901	0.000190582	0.000383021
2	chr9:127922833:T:C	127922833	NA,C	NA,T	NA,1	NA,-inf	NA,inf	NA,0.231816	0.000190335	0.000382579
2	chr9:127186220:A:G	127186220	NA,G	NA,A	NA,1	NA,-inf	NA,inf	NA,0.15956	0.000190322	0.000382545
2	chr9:127114693:G:A	127114693	NA,A	NA,G	NA,1	NA,-inf	NA,inf	NA,0.204211	0.000190313	0.000382505
2	chr9:127969812:A:G	127969812	NA,G	NA,A	NA,1	NA,-inf	NA,inf	NA,0.21459	0.0001903	0.000382474
2	chr9:127992537:T:C	127992537	NA,C	NA,T	NA,1	NA,inf	NA,inf	NA,0.173898	0.000190295	0.000382419
2	chr9:127640075:G:A	127640075	NA,A	NA,G	NA,1	NA,-inf	NA,inf	NA,0.285961	0.000190288	0.000382554
2	chr9:127421904:G:C	127421904	NA,C	NA,G	NA,1	NA,-inf	NA,inf	NA,0.302325	0.000190246	0.000382507
2	chr9:127598684:C:T	127598684	NA,T	NA,C	NA,1	NA,-inf	NA,inf	NA,0.284008	0.000190235	0.000382443
2	chr9:127801960:G:A	127801960	NA,A	NA,G	NA,1	NA,inf	NA,inf	NA,0.168402	0.000190202	0.000382212
2	chr9:127335528:C:G	127335528	NA,G	NA,C	NA,1	NA,-inf	NA,inf	NA,0.194495	0.000190167	0.00038219
2	chr9:127598358:G:A	127598358	NA,A	NA,G	NA,1	NA,-inf	NA,inf	NA,0.284923	0.000190112	0.000382197
2	chr9:127259814:T:C	127259814	NA,C	NA,T	NA,1	NA,-inf	NA,inf	NA,0.24055	0.000189819	0.000381549
2	chr9:128013537:G:A	128013537	A,A	G,G	1,1	inf,inf	inf,inf	0.867243,0.907573	0.000189818	0.00038209
2	chr9:127722499:T:C	127722499	NA,C	NA,T	NA,1	NA,-inf	NA,inf	NA,0.182996	0.00018971	0.000381344
2	chr9:128004384:C:T	128004384	NA,T	NA,C	NA,1	NA,inf	NA,inf	NA,0.206589	0.000189667	0.000381204
2	chr9:127273771:C:G	127273771	G,NA	C,NA	1,NA	inf,NA	inf,NA	0.446863,NA	0.000189642	0.000380839
2	chr9:127091920:G:A	127091920	A,A	G,G	1,1	inf,-inf	inf,inf	2.03078,0.160348	0.000189519	0.000383236
2	chr9:127907331:G:A	127907331	NA,A	NA,G	NA,1	NA,-inf	NA,inf	NA,0.262877	0.00018927	0.000380478
2	chr9:127137057:A:T	127137057	NA,T	NA,A	NA,1	NA,-inf	NA,inf	NA,0.258451	0.000189269	0.000380441
2	chr9:127368941:A:G	127368941	NA,G	NA,A	NA,1	NA,-inf	NA,inf	NA,0.247855	0.000189258	0.000380412
2	chr9:127337918:T:C	127337918	NA,C	NA,T	NA,1	NA,-inf	NA,inf	NA,0.189264	0.000189184	0.000380215
2	chr9:127583406:A:G	127583406	NA,G	NA,A	NA,1	NA,-inf	NA,inf	NA,0.272979	0.000189115	0.000380182
2	chr9:127843501:T:C	127843501	NA,C	NA,T	NA,1	NA,inf	NA,inf	NA,0.162864	0.000189107	0.00038001
2	chr9:127119081:T:C	127119081	NA,C	NA,T	NA,1	NA,inf	NA,inf	NA,0.20626	0.00018909	0.000380031
2	chr9:127646832:T:G	127646832	NA,G	NA,T	NA,1	NA,-inf	NA,inf	NA,0.195064	0.000189034	0.000380012
2	chr9:127616677:C:T	127616677	NA,T	NA,C	NA,1	NA,inf	NA,inf	NA,0.139292	0.000188974	0.000379727
2	chr9:127892560:C:T	127892560	NA,T	NA,C	NA,1	NA,inf	NA,inf	NA,0.187785	0.00018888	0.000379605
2	chr9:127889857:T:G	127889857	NA,G	NA,T	NA,1	NA,-inf	NA,inf	NA,0.225952	0.000188869	0.000379614
2	chr9:127188508:T:C	127188508	NA,C	NA,T	NA,1	NA,inf	NA,inf	NA,0.240597	0.000188814	0.00037956
2	chr9:127531207:A:G	127531207	NA,G	NA,A	NA,1	NA,-inf	NA,inf	NA,0.416161	0.00018857	0.000379314
2	chr9:127369258:G:A	127369258	NA,A	NA,G	NA,1	NA,inf	NA,inf	NA,0.128784	0.000188489	0.000378723
2	chr9:128017789:G:A	128017789	NA,A	NA,G	NA,1	NA,inf	NA,inf	NA,0.19336	0.000188434	0.000378704
2	chr9:127779005:G:A	127779005	NA,A	NA,G	NA,1	NA,-inf	NA,inf	NA,0.166829	0.000188282	0.00037835
2	chr9:127469734:T:C	127469734	NA,C	NA,T	NA,1	NA,-inf	NA,inf	NA,0.146088	0.000188257	0.000378287
2	chr9:127970184:G:A	127970184	NA,A	NA,G	NA,1	NA,-inf	NA,inf	NA,0.202463	0.000188177	0.000378208
2	chr9:127267233:G:A	127267233	NA,A	NA,G	NA,1	NA,-inf	NA,inf	NA,0.218034	0.000188139	0.000378134
2	chr9:127362348:A:G	127362348	NA,G	NA,A	NA,1	NA,inf	NA,inf	NA,0.12745	0.000188083	0.000377911
2	chr9:127581424:C:T	127581424	NA,T	NA,C	NA,1	NA,-inf	NA,inf	NA,0.265805	0.000188059	0.000378058
2	chr9:127984959:A:G	127984959	NA,G	NA,A	NA,1	NA,-inf	NA,inf	NA,0.231982	0.000187993	0.00037789
2	chr9:127357077:C:G	127357077	NA,G	NA,C	NA,1	NA,inf	NA,inf	NA,0.158544	0.000187913	0.000377595
2	chr9:127648506:G:C	127648506	NA,C	NA,G	NA,1	NA,-inf	NA,inf	NA,0.270133	0.000187765	0.000377477
2	chr9:127690612:C:T	127690612	NA,T	NA,C	NA,1	NA,-inf	NA,inf	NA,0.22455	0.000187756	0.000377407
2	chr9:127857314:G:A	127857314	A,A	G,G	1,1	inf,-inf	inf,inf	1.04135,0.496203	0.000187663	0.000377338
2	chr9:127722272:C:T	127722272	T,NA	C,NA	1,NA	-inf,NA	inf,NA	0.333526,NA	0.000187636	0.000376726
2	chr9:127300265:T:A	127300265	NA,A	NA,T	NA,1	NA,-inf	NA,inf	NA,0.256928	0.000187347	0.000376596
2	chr9:127530868:G:T	127530868	NA,T	NA,G	NA,1	NA,-inf	NA,inf	NA,0.406796	0.000187308	0.000376768
3	chr9:127804260:A:G	127804260	G,G	A,A	1,1	-inf,-inf	inf,inf	4.28901,0.743836	0.0156794	0.0320993
3	chr9:127024586:T:A	127024586	NA,A	NA,T	NA,1	NA,inf	NA,inf	NA,2.80015	0.0104243	0.0208057
3	chr9:127110197:G:A	127110197	NA,A	NA,G	NA,1	NA,inf	NA,inf	NA,2.75741	0.00965405	0.0192755
3	chr9:127090770:G:A	127090770	NA,A	NA,G	NA,1	NA,inf	NA,inf	NA,2.72289	0.00905095	0.0180771
3	chr9:127646059:A:G	127646059	G,NA	A,NA	1,NA	inf,NA	inf,NA	2.82874,NA	0.00757006	0.0151805
3	chr9:127845359:C:T	127845359	NA,T	NA,C	NA,1	NA,-inf	NA,inf	NA,2.55306	0.00751106	0.0150328
3	chr9:127092847:C:A	127092847	NA,A	NA,C	NA,1	NA,inf	NA,inf	NA,2.59948	0.00720365	0.0144016
3	chr9:127572831:G:A	127572831	A,A	G,G	1,1	-inf,inf	inf,inf	3.83849,0.355123	0.00668185	0.0135449
3	chr9:127834895:A:G	127834895	NA,G	NA,A	NA,1	NA,inf	NA,inf	NA,2.42761	0.00629957	0.0126128
3	chr9:127700904:T:G	127700904	G,NA	T,NA	1,NA	inf,NA	inf,NA	2.71507,NA	0.00605748	0.0121566
3	chr9:127591471:C:T	127591471	NA,T	NA,C	NA,1	NA,inf	NA,inf	NA,2.53166	0.00557576	0.0111787
3	chr9:127512364:C:T	127512364	NA,T	NA,C	NA,1	NA,inf	NA,inf	NA,2.91602	0.00548822	0.0110223
3	chr9:127131130:G:A	127131130	NA,A	NA,G	NA,1	NA,inf	NA,inf	NA,2.45026	0.00545071	0.0109075
3	chr9:127122184:C:T	127122184	NA,T	NA,C	NA,1	NA,inf	NA,inf	NA,2.38177	0.00482655	0.00966167
3	chr9:128009621:T:C	128009621	NA,C	NA,T	NA,1	NA,inf	NA,inf	NA,2.31272	0.004823	0.00966031
3	chr9:127414147:C:T	127414147	NA,T	NA,C	NA,1	NA,inf	NA,inf	NA,2.80326	0.00482153	0.00968177
3	chr9:127147185:A:C	127147185	NA,C	NA,A	NA,1	NA,inf	NA,inf	NA,2.33295	0.00441228	0.00883447
3	chr9:127757644:TG:T	127757644	T,NA	TG,NA	1,NA	-inf,NA	inf,NA	2.66082,NA	0.00420165	0.00847591
3	chr9:127997415:G:A	127997415	NA,A	NA,G	NA,1	NA,inf	NA,inf	NA,2.24824	0.00407638	0.00816826
3	chr9:127410208:T:A	127410208	NA,A	NA,T	NA,1	NA,inf	NA,inf	NA,2.68796	0.00393522	0.00790574
3	chr9:127158184:G:A	127158184	A,A	G,G	1,1	-inf,inf	inf,inf	2.56409,1.51431	0.00392899	0.0079068
3	chr9:128008437:TG:T	128008437	NA,T	NA,TG	NA,1	NA,inf	NA,inf	NA,2.21997	0.00389212	0.00779967
3	chr9:127151040:T:C	127151040	C,C	T,T	1,1	inf,-inf	inf,inf	2.48675,1.58806	0.00388282	0.0078138
3	chr9:127169695:G:A	127169695	A,A	G,G	1,1	-inf,inf	inf,inf	2.58847,1.47098	0.00378437	0.00761686
3	chr9:127137216:G:A	127137216	NA,A	NA,G	NA,1	NA,inf	NA,inf	NA,2.23412	0.0036972	0.00740566
3	chr9:127166841:A:G	127166841	G,G	A,A	1,1	-inf,inf	inf,inf	2.62296,1.39256	0.0035467	0.00713925
3	chr9:127137541:G:A	127137541	NA,A	NA,G	NA,1	NA,inf	NA,inf	NA,2.19305	0.00344853	0.00690849
3	chr9:127837401:T:G	127837401	NA,G	NA,T	NA,1	NA,inf	NA,inf	NA,2.0772	0.00325356	0.00652457
3	chr9:127839462:G:A	127839462	NA,A	NA,G	NA,1	NA,-inf	NA,inf	NA,2.07542	0.00296822	0.00595558
3	chr9:127828070:A:G	127828070	G,NA	A,NA	1,NA	inf,NA	inf,NA	2.35096,NA	0.00275355	0.0055444
3	chr9:127998017:G:A	127998017	NA,A	NA,G	NA,1	NA,inf	NA,inf	NA,2.02473	0.00271504	0.00544454
3	chr9:127192055:T:C	127192055	C,C	T,T	1,1	-inf,inf	inf,inf	1.22284,2.56022	0.0026177	0.00528593
3	chr9:127135451:C:T	127135451	NA,T	NA,C	NA,1	NA,inf	NA,inf	NA,2.03151	0.00258064	0.00517239
3	chr9:127990305:C:T	127990305	NA,T	NA,C	NA,1	NA,inf	NA,inf	NA,1.98642	0.0025773	0.00516834
3	chr9:127111302:A:C	127111302	C,C	A,A	1,1	inf,-inf	inf,inf	2.50544,1.30637	0.00251991	0.00507459
3	chr9:127276292:A:G	127276292	NA,G	NA,A	NA,1	NA,-inf	NA,inf	NA,1.99171	0.0023369	0.00469784
3	chr9:127518935:A:T	127518935	NA,T	NA,A	NA,1	NA,inf	NA,inf	NA,2.34224	0.00233484	0.00469837
3	chr9:127498650:T:C	127498650	NA,C	NA,T	NA,1	NA,inf	NA,inf	NA,2.33262	0.00231658	0.00466105
3	chr9:128016223:T:C	128016223	NA,C	NA,T	NA,1	NA,inf	NA,inf	NA,1.92926	0.00231184	0.004637
3	chr9:127298534:C:G	127298534	NA,G	NA,C	NA,1	NA,inf	NA,inf	NA,1.76541	0.00223453	0.00448499
3	chr9:127150015:A:G	127150015	G,G	A,A	1,1	inf,-inf	inf,inf	2.36511,1.35735	0.00216545	0.00436093
3	chr9:127556305:T:A	127556305	A,A	T,T	1,1	-inf,-inf	inf,inf	1.74482,0.282533	0.00210636	0.00421257
3	chr9:127101266:T:C	127101266	C,C	T,T	1,1	inf,-inf	inf,inf	2.45158,1.25396	0.00210336	0.00423651
3	chr9:127526438:C:A	127526438	A,A	C,C	1,1	inf,inf	inf,inf	4.48388,1.94099	0.00209621	0.00848463
3	chr9:127130875:G:A	127130875	A,NA	G,NA	1,NA	-inf,NA	inf,NA	1.49719,NA	0.00205618	0.00411702
3	chr9:127484885:G:A	127484885	NA,A	NA,G	NA,1	NA,inf	NA,inf	NA,2.28562	0.00204862	0.00412375
3	chr9:127442778:A:G	127442778	NA,G	NA,A	NA,1	NA,inf	NA,inf	NA,2.29079	0.00204805	0.00411785
3	chr9:127027336:A:C	127027336	C,C	A,A	1,1	inf,-inf	inf,inf	1.59832,2.08063	0.00203659	0.00409666
3	chr9:127293286:C:T	127293286	NA,T	NA,C	NA,1	NA,inf	NA,inf	NA,1.6743	0.00203368	0.00408134
3	chr9:127278772:C:T	127278772	NA,T	NA,C	NA,1	NA,-inf	NA,inf	NA,1.76102	0.00201789	0.00404892
3	chr9:127742123:C:G	127742123	NA,G	NA,C	NA,1	NA,inf	NA,inf	NA,1.85566	0.00193024	0.00387934
3	chr9:127740187:G:A	127740187	NA,A	NA,G	NA,1	NA,inf	NA,inf	NA,1.85452	0.00192491	0.00386865
3	chr9:127870263:G:A	127870263	A,A	G,G	1,1	-inf,inf	inf,inf	2.68167,0.774432	0.00191943	0.00389823
3	chr9:127044417:T:C	127044417	C,C	T,T	1,1	inf,-inf	inf,inf	2.2754,1.35128	0.00190662	0.00383898
3	chr9:127806403:G:A	127806403	NA,A	NA,G	NA,1	NA,-inf	NA,inf	NA,1.83184	0.00188104	0.00377714
3	chr9:127567852:C:T	127567852	T,T	C,C	1,1	-inf,inf	inf,inf	3.34411,0.1495	0.00187157	0.00380902
3	chr9:127081638:G:A	127081638	NA,A	NA,G	NA,1	NA,inf	NA,inf	NA,1.8498	0.00185411	0.00371823
3	chr9:127996214:C:T	127996214	NA,T	NA,C	NA,1	NA,inf	NA,inf	NA,1.7947	0.00182682	0.00366504
3	chr9:127567949:G:T	127567949	T,T	G,G	1,1	-inf,inf	inf,inf	3.33331,0.14397	0.00182606	0.00371638
3	chr9:127944865:G:A	127944865	NA,A	NA,G	NA,1	NA,inf	NA,inf	NA,1.78474	0.00180673	0.00362497
3	chr9:127944280:G:A	127944280	NA,A	NA,G	NA,1	NA,inf	NA,inf	NA,1.78462	0.00180627	0.00362404
3	chr9:127749084:A:T	127749084	NA,T	NA,A	NA,1	NA,inf	NA,inf	NA,1.81306	0.0017943	0.00360629
3	chr9:127750196:C:T	127750196	NA,T	NA,C	NA,1	NA,inf	NA,inf	NA,1.81252	0.00179256	0.00360279
3	chr9:127427529:C:G	127427529	NA,G	NA,C	NA,1	NA,inf	NA,inf	NA,2.20354	0.00178136	0.00358558
3	chr9:127549169:A:G	127549169	NA,G	NA,A	NA,1	NA,inf	NA,inf	NA,1.89617	0.0017493	0.00351694
3	chr9:127889958:A:G	127889958	NA,G	NA,A	NA,1	NA,-inf	NA,inf	NA,1.66364	0.00173514	0.0034804
3	chr9:127060257:G:A	127060257	A,A	G,G	1,1	inf,-inf	inf,inf	2.34253,1.20602	0.00166151	0.00334637
3	chr9:127663737:G:A	127663737	NA,A	NA,G	NA,1	NA,inf	NA,inf	NA,1.78348	0.00164181	0.00330065
3	chr9:127404678:T:C	127404678	C,C	T,T	1,1	inf,inf	inf,inf	3.42497,2.49492	0.00164074	0.00519226
3	chr9:127048588:A:G	127048588	G,G	A,A	1,1	inf,-inf	inf,inf	2.39164,1.13892	0.00163971	0.00330251
3	chr9:127707105:C:T	127707105	NA,T	NA,C	NA,1	NA,-inf	NA,inf	NA,1.72078	0.00157359	0.00316314
3	chr9:127806135:G:A	127806135	NA,A	NA,G	NA,1	NA,-inf	NA,inf	NA,1.72898	0.00157206	0.00315719
3	chr9:127416633:T:C	127416633	C,C	T,T	1,1	inf,inf	inf,inf	3.71132,1.81292	0.0015408	0.00385071
3	chr9:127608760:C:T	127608760	NA,T	NA,C	NA,1	NA,inf	NA,inf	NA,1.73277	0.00152795	0.00306932
3	chr9:127760712:T:C	127760712	C,NA	T,NA	1,NA	inf,NA	inf,NA	2.05757,NA	0.00152098	0.00306487
3	chr9:127090658:G:A	127090658	A,NA	G,NA	1,NA	-inf,NA	inf,NA	1.35334,NA	0.00148975	0.00298409
3	chr9:127798837:A:G	127798837	G,G	A,A	1,1	-inf,-inf	inf,inf	3.14763,0.390615	0.00147754	0.00301977
3	chr9:127489647:C:T	127489647	NA,T	NA,C	NA,1	NA,inf	NA,inf	NA,1.84067	0.00146636	0.00294734
3	chr9:127514401:C:T	127514401	NA,T	NA,C	NA,1	NA,inf	NA,inf	NA,1.80451	0.00145665	0.00292725
3	chr9:127404578:T:C	127404578	C,C	T,T	1,1	inf,inf	inf,inf	3.50234,2.34609	0.00143033	0.00458091
3	chr9:127873437:G:A	127873437	NA,A	NA,G	NA,1	NA,inf	NA,inf	NA,1.58188	0.001427	0.00286638
3	chr9:127748499:G:A	127748499	NA,A	NA,G	NA,1	NA,inf	NA,inf	NA,1.78541	0.00142687	0.00286927
3	chr9:128013111:G:A	128013111	A,A	G,G	1,1	-inf,inf	inf,inf	0.653048,2.28698	0.00142376	0.00286035
3	chr9:127438492:C:T	127438492	NA,T	NA,C	NA,1	NA,inf	NA,inf	NA,2.00621	0.00139799	0.00281306
3	chr9:127566808:G:A	127566808	A,NA	G,NA	1,NA	inf,NA	inf,NA	1.98922,NA	0.00139763	0.00281402
3	chr9:127977017:G:T	127977017	NA,T	NA,G	NA,1	NA,inf	NA,inf	NA,1.63254	0.00139335	0.00279612
3	chr9:127369394:G:T	127369394	NA,T	NA,G	NA,1	NA,-inf	NA,inf	NA,1.75444	0.00139012	0.00279523
3	chr9:127833819:C:T	127833819	NA,T	NA,C	NA,1	NA,-inf	NA,inf	NA,1.7561	0.00138937	0.0027928
3	chr9:127970128:T:C	127970128	NA,C	NA,T	NA,1	NA,inf	NA,inf	NA,1.62553	0.00137902	0.00276738
3	chr9:127026451:CCAT:C	127026451	C,C	CCAT,CCAT	1,1	inf,-inf	inf,inf	2.10284,1.32717	0.00137902	0.00277695
3	chr9:127982659:C:T	127982659	NA,T	NA,C	NA,1	NA,inf	NA,inf	NA,1.62564	0.0013756	0.00276054
3	chr9:127954577:T:A	127954577	NA,A	NA,T	NA,1	NA,inf	NA,inf	NA,1.62794	0.00137016	0.00274979
3	chr9:127026154:C:T	127026154	T,T	C,C	1,1	inf,-inf	inf,inf	2.07904,1.34338	0.00136859	0.00275579
3	chr9:127435802:T:C	127435802	NA,C	NA,T	NA,1	NA,inf	NA,inf	NA,1.99262	0.00136763	0.00275201
3	chr9:127881042:C:T	127881042	NA,T	NA,C	NA,1	NA,inf	NA,inf	NA,1.56143	0.00136446	0.00274096
3	chr9:127960256:G:A	127960256	NA,A	NA,G	NA,1	NA,inf	NA,inf	NA,1.61781	0.00135955	0.00272834
3	chr9:127456878:A:T	127456878	NA,T	NA,A	NA,1	NA,inf	NA,inf	NA,1.98339	0.00134895	0.00271441
3	chr9:127846160:C:A	127846160	NA,A	NA,C	NA,1	NA,inf	NA,inf	NA,1.56505	0.00130728	0.00262426
3	chr9:127196921:T:G	127196921	NA,G	NA,T	NA,1	NA,inf	NA,inf	NA,1.45055	0.0012965	0.00260331
3	chr9:127937109:A:G	127937109	NA,G	NA,A	NA,1	NA,inf	NA,inf	NA,1.59273	0.0012933	0.00259566
3	chr9:127197047:C:T	127197047	NA,T	NA,C	NA,1	NA,inf	NA,inf	NA,1.67709	0.00129101	0.00259361
3	chr9:127949765:A:C	127949765	NA,C	NA,A	NA,1	NA,inf	NA,inf	NA,1.58804	0.00127798	0.00256496
3	chr9:127427881:T:G	127427881	NA,G	NA,T	NA,1	NA,inf	NA,inf	NA,1.94009	0.0012642	0.00254388
3	chr9:127876913:A:G	127876913	NA,G	NA,A	NA,1	NA,inf	NA,inf	NA,1.51338	0.00126152	0.0025342
3	chr9:127876056:G:A	127876056	NA,A	NA,G	NA,1	NA,inf	NA,inf	NA,1.50967	0.0012565	0.00252411
3	chr9:128015189:A:G	128015189	G,G	A,A	1,1	-inf,-inf	inf,inf	2.10355,0.406454	0.00125556	0.00252154
3	chr9:127407368:C:T	127407368	NA,T	NA,C	NA,1	NA,inf	NA,inf	NA,1.97878	0.00125163	0.00251763
3	chr9:127838998:C:T	127838998	T,T	C,C	1,1	inf,-inf	inf,inf	1.19638,1.51855	0.00123981	0.00248815
3	chr9:127462506:G:C	127462506	NA,C	NA,G	NA,1	NA,inf	NA,inf	NA,1.91902	0.00121751	0.00245
3	chr9:127321039:A:G	127321039	NA,G	NA,A	NA,1	NA,inf	NA,inf	NA,1.66692	0.00121031	0.00243207
3	chr9:127771215:G:A	127771215	A,NA	G,NA	1,NA	inf,NA	inf,NA	1.90556,NA	0.00119336	0.00240418
3	chr9:127402257:C:T	127402257	T,NA	C,NA	1,NA	-inf,NA	inf,NA	1.38951,NA	0.00118534	0.00237716
3	chr9:127809076:T:C	127809076	NA,C	NA,T	NA,1	NA,-inf	NA,inf	NA,1.58675	0.00118216	0.00237501
3	chr9:127986284:A:G	127986284	NA,G	NA,A	NA,1	NA,inf	NA,inf	NA,1.52555	0.00116274	0.00233366
3	chr9:127842285:G:A	127842285	NA,A	NA,G	NA,1	NA,inf	NA,inf	NA,1.4921	0.00115618	0.00232114
3	chr9:127809078:TTCTC:T	127809078	NA,T	NA,TTCTC	NA,1	NA,-inf	NA,inf	NA,1.5737	0.00115617	0.00232281
3	chr9:127592000:G:C	127592000	NA,C	NA,G	NA,1	NA,-inf	NA,inf	NA,1.40029	0.00115301	0.0023145
3	chr9:127408428:G:A	127408428	NA,A	NA,G	NA,1	NA,inf	NA,inf	NA,1.62909	0.00114018	0.00229128
3	chr9:127410576:C:T	127410576	NA,T	NA,C	NA,1	NA,inf	NA,inf	NA,1.86006	0.0011367	0.00228716
3	chr9:127039878:A:G	127039878	NA,G	NA,A	NA,1	NA,-inf	NA,inf	NA,1.49363	0.00113541	0.00227968
3	chr9:128016863:C:G	128016863	NA,G	NA,C	NA,1	NA,inf	NA,inf	NA,1.51821	0.00113468	0.00227769
3	chr9:127932504:A:G	127932504	NA,G	NA,A	NA,1	NA,-inf	NA,inf	NA,1.42115	0.00113413	0.00227845
3	chr9:127152943:A:G	127152943	NA,G	NA,A	NA,1	NA,inf	NA,inf	NA,1.56165	0.00113239	0.00227203
3	chr9:127317000:G:C	127317000	NA,C	NA,G	NA,1	NA,inf	NA,inf	NA,1.61963	0.00112313	0.00225693
3	chr9:127188681:T:C	127188681	NA,C	NA,T	NA,1	NA,-inf	NA,inf	NA,1.37932	0.00110391	0.00221548
3	chr9:127728813:A:G	127728813	NA,G	NA,A	NA,1	NA,inf	NA,inf	NA,1.56015	0.00110322	0.00221832
3	chr9:127809212:GCTGTCA:G	127809212	G,NA	GCTGTCA,NA	1,NA	-inf,NA	inf,NA	2.10378,NA	0.00106714	0.00215784
3	chr9:127096239:T:C	127096239	C,C	T,T	1,1	inf,-inf	inf,inf	2.70652,0.635448	0.0010646	0.00215249
3	chr9:127946372:G:A	127946372	NA,A	NA,G	NA,1	NA,inf	NA,inf	NA,1.46837	0.00105872	0.00212521
3	chr9:127444237:C:T	127444237	NA,T	NA,C	NA,1	NA,inf	NA,inf	NA,1.8082	0.00104541	0.00210347
3	chr9:127860349:C:T	127860349	T,NA	C,NA	1,NA	-inf,NA	inf,NA	1.96968,NA	0.00103925	0.00209998
3	chr9:127956832:A:G	127956832	NA,G	NA,A	NA,1	NA,inf	NA,inf	NA,1.46438	0.00103476	0.00207713
3	chr9:127260427:A:G	127260427	NA,G	NA,A	NA,1	NA,inf	NA,inf	NA,1.34683	0.00103407	0.00207697
3	chr9:127866557:T:C	127866557	NA,C	NA,T	NA,1	NA,-inf	NA,inf	NA,1.49404	0.00101563	0.00204247
3	chr9:127126678:T:A	127126678	A,NA	T,NA	1,NA	-inf,NA	inf,NA	1.18027,NA	0.00101335	0.00203068
3	chr9:127442115:A:G	127442115	G,G	A,A	1,1	inf,inf	inf,inf	4.57899,0.277357	0.00100107	0.0025252
3	chr9:127275457:T:A	127275457	NA,A	NA,T	NA,1	NA,inf	NA,inf	NA,1.33144	0.00100038	0.00200927
3	chr9:127917085:G:T	127917085	NA,T	NA,G	NA,1	NA,inf	NA,inf	NA,1.42533	0.000993392	0.00199425
3	chr9:127395270:C:T	127395270	NA,T	NA,C	NA,1	NA,inf	NA,inf	NA,1.38113	0.000982609	0.00197152
3	chr9:127240879:TCCTGGGTGGCAGAGTGAGAC:T	127240879	T,NA	TCCTGGGTGGCAGAGTGAGAC,NA	1,NA	-inf,NA	inf,NA	1.10105,NA	0.000980527	0.00196404
3	chr9:127113805:G:A	127113805	NA,A	NA,G	NA,1	NA,inf	NA,inf	NA,1.49927	0.000957667	0.00192435
3	chr9:127941186:G:A	127941186	NA,A	NA,G	NA,1	NA,-inf	NA,inf	NA,1.33033	0.000952539	0.00191309
3	chr9:127466005:T:C	127466005	NA,C	NA,T	NA,1	NA,inf	NA,inf	NA,1.75519	0.000946583	0.00190486
3	chr9:127421511:T:C	127421511	NA,C	NA,T	NA,1	NA,inf	NA,inf	NA,2.07589	0.000932423	0.00188805
3	chr9:127412817:G:A	127412817	A,A	G,G	1,1	inf,inf	inf,inf	2.6158,1.67114	0.000929545	0.00195115
3	chr9:127540518:G:A	127540518	NA,A	NA,G	NA,1	NA,inf	NA,inf	NA,1.75443	0.000920895	0.00185412
3	chr9:127978965:C:T	127978965	NA,T	NA,C	NA,1	NA,inf	NA,inf	NA,1.38993	0.000917436	0.00184169
3	chr9:127974635:C:T	127974635	NA,T	NA,C	NA,1	NA,inf	NA,inf	NA,1.38058	0.000910391	0.00182752
3	chr9:127728346:G:A	127728346	NA,A	NA,G	NA,1	NA,inf	NA,inf	NA,1.2413	0.000905836	0.00181873
3	chr9:127795448:A:C	127795448	NA,C	NA,A	NA,1	NA,-inf	NA,inf	NA,1.52063	0.00089506	0.00180003
3	chr9:127551094:A:G	127551094	NA,G	NA,A	NA,1	NA,inf	NA,inf	NA,1.40311	0.000887379	0.00178371
3	chr9:127399624:C:T	127399624	NA,T	NA,C	NA,1	NA,inf	NA,inf	NA,1.31616	0.000881116	0.00176805
3	chr9:127599779:G:A	127599779	NA,A	NA,G	NA,1	NA,-inf	NA,inf	NA,1.2466	0.000879575	0.00176594
3	chr9:127459253:G:A	127459253	NA,A	NA,G	NA,1	NA,inf	NA,inf	NA,1.47015	0.000864466	0.00173659
3	chr9:127868094:G:A	127868094	NA,A	NA,G	NA,1	NA,-inf	NA,inf	NA,1.38489	0.000850647	0.00171085
3	chr9:127438518:T:C	127438518	NA,C	NA,T	NA,1	NA,inf	NA,inf	NA,1.52449	0.000842479	0.00169287
3	chr9:128014464:A:G	128014464	G,G	A,A	1,1	-inf,inf	inf,inf	0.631033,2.01142	0.00083948	0.00168711
3	chr9:127327997:A:C	127327997	NA,C	NA,A	NA,1	NA,inf	NA,inf	NA,1.23267	0.000831371	0.00167009
3	chr9:127998249:G:A	127998249	NA,A	NA,G	NA,1	NA,inf	NA,inf	NA,1.18656	0.000829833	0.00166639
3	chr9:127877389:CACACACAA:C	127877389	NA,C	NA,CACACACAA	NA,1	NA,inf	NA,inf	NA,1.27691	0.000828778	0.00166532
3	chr9:127985017:G:T	127985017	NA,T	NA,G	NA,1	NA,inf	NA,inf	NA,1.17514	0.000826758	0.00166021
3	chr9:127391058:G:A	127391058	NA,A	NA,G	NA,1	NA,inf	NA,inf	NA,1.63279	0.000825731	0.00166128
3	chr9:127222829:G:A	127222829	A,A	G,G	1,1	inf,-inf	inf,inf	1.94467,0.832312	0.00082569	0.00166015
3	chr9:127209607:G:A	127209607	NA,A	NA,G	NA,1	NA,inf	NA,inf	NA,1.41846	0.000821564	0.00165094
3	chr9:127996654:G:A	127996654	NA,A	NA,G	NA,1	NA,inf	NA,inf	NA,1.1784	0.000818894	0.00164443
3	chr9:127147849:T:G	127147849	NA,G	NA,T	NA,1	NA,inf	NA,inf	NA,1.41475	0.00081467	0.00163711
3	chr9:127575998:A:G	127575998	G,G	A,A	1,1	inf,-inf	inf,inf	3.35186,0.0985833	0.000806852	0.00170711
3	chr9:127678683:C:T	127678683	NA,T	NA,C	NA,1	NA,-inf	NA,inf	NA,1.36797	0.000805665	0.00162042
3	chr9:127443417:A:G	127443417	NA,G	NA,A	NA,1	NA,inf	NA,inf	NA,1.49489	0.000804335	0.00161625
3	chr9:127272500:T:A	127272500	A,NA	T,NA	1,NA	-inf,NA	inf,NA	0.493999,NA	0.000803531	0.00160789
3	chr9:127994514:C:G	127994514	NA,G	NA,C	NA,1	NA,inf	NA,inf	NA,1.16742	0.000803038	0.00161261
3	chr9:127396413:G:T	127396413	NA,T	NA,G	NA,1	NA,inf	NA,inf	NA,1.61587	0.000802491	0.00161455
3	chr9:127454968:A:C	127454968	NA,C	NA,A	NA,1	NA,inf	NA,inf	NA,1.48478	0.000800524	0.00160854
3	chr9:127440870:C:T	127440870	NA,T	NA,C	NA,1	NA,inf	NA,inf	NA,1.49159	0.000800267	0.00160808
3	chr9:127781159:G:A	127781159	NA,A	NA,G	NA,1	NA,inf	NA,inf	NA,1.32701	0.00079724	0.00160193
3	chr9:127452970:C:T	127452970	T,T	C,C	1,1	inf,inf	inf,inf	4.36156,0.274088	0.000795435	0.0019343
3	chr9:127942130:TGAGG:T	127942130	NA,T	NA,TGAGG	NA,1	NA,inf	NA,inf	NA,1.16548	0.000790845	0.00158852
3	chr9:127125854:T:C	127125854	NA,C	NA,T	NA,1	NA,-inf	NA,inf	NA,1.28199	0.000790596	0.00158783
3	chr9:127674799:A:C	127674799	NA,C	NA,A	NA,1	NA,-inf	NA,inf	NA,1.35446	0.000788905	0.0015867
3	chr9:127490028:T:A	127490028	A,A	T,T	1,1	-inf,-inf	inf,inf	4.34703,0.0302798	0.000783334	0.00185239
3	chr9:127258605:C:T	127258605	NA,T	NA,C	NA,1	NA,inf	NA,inf	NA,1.39317	0.000783232	0.00157398
3	chr9:127272499:T:G	127272499	G,NA	T,NA	1,NA	-inf,NA	inf,NA	0.484923,NA	0.000782755	0.00156636
3	chr9:127109315:C:T	127109315	NA,T	NA,C	NA,1	NA,inf	NA,inf	NA,1.37892	0.000771932	0.00155126
3	chr9:127866382:C:T	127866382	NA,T	NA,C	NA,1	NA,inf	NA,inf	NA,1.25007	0.000770623	0.0015474
3	chr9:127413191:G:A	127413191	A,A	G,G	1,1	inf,inf	inf,inf	3.30974,2.08596	0.000769596	0.00228662
3	chr9:127772557:G:A	127772557	NA,A	NA,G	NA,1	NA,-inf	NA,inf	NA,1.05889	0.000768357	0.00154273
3	chr9:127167565:A:T	127167565	T,T	A,A	1,1	-inf,inf	inf,inf	0.967909,0.777331	0.000765913	0.00153279
3	chr9:127144222:A:G	127144222	NA,G	NA,A	NA,1	NA,inf	NA,inf	NA,1.37532	0.000765747	0.00153882
3	chr9:127470144:T:C	127470144	NA,C	NA,T	NA,1	NA,inf	NA,inf	NA,1.48098	0.000765132	0.00153775
3	chr9:127074332:A:C	127074332	C,C	A,A	1,1	inf,-inf	inf,inf	2.52266,0.549797	0.000757324	0.00152928
3	chr9:127867414:A:G	127867414	G,G	A,A	1,1	inf,inf	inf,inf	1.21774,1.32599	0.000757099	0.00152195
3	chr9:127467127:T:C	127467127	NA,C	NA,T	NA,1	NA,inf	NA,inf	NA,1.45945	0.000756144	0.0015195
3	chr9:127329042:C:T	127329042	T,T	C,C	1,1	-inf,inf	inf,inf	2.52289,0.888094	0.0007524	0.00155637
3	chr9:127795609:A:G	127795609	G,G	A,A	1,1	-inf,-inf	inf,inf	2.65673,0.49552	0.000749014	0.00152678
3	chr9:127625317:G:A	127625317	A,NA	G,NA	1,NA	inf,NA	inf,NA	0.731924,NA	0.000748986	0.00149983
3	chr9:127151327:A:G	127151327	G,NA	A,NA	1,NA	-inf,NA	inf,NA	1.01292,NA	0.000748391	0.00149964
3	chr9:128017860:C:T	128017860	NA,T	NA,C	NA,1	NA,inf	NA,inf	NA,1.25866	0.000746411	0.00149869
3	chr9:127847450:C:T	127847450	NA,T	NA,C	NA,1	NA,inf	NA,inf	NA,1.23679	0.000744392	0.00149485
3	chr9:127429328:T:A	127429328	NA,A	NA,T	NA,1	NA,inf	NA,inf	NA,1.44529	0.00074381	0.00149468
3	chr9:127142880:A:G	127142880	G,G	A,A	1,1	inf,-inf	inf,inf	1.77536,1.32239	0.000742693	0.00149708
3	chr9:127575852:C:T	127575852	T,NA	C,NA	1,NA	inf,NA	inf,NA	0.720949,NA	0.000741048	0.00148393
3	chr9:128015514:T:C	128015514	NA,C	NA,T	NA,1	NA,inf	NA,inf	NA,1.13902	0.000739331	0.00148494
3	chr9:127454771:C:G	127454771	G,G	C,C	1,1	inf,inf	inf,inf	4.35495,0.269949	0.000738172	0.00181226
3	chr9:127423106:C:A	127423106	NA,A	NA,C	NA,1	NA,inf	NA,inf	NA,1.91493	0.000733176	0.00148401
3	chr9:127554073:G:A	127554073	NA,A	NA,G	NA,1	NA,-inf	NA,inf	NA,1.21362	0.000727553	0.00146282
3	chr9:127174082:G:A	127174082	A,A	G,G	1,1	inf,-inf	inf,inf	2.2672,0.769937	0.000723918	0.00145999
3	chr9:127484381:T:C	127484381	C,C	T,T	1,1	inf,inf	inf,inf	1.26076,2.58451	0.000722793	0.00149378
3	chr9:127866251:T:A	127866251	A,A	T,T	1,1	inf,inf	inf,inf	1.3702,1.12727	0.000722714	0.00145295
3	chr9:127180637:C:T	127180637	NA,T	NA,C	NA,1	NA,-inf	NA,inf	NA,1.18971	0.000720735	0.00144728
3	chr9:127526952:GT:G	127526952	G,G	GT,GT	1,1	inf,inf	inf,inf	5.15009,1.7732	0.000717751	0.0187633
3	chr9:127411083:A:G	127411083	G,G	A,A	1,1	inf,inf	inf,inf	3.29973,2.0418	0.000716956	0.00211433
3	chr9:127568762:G:T	127568762	T,NA	G,NA	1,NA	inf,NA	inf,NA	0.702582,NA	0.000714423	0.00143064
3	chr9:127392978:T:G	127392978	G,G	T,T	1,1	inf,inf	inf,inf	0.511854,1.48506	0.000712528	0.00142741
3	chr9:127885251:G:A	127885251	NA,A	NA,G	NA,1	NA,-inf	NA,inf	NA,1.14082	0.000711579	0.00142914
3	chr9:127209760:G:A	127209760	NA,A	NA,G	NA,1	NA,inf	NA,inf	NA,1.28176	0.000707961	0.00142364
3	chr9:127104641:A:G	127104641	G,G	A,A	1,1	inf,-inf	inf,inf	2.52486,0.503215	0.000706611	0.00142704
3	chr9:127290677:C:T	127290677	NA,T	NA,C	NA,1	NA,inf	NA,inf	NA,1.12899	0.000704473	0.00141524
3	chr9:127258691:C:T	127258691	T,NA	C,NA	1,NA	inf,NA	inf,NA	1.06797,NA	0.000704354	0.00141235
3	chr9:127769959:G:A	127769959	NA,A	NA,G	NA,1	NA,inf	NA,inf	NA,1.28926	0.000702073	0.00141156
3	chr9:127492108:G:A	127492108	NA,A	NA,G	NA,1	NA,inf	NA,inf	NA,1.42263	0.000699638	0.00140615
3	chr9:127378376:C:T	127378376	NA,T	NA,C	NA,1	NA,-inf	NA,inf	NA,0.984744	0.000693978	0.00139278
3	chr9:127557658:A:G	127557658	NA,G	NA,A	NA,1	NA,-inf	NA,inf	NA,1.16279	0.000693248	0.00139371
3	chr9:127523871:A:G	127523871	G,G	A,A	1,1	inf,inf	inf,inf	4.91691,1.92457	0.000692985	0.0152018
3	chr9:127867763:G:A	127867763	NA,A	NA,G	NA,1	NA,-inf	NA,inf	NA,1.25914	0.000690732	0.00138914
3	chr9:127178100:T:C	127178100	C,C	T,T	1,1	inf,-inf	inf,inf	2.12584,0.87372	0.000690503	0.00139202
3	chr9:127974407:G:A	127974407	NA,A	NA,G	NA,1	NA,-inf	NA,inf	NA,1.1774	0.000681972	0.00137066
3	chr9:127592361:C:T	127592361	NA,T	NA,C	NA,1	NA,inf	NA,inf	NA,1.03614	0.000678194	0.00136207
3	chr9:127197832:G:A	127197832	A,A	G,G	1,1	-inf,inf	inf,inf	1.69651,0.917857	0.000676865	0.00136008
3	chr9:127651600:T:C	127651600	C,NA	T,NA	1,NA	-inf,NA	inf,NA	1.178,NA	0.000672386	0.00134905
3	chr9:127184321:G:A	127184321	A,A	G,G	1,1	inf,-inf	inf,inf	2.23899,0.735172	0.000670651	0.00135237
3	chr9:127467285:C:A	127467285	A,A	C,C	1,1	inf,inf	inf,inf	4.28655,0.325047	0.000670162	0.00165581
3	chr9:127142805:A:G	127142805	NA,G	NA,A	NA,1	NA,-inf	NA,inf	NA,1.15436	0.000667855	0.00134219
3	chr9:127392825:C:T	127392825	NA,T	NA,C	NA,1	NA,inf	NA,inf	NA,1.03691	0.000666198	0.00133755
3	chr9:127429467:C:T	127429467	NA,T	NA,C	NA,1	NA,inf	NA,inf	NA,1.14119	0.000665786	0.0013362
3	chr9:127151279:A:G	127151279	G,G	A,A	1,1	-inf,inf	inf,inf	0.828492,0.922331	0.000664279	0.00132968
3	chr9:127393052:A:G	127393052	G,G	A,A	1,1	inf,inf	inf,inf	0.502745,1.45425	0.000663304	0.00132885
3	chr9:127728350:T:C	127728350	NA,C	NA,T	NA,1	NA,-inf	NA,inf	NA,1.16568	0.000660727	0.00132785
3	chr9:127167638:G:A	127167638	NA,A	NA,G	NA,1	NA,-inf	NA,inf	NA,1.07255	0.000660347	0.00132564
3	chr9:127466983:A:G	127466983	G,G	A,A	1,1	inf,inf	inf,inf	4.17484,0.402593	0.000659129	0.00159823
3	chr9:127032116:C:T	127032116	NA,T	NA,C	NA,1	NA,inf	NA,inf	NA,1.27637	0.000656377	0.0013191
3	chr9:127476680:T:C	127476680	NA,C	NA,T	NA,1	NA,inf	NA,inf	NA,1.38028	0.000656084	0.00131862
3	chr9:127497195:A:G	127497195	NA,G	NA,A	NA,1	NA,inf	NA,inf	NA,1.31842	0.000655202	0.00131739
3	chr9:127387371:T:C	127387371	NA,C	NA,T	NA,1	NA,inf	NA,inf	NA,1.12192	0.000651085	0.00130727
3	chr9:127526885:C:T	127526885	T,T	C,C	1,1	inf,inf	inf,inf	5.24101,1.62147	0.000650803	0.0174891
3	chr9:127426517:G:A	127426517	A,A	G,G	1,1	inf,inf	inf,inf	4.14314,0.411407	0.000648719	0.001562
3	chr9:127475881:C:T	127475881	T,T	C,C	1,1	inf,inf	inf,inf	4.27341,0.3138	0.000645325	0.00159453
3	chr9:127504120:G:A	127504120	A,A	G,G	1,1	inf,inf	inf,inf	4.26915,0.23902	0.000643785	0.00156843
3	chr9:127496818:A:T	127496818	NA,T	NA,A	NA,1	NA,inf	NA,inf	NA,1.32633	0.00064021	0.00128665
3	chr9:127420835:T:C	127420835	NA,C	NA,T	NA,1	NA,inf	NA,inf	NA,1.81256	0.000640169	0.00129521
3	chr9:127389667:T:C	127389667	NA,C	NA,T	NA,1	NA,inf	NA,inf	NA,1.09439	0.000635927	0.00127649
3	chr9:127075300:A:G	127075300	NA,G	NA,A	NA,1	NA,-inf	NA,inf	NA,1.15173	0.000635501	0.00127647
3	chr9:127094392:GC:G	127094392	NA,G	NA,GC	NA,1	NA,-inf	NA,inf	NA,1.15277	0.000634357	0.00127418
3	chr9:127470963:C:G	127470963	NA,G	NA,C	NA,1	NA,inf	NA,inf	NA,1.35865	0.000633774	0.00127381
3	chr9:127104248:G:A	127104248	NA,A	NA,G	NA,1	NA,-inf	NA,inf	NA,1.11198	0.000632888	0.00127185
3	chr9:127438828:T:C	127438828	C,C	T,T	1,1	inf,inf	inf,inf	4.22283,0.31762	0.000631146	0.00153687
3	chr9:127858612:C:T	127858612	NA,T	NA,C	NA,1	NA,-inf	NA,inf	NA,0.96463	0.000630575	0.00126593
3	chr9:127251619:C:T	127251619	T,NA	C,NA	1,NA	inf,NA	inf,NA	1.01165,NA	0.000630158	0.00126367
3	chr9:127869819:A:G	127869819	NA,G	NA,A	NA,1	NA,inf	NA,inf	NA,1.11913	0.000629979	0.00126507
3	chr9:127092494:C:T	127092494	T,T	C,C	1,1	inf,-inf	inf,inf	2.51333,0.43046	0.000628273	0.00126891
3	chr9:127146863:G:T	127146863	NA,T	NA,G	NA,1	NA,-inf	NA,inf	NA,1.1187	0.000628226	0.00126258
3	chr9:127766536:G:T	127766536	NA,T	NA,G	NA,1	NA,inf	NA,inf	NA,1.19344	0.00062648	0.00125906
3	chr9:127357946:T:C	127357946	C,C	T,T	1,1	-inf,inf	inf,inf	2.41347,0.662905	0.000622341	0.00127234
3	chr9:127438927:C:T	127438927	T,T	C,C	1,1	inf,inf	inf,inf	4.21071,0.327385	0.000622239	0.00151575
3	chr9:127087796:C:T	127087796	T,NA	C,NA	1,NA	-inf,NA	inf,NA	0.990026,NA	0.000615725	0.00123517
3	chr9:127045280:T:C	127045280	C,C	T,T	1,1	inf,-inf	inf,inf	2.35472,0.58254	0.000614304	0.00123999
3	chr9:127635011:G:A	127635011	A,NA	G,NA	1,NA	-inf,NA	inf,NA	1.00957,NA	0.000614113	0.00123185
3	chr9:127541297:A:G	127541297	NA,G	NA,A	NA,1	NA,inf	NA,inf	NA,1.2347	0.00061345	0.00123307
3	chr9:127032345:T:G	127032345	NA,G	NA,T	NA,1	NA,inf	NA,inf	NA,1.0145	0.000612719	0.00123079
3	chr9:127434946:G:A	127434946	A,A	G,G	1,1	inf,inf	inf,inf	4.08963,0.432572	0.000609865	0.0014649
3	chr9:127791715:C:T	127791715	NA,T	NA,C	NA,1	NA,inf	NA,inf	NA,1.10164	0.000608666	0.00122276
3	chr9:127519818:G:A	127519818	A,A	G,G	1,1	inf,inf	inf,inf	4.28874,0.428731	0.000608411	0.00157928
3	chr9:127440023:C:T	127440023	T,T	C,C	1,1	inf,inf	inf,inf	4.19075,0.330995	0.000606574	0.00147533
3	chr9:127439662:C:T	127439662	T,T	C,C	1,1	inf,inf	inf,inf	4.0647,0.470639	0.000604641	0.00145541
3	chr9:127512920:G:A	127512920	NA,A	NA,G	NA,1	NA,inf	NA,inf	NA,1.26774	0.000603012	0.0012125
3	chr9:127979094:T:C	127979094	NA,C	NA,T	NA,1	NA,inf	NA,inf	NA,1.00371	0.000602131	0.00120935
3	chr9:127227579:C:T	127227579	T,NA	C,NA	1,NA	inf,NA	inf,NA	0.980385,NA	0.000599959	0.00120312
3	chr9:127398191:G:A	127398191	NA,A	NA,G	NA,1	NA,inf	NA,inf	NA,1.41021	0.00059505	0.00119717
3	chr9:127270678:C:T	127270678	NA,T	NA,C	NA,1	NA,-inf	NA,inf	NA,1.13716	0.000594665	0.00119482
3	chr9:127859048:A:G	127859048	NA,G	NA,A	NA,1	NA,inf	NA,inf	NA,1.09644	0.000594036	0.001193
3	chr9:127384690:G:A	127384690	NA,A	NA,G	NA,1	NA,inf	NA,inf	NA,0.955928	0.000592651	0.00118987
3	chr9:127361386:C:T	127361386	NA,T	NA,C	NA,1	NA,inf	NA,inf	NA,1.098	0.00059178	0.00118856
3	chr9:127165565:TGA:T	127165565	NA,T	NA,TGA	NA,1	NA,inf	NA,inf	NA,1.14405	0.000591315	0.00118892
3	chr9:127224823:G:C	127224823	NA,C	NA,G	NA,1	NA,-inf	NA,inf	NA,1.13692	0.000588719	0.00118383
3	chr9:127083012:C:T	127083012	NA,T	NA,C	NA,1	NA,inf	NA,inf	NA,1.13903	0.000588097	0.00118244
3	chr9:127478701:A:G	127478701	G,G	A,A	1,1	inf,inf	inf,inf	1.26824,2.42792	0.000587189	0.00121145
3	chr9:127974513:G:C	127974513	NA,C	NA,G	NA,1	NA,inf	NA,inf	NA,0.988556	0.000586935	0.00117885
3	chr9:127092826:T:G	127092826	G,G	T,T	1,1	inf,-inf	inf,inf	0.868633,0.786854	0.000585503	0.00117202
3	chr9:127491652:A:G	127491652	G,G	A,A	1,1	inf,inf	inf,inf	4.20896,0.254602	0.000584491	0.00142074
3	chr9:127447358:T:C	127447358	C,C	T,T	1,1	inf,inf	inf,inf	4.03921,0.467177	0.00058355	0.00140049
3	chr9:127447421:A:C	127447421	C,C	A,A	1,1	inf,inf	inf,inf	4.04447,0.447564	0.000581641	0.00139289
3	chr9:127249844:C:T	127249844	NA,T	NA,C	NA,1	NA,-inf	NA,inf	NA,0.987622	0.000580193	0.00116526
3	chr9:127245954:G:A	127245954	NA,A	NA,G	NA,1	NA,inf	NA,inf	NA,1.16177	0.000579329	0.00116503
3	chr9:127249818:G:A	127249818	NA,A	NA,G	NA,1	NA,-inf	NA,inf	NA,0.986354	0.000578944	0.00116276
3	chr9:127809767:G:A	127809767	A,NA	G,NA	1,NA	-inf,NA	inf,NA	1.69651,NA	0.000578651	0.00116841
3	chr9:127485076:G:T	127485076	T,T	G,G	1,1	inf,inf	inf,inf	4.23925,0.335771	0.000578124	0.00144643
3	chr9:127126862:T:C	127126862	NA,C	NA,T	NA,1	NA,-inf	NA,inf	NA,1.06464	0.000577896	0.00116142
3	chr9:127438298:C:T	127438298	T,T	C,C	1,1	inf,inf	inf,inf	4.05178,0.419736	0.000575912	0.00137625
3	chr9:127453975:C:T	127453975	T,NA	C,NA	1,NA	-inf,NA	inf,NA	1.08737,NA	0.000573592	0.00115088
3	chr9:127382154:G:C	127382154	NA,C	NA,G	NA,1	NA,inf	NA,inf	NA,1.37724	0.000569801	0.00114634
3	chr9:127881692:G:A	127881692	A,NA	G,NA	1,NA	-inf,NA	inf,NA	1.01002,NA	0.000569761	0.00114301
3	chr9:127479830:C:T	127479830	T,T	C,C	1,1	inf,inf	inf,inf	4.14734,0.411756	0.000569694	0.00140788
3	chr9:127458404:C:A	127458404	NA,A	NA,C	NA,1	NA,inf	NA,inf	NA,1.3126	0.000569103	0.00114434
3	chr9:127390243:T:C	127390243	C,C	T,T	1,1	inf,inf	inf,inf	1.00118,1.62073	0.000566934	0.00114061
3	chr9:127082697:T:C	127082697	NA,C	NA,T	NA,1	NA,-inf	NA,inf	NA,1.08102	0.000565536	0.00113602
3	chr9:127444483:C:T	127444483	T,T	C,C	1,1	inf,inf	inf,inf	4.01708,0.458915	0.000564521	0.00135024
3	chr9:127959916:G:A	127959916	NA,A	NA,G	NA,1	NA,inf	NA,inf	NA,0.966529	0.00056395	0.00113271
3	chr9:127434906:T:C	127434906	C,C	T,T	1,1	inf,inf	inf,inf	3.27867,2.21357	0.000562126	0.00198901
3	chr9:127864244:G:T	127864244	NA,T	NA,G	NA,1	NA,-inf	NA,inf	NA,1.11966	0.000561143	0.00112841
3	chr9:127483508:G:T	127483508	T,T	G,G	1,1	inf,inf	inf,inf	4.13643,0.404592	0.000560482	0.00138141
3	chr9:127435658:C:T	127435658	NA,T	NA,C	NA,1	NA,inf	NA,inf	NA,1.03478	0.000559573	0.00112316
3	chr9:127439985:C:T	127439985	NA,T	NA,C	NA,1	NA,inf	NA,inf	NA,1.03365	0.000558549	0.00112111
3	chr9:127865596:C:T	127865596	NA,T	NA,C	NA,1	NA,-inf	NA,inf	NA,1.12564	0.000557862	0.00112209
3	chr9:127099419:C:T	127099419	NA,T	NA,C	NA,1	NA,-inf	NA,inf	NA,0.948321	0.000557417	0.00111983
3	chr9:127875438:G:A	127875438	NA,A	NA,G	NA,1	NA,inf	NA,inf	NA,1.04032	0.000557113	0.00111864
3	chr9:127419109:G:A	127419109	NA,A	NA,G	NA,1	NA,inf	NA,inf	NA,1.25248	0.000556754	0.00111887
3	chr9:127477621:G:A	127477621	A,A	G,G	1,1	inf,inf	inf,inf	4.11792,0.421799	0.000553528	0.00136409
3	chr9:127495881:A:T	127495881	T,T	A,A	1,1	inf,inf	inf,inf	4.16267,0.245221	0.00055126	0.00133067
3	chr9:127798090:G:A	127798090	NA,A	NA,G	NA,1	NA,inf	NA,inf	NA,1.04239	0.000550646	0.00110624
3	chr9:127805328:G:A	127805328	A,NA	G,NA	1,NA	-inf,NA	inf,NA	1.66679,NA	0.000550566	0.00111163
3	chr9:127806454:C:T	127806454	T,NA	C,NA	1,NA	-inf,NA	inf,NA	1.66672,NA	0.000550508	0.00111151
3	chr9:127466216:A:G	127466216	G,G	A,A	1,1	inf,inf	inf,inf	4.01427,0.444832	0.000549867	0.00131702
3	chr9:127322668:G:C	127322668	C,C	G,G	1,1	inf,-inf	inf,inf	1.5813,0.89555	0.000549693	0.00110466
3	chr9:127498509:C:T	127498509	T,T	C,C	1,1	inf,inf	inf,inf	4.14433,0.107774	0.000549664	0.00129616
3	chr9:127486087:T:A	127486087	A,A	T,T	1,1	inf,inf	inf,inf	4.15901,0.220988	0.000547029	0.00131526
3	chr9:127963984:AG:A	127963984	NA,A	NA,AG	NA,1	NA,inf	NA,inf	NA,0.947244	0.00054543	0.00109553
3	chr9:127481567:G:A	127481567	A,A	G,G	1,1	inf,inf	inf,inf	4.14806,0.291442	0.000545099	0.00132299
3	chr9:127319223:G:A	127319223	A,A	G,G	1,1	-inf,inf	inf,inf	0.758758,1.32055	0.000542451	0.00108761
3	chr9:127198722:G:A	127198722	A,A	G,G	1,1	-inf,inf	inf,inf	1.68772,0.787241	0.000542023	0.00108929
3	chr9:127869423:C:T	127869423	NA,T	NA,C	NA,1	NA,-inf	NA,inf	NA,1.1009	0.00054192	0.00108997
3	chr9:127498806:C:T	127498806	T,T	C,C	1,1	inf,inf	inf,inf	4.18969,0.335951	0.000537027	0.00133833
3	chr9:127318271:G:A	127318271	NA,A	NA,G	NA,1	NA,inf	NA,inf	NA,1.11156	0.00053573	0.00107734
3	chr9:127965766:A:G	127965766	NA,G	NA,A	NA,1	NA,inf	NA,inf	NA,0.935893	0.000534988	0.00107457
3	chr9:127060331:T:G	127060331	G,G	T,T	1,1	inf,-inf	inf,inf	2.33248,0.506615	0.000533962	0.00107782
3	chr9:127318178:C:T	127318178	NA,T	NA,C	NA,1	NA,inf	NA,inf	NA,1.10864	0.000533323	0.0010725
3	chr9:127376479:G:A	127376479	A,A	G,G	1,1	inf,inf	inf,inf	0.472534,1.28732	0.000532164	0.00106606
3	chr9:127775032:G:A	127775032	NA,A	NA,G	NA,1	NA,-inf	NA,inf	NA,1.06635	0.000531802	0.00106924
3	chr9:127048665:C:T	127048665	T,T	C,C	1,1	inf,-inf	inf,inf	2.44393,0.477824	0.000531451	0.00107468
3	chr9:127428907:C:T	127428907	T,T	C,C	1,1	inf,inf	inf,inf	3.2671,2.17708	0.00053057	0.00185562
3	chr9:127437268:C:T	127437268	NA,T	NA,C	NA,1	NA,inf	NA,inf	NA,1.26579	0.000527718	0.00106109
3	chr9:127047620:T:A	127047620	A,A	T,T	1,1	inf,-inf	inf,inf	2.39322,0.433992	0.000526342	0.00106283
3	chr9:127417721:G:GGC	127417721	NA,GGC	NA,G	NA,1	NA,inf	NA,inf	NA,1.2193	0.000525585	0.00105631
3	chr9:127186232:A:G	127186232	NA,G	NA,A	NA,1	NA,inf	NA,inf	NA,0.920975	0.000525154	0.00105493
3	chr9:127418477:A:AT	127418477	NA,AT	NA,A	NA,1	NA,inf	NA,inf	NA,1.2124	0.000524424	0.00105391
3	chr9:127428531:T:A	127428531	A,A	T,T	1,1	inf,inf	inf,inf	3.23262,2.18895	0.000523943	0.00180686
3	chr9:127494912:G:A	127494912	A,A	G,G	1,1	inf,inf	inf,inf	4.07195,0.390271	0.000523825	0.00127432
3	chr9:127483266:G:C	127483266	C,C	G,G	1,1	inf,inf	inf,inf	4.11479,0.288853	0.000521766	0.00126127
3	chr9:127447832:T:C	127447832	C,C	T,T	1,1	inf,inf	inf,inf	3.86536,1.9634	0.000518886	0.00274786
3	chr9:127207412:G:A	127207412	A,NA	G,NA	1,NA	inf,NA	inf,NA	0.908698,NA	0.000516887	0.00103666
3	chr9:127525008:C:A	127525008	A,A	C,C	1,1	-inf,-inf	inf,inf	0.823705,1.00745	0.000515875	0.00103389
3	chr9:127437267:G:T	127437267	NA,T	NA,G	NA,1	NA,inf	NA,inf	NA,1.24947	0.000515242	0.001036
3	chr9:127860429:T:C	127860429	NA,C	NA,T	NA,1	NA,inf	NA,inf	NA,1.00584	0.000515187	0.0010347
3	chr9:127152904:C:T	127152904	T,T	C,C	1,1	inf,-inf	inf,inf	2.34625,0.544038	0.000514811	0.0010402
3	chr9:127791855:T:A	127791855	NA,A	NA,T	NA,1	NA,-inf	NA,inf	NA,1.13744	0.000512479	0.00103061
3	chr9:127137231:T:C	127137231	C,C	T,T	1,1	inf,-inf	inf,inf	0.77029,0.849891	0.000507495	0.00101603
3	chr9:127589634:G:A	127589634	NA,A	NA,G	NA,1	NA,-inf	NA,inf	NA,1.02982	0.000507455	0.00102022
3	chr9:128008103:C:T	128008103	NA,T	NA,C	NA,1	NA,-inf	NA,inf	NA,0.973933	0.000507332	0.00101948
3	chr9:127373612:C:T	127373612	T,NA	C,NA	1,NA	-inf,NA	inf,NA	0.950294,NA	0.000506329	0.00101596
3	chr9:127441561:G:C	127441561	C,C	G,G	1,1	inf,inf	inf,inf	3.31228,2.1134	0.000506285	0.00179146
3	chr9:127418125:A:G	127418125	G,G	A,A	1,1	inf,inf	inf,inf	3.96853,0.474387	0.000505548	0.00121772
3	chr9:127159704:G:A	127159704	A,A	G,G	1,1	inf,-inf	inf,inf	2.31661,0.557439	0.000505469	0.00102114
3	chr9:127787188:C:T	127787188	T,NA	C,NA	1,NA	-inf,NA	inf,NA	1.26251,NA	0.000505465	0.00101676
3	chr9:127977647:G:A	127977647	NA,A	NA,G	NA,1	NA,inf	NA,inf	NA,0.898618	0.000504657	0.00101366
3	chr9:127031991:G:A	127031991	NA,A	NA,G	NA,1	NA,-inf	NA,inf	NA,1.07954	0.00050019	0.00100598
3	chr9:127873579:G:A	127873579	A,NA	G,NA	1,NA	-inf,NA	inf,NA	1.19718,NA	0.000497736	0.00100061
3	chr9:127924571:G:A	127924571	NA,A	NA,G	NA,1	NA,inf	NA,inf	NA,0.908747	0.000497255	0.000999056
3	chr9:127730518:T:C	127730518	NA,C	NA,T	NA,1	NA,inf	NA,inf	NA,0.933705	0.000496951	0.000998377
3	chr9:128003308:G:A	128003308	NA,A	NA,G	NA,1	NA,inf	NA,inf	NA,0.885133	0.000496558	0.000997375
3	chr9:127064947:T:C	127064947	C,NA	T,NA	1,NA	inf,NA	inf,NA	0.990735,NA	0.000495178	0.000993644
3	chr9:127145703:T:G	127145703	NA,G	NA,T	NA,1	NA,-inf	NA,inf	NA,0.995314	0.000494793	0.000994598
3	chr9:127822418:A:G	127822418	NA,G	NA,A	NA,1	NA,inf	NA,inf	NA,0.945843	0.000494672	0.000993401
3	chr9:127159003:G:A	127159003	A,A	G,G	1,1	inf,-inf	inf,inf	2.29235,0.565622	0.000494349	0.000998565
3	chr9:127472355:A:G	127472355	G,G	A,A	1,1	inf,inf	inf,inf	4.0349,0.402668	0.000493281	0.00120038
3	chr9:127811132:T:C	127811132	NA,C	NA,T	NA,1	NA,inf	NA,inf	NA,0.982824	0.00049278	0.000989998
3	chr9:127847237:T:C	127847237	NA,C	NA,T	NA,1	NA,-inf	NA,inf	NA,0.925186	0.000492523	0.000989797
3	chr9:127475843:T:C	127475843	C,C	T,T	1,1	inf,inf	inf,inf	4.06941,0.276943	0.000491586	0.00118025
3	chr9:127468235:A:G	127468235	G,G	A,A	1,1	inf,inf	inf,inf	3.20209,2.18428	0.000491406	0.0017118
3	chr9:128001147:G:A	128001147	NA,A	NA,G	NA,1	NA,inf	NA,inf	NA,0.87182	0.000489342	0.000982867
3	chr9:127379932:C:T	127379932	NA,T	NA,C	NA,1	NA,inf	NA,inf	NA,0.836192	0.000488276	0.00098039
3	chr9:127777955:A:C	127777955	C,NA	A,NA	1,NA	-inf,NA	inf,NA	1.80324,NA	0.000485419	0.000984251
3	chr9:127174028:G:A	127174028	NA,A	NA,G	NA,1	NA,inf	NA,inf	NA,1.03586	0.000482889	0.000971013
3	chr9:127443627:C:T	127443627	NA,T	NA,C	NA,1	NA,inf	NA,inf	NA,0.941938	0.000482516	0.000968587
3	chr9:127861713:C:T	127861713	NA,T	NA,C	NA,1	NA,inf	NA,inf	NA,0.891372	0.00047908	0.000962021
3	chr9:127404507:C:T	127404507	NA,T	NA,C	NA,1	NA,inf	NA,inf	NA,0.936908	0.000478742	0.00096102
3	chr9:127338173:CTT:C	127338173	NA,C	NA,CTT	NA,1	NA,inf	NA,inf	NA,0.741774	0.000474843	0.000953374
3	chr9:127458382:T:C	127458382	NA,C	NA,T	NA,1	NA,-inf	NA,inf	NA,0.70755	0.000474448	0.000952366
3	chr9:127697238:T:TTCTA	127697238	NA,TTCTA	NA,T	NA,1	NA,-inf	NA,inf	NA,0.991528	0.000474323	0.00095365
3	chr9:127459684:G:C	127459684	NA,C	NA,G	NA,1	NA,-inf	NA,inf	NA,1.00718	0.000474086	0.00095325
3	chr9:127171270:A:T	127171270	T,T	A,A	1,1	inf,-inf	inf,inf	2.26946,0.557734	0.000473899	0.000957182
3	chr9:127438986:T:C	127438986	C,C	T,T	1,1	inf,inf	inf,inf	3.27583,2.08905	0.000473394	0.00164319
3	chr9:127453000:G:A	127453000	A,A	G,G	1,1	inf,inf	inf,inf	3.25684,2.10574	0.000471991	0.00163271
3	chr9:127866452:A:C	127866452	C,C	A,A	1,1	inf,inf	inf,inf	1.02806,1.18161	0.000468748	0.000942101
3	chr9:127559375:G:A	127559375	NA,A	NA,G	NA,1	NA,-inf	NA,inf	NA,1.03617	0.000468614	0.000942659
3	chr9:127171045:G:A	127171045	A,A	G,G	1,1	inf,-inf	inf,inf	2.2498,0.574089	0.00046727	0.000943794
3	chr9:127156449:T:C	127156449	NA,C	NA,T	NA,1	NA,-inf	NA,inf	NA,0.829169	0.000465207	0.000934121
3	chr9:127880611:C:T	127880611	T,NA	C,NA	1,NA	inf,NA	inf,NA	1.28761,NA	0.000464381	0.000934677
3	chr9:127128583:G:A	127128583	A,A	G,G	1,1	inf,-inf	inf,inf	2.43323,0.291463	0.000463446	0.000936071
3	chr9:127438154:C:A	127438154	A,A	C,C	1,1	inf,inf	inf,inf	3.24594,2.09128	0.000463366	0.00158678
3	chr9:127439246:G:A	127439246	A,A	G,G	1,1	inf,inf	inf,inf	3.26853,2.07663	0.000462701	0.0015976
3	chr9:127854035:T:C	127854035	NA,C	NA,T	NA,1	NA,-inf	NA,inf	NA,0.998643	0.000461514	0.00092808
3	chr9:127898076:G:A	127898076	NA,A	NA,G	NA,1	NA,-inf	NA,inf	NA,0.960273	0.000460688	0.000926163
3	chr9:127376784:C:T	127376784	T,T	C,C	1,1	inf,inf	inf,inf	0.339142,1.31525	0.000459023	0.00091965
3	chr9:128016609:T:C	128016609	NA,C	NA,T	NA,1	NA,inf	NA,inf	NA,0.813794	0.000458127	0.000919919
3	chr9:127522373:C:G	127522373	G,G	C,C	1,1	inf,inf	inf,inf	4.01804,1.96545	0.00045691	0.00344602
3	chr9:127440628:G:A	127440628	A,A	G,G	1,1	inf,inf	inf,inf	3.22415,2.09319	0.000455725	0.00154652
3	chr9:127479887:A:G	127479887	G,G	A,A	1,1	inf,inf	inf,inf	1.19324,2.3128	0.000455723	0.000938609
3	chr9:127194428:T:G	127194428	NA,G	NA,T	NA,1	NA,-inf	NA,inf	NA,0.841642	0.000455484	0.000915203
3	chr9:127435821:A:G	127435821	G,G	A,A	1,1	inf,inf	inf,inf	3.23924,2.08203	0.00045492	0.00155135
3	chr9:127873321:A:G	127873321	NA,G	NA,A	NA,1	NA,inf	NA,inf	NA,0.890577	0.000454261	0.000912338
3	chr9:127500150:CA:C	127500150	C,C	CA,CA	1,1	inf,inf	inf,inf	3.9912,0.293918	0.000454225	0.00108204
3	chr9:127327363:G:A	127327363	NA,A	NA,G	NA,1	NA,-inf	NA,inf	NA,0.734924	0.000452471	0.000908063
3	chr9:127864250:G:A	127864250	NA,A	NA,G	NA,1	NA,inf	NA,inf	NA,0.923273	0.000451954	0.000907762
3	chr9:127433954:G:T	127433954	T,T	G,G	1,1	inf,inf	inf,inf	3.26877,2.05544	0.00044979	0.00154812
3	chr9:127842427:T:A	127842427	NA,A	NA,T	NA,1	NA,inf	NA,inf	NA,0.949679	0.000449202	0.000902847
3	chr9:127857245:ACAAGACC:A	127857245	NA,A	NA,ACAAGACC	NA,1	NA,-inf	NA,inf	NA,0.978861	0.000449073	0.00090304
3	chr9:127845433:T:C	127845433	C,C	T,T	1,1	inf,inf	inf,inf	1.3844,0.493361	0.00044821	0.000899573
3	chr9:127436063:G:A	127436063	A,A	G,G	1,1	inf,inf	inf,inf	3.2406,2.07013	0.00044821	0.00152645
3	chr9:127766989:G:A	127766989	NA,A	NA,G	NA,1	NA,inf	NA,inf	NA,0.982604	0.000447583	0.000899796
3	chr9:127177627:C:T	127177627	T,T	C,C	1,1	inf,-inf	inf,inf	2.2982,0.429649	0.000446734	0.000901822
3	chr9:127500155:G:T	127500155	T,T	G,G	1,1	inf,inf	inf,inf	3.97594,0.29936	0.000446043	0.0010617
3	chr9:127254535:G:A	127254535	A,A	G,G	1,1	-inf,inf	inf,inf	1.62602,0.623249	0.000441252	0.000886249
3	chr9:127580191:G:A	127580191	NA,A	NA,G	NA,1	NA,inf	NA,inf	NA,0.812312	0.000440216	0.000883789
3	chr9:127408671:T:C	127408671	C,C	T,T	1,1	inf,inf	inf,inf	2.82322,0.255418	0.000439924	0.000902775
3	chr9:127438938:T:C	127438938	NA,C	NA,T	NA,1	NA,-inf	NA,inf	NA,0.665033	0.000439539	0.000882341
3	chr9:127631694:TA:T	127631694	NA,T	NA,TA	NA,1	NA,-inf	NA,inf	NA,0.941556	0.000439476	0.000883582
3	chr9:127915431:C:T	127915431	NA,T	NA,C	NA,1	NA,inf	NA,inf	NA,0.861406	0.000438712	0.000881254
3	chr9:127472317:G:A	127472317	A,A	G,G	1,1	inf,inf	inf,inf	3.91754,0.431638	0.000437845	0.00105354
3	chr9:127039712:G:A	127039712	NA,A	NA,G	NA,1	NA,-inf	NA,inf	NA,0.897005	0.000435889	0.000876086
3	chr9:127872101:C:A	127872101	A,NA	C,NA	1,NA	-inf,NA	inf,NA	1.30224,NA	0.000435856	0.00087784
3	chr9:127450597:T:A	127450597	A,A	T,T	1,1	inf,inf	inf,inf	3.20618,2.07212	0.000435523	0.00146317
3	chr9:128000549:C:T	128000549	NA,T	NA,C	NA,1	NA,-inf	NA,inf	NA,0.792025	0.000435275	0.00087423
3	chr9:127915259:G:A	127915259	A,A	G,G	1,1	inf,-inf	inf,inf	0.143656,1.67636	0.000434759	0.000872972
3	chr9:127504287:A:G	127504287	G,G	A,A	1,1	inf,inf	inf,inf	4.36902,1.75789	0.000434757	0.00420636
3	chr9:127459109:T:C	127459109	C,C	T,T	1,1	inf,inf	inf,inf	3.18234,2.12842	0.000434339	0.00149198
3	chr9:127133477:T:C	127133477	C,C	T,T	1,1	inf,-inf	inf,inf	2.34518,0.365046	0.000433859	0.000876211
3	chr9:127291714:G:A	127291714	NA,A	NA,G	NA,1	NA,inf	NA,inf	NA,0.763788	0.000433624	0.000870981
3	chr9:127047465:G:A	127047465	A,NA	G,NA	1,NA	inf,NA	inf,NA	0.920192,NA	0.000433037	0.000869022
3	chr9:127407595:A:G	127407595	G,G	A,A	1,1	inf,inf	inf,inf	2.8103,0.265809	0.0004329	0.000888424
3	chr9:127439810:G:A	127439810	A,A	G,G	1,1	inf,inf	inf,inf	3.23167,2.0485	0.000431478	0.00145966
3	chr9:127451143:T:C	127451143	NA,C	NA,T	NA,1	NA,inf	NA,inf	NA,1.12416	0.000431421	0.000867456
3	chr9:127410126:TA:T	127410126	T,T	TA,TA	1,1	inf,inf	inf,inf	2.80885,0.241951	0.000431109	0.000884247
3	chr9:127385327:G:A	127385327	A,A	G,G	1,1	inf,-inf	inf,inf	2.64312,0.130807	0.00043065	0.000876763
3	chr9:127143402:A:G	127143402	NA,G	NA,A	NA,1	NA,-inf	NA,inf	NA,0.890928	0.000429527	0.000863343
3	chr9:127213242:G:A	127213242	A,NA	G,NA	1,NA	inf,NA	inf,NA	1.22941,NA	0.000429407	0.00086395
3	chr9:127434528:G:A	127434528	A,A	G,G	1,1	inf,inf	inf,inf	3.32892,1.99938	0.000428705	0.00151362
3	chr9:127926437:T:C	127926437	NA,C	NA,T	NA,1	NA,-inf	NA,inf	NA,0.779406	0.000428096	0.000859806
3	chr9:127143841:A:G	127143841	NA,G	NA,A	NA,1	NA,-inf	NA,inf	NA,0.888264	0.000427771	0.000859813
3	chr9:127283581:G:T	127283581	NA,T	NA,G	NA,1	NA,inf	NA,inf	NA,0.796813	0.000427703	0.000859121
3	chr9:127792876:G:T	127792876	NA,T	NA,G	NA,1	NA,-inf	NA,inf	NA,1.02209	0.000427686	0.000860065
3	chr9:127472442:G:A	127472442	A,NA	G,NA	1,NA	-inf,NA	inf,NA	0.887289,NA	0.000427355	0.000857689
3	chr9:127118750:A:G	127118750	NA,G	NA,A	NA,1	NA,-inf	NA,inf	NA,0.885477	0.000427289	0.000858813
3	chr9:127478040:A:G	127478040	G,G	A,A	1,1	inf,inf	inf,inf	1.26137,2.20187	0.00042688	0.000878612
3	chr9:127408527:G:A	127408527	A,A	G,G	1,1	inf,inf	inf,inf	2.80338,0.231868	0.000426639	0.000874871
3	chr9:127848590:A:G	127848590	NA,G	NA,A	NA,1	NA,-inf	NA,inf	NA,0.807622	0.000426605	0.000856772
3	chr9:127409776:T:C	127409776	C,C	T,T	1,1	inf,inf	inf,inf	2.79712,0.266851	0.000424449	0.000870998
3	chr9:127047969:G:C	127047969	C,C	G,G	1,1	inf,-inf	inf,inf	2.31035,0.473198	0.000424323	0.000857909
3	chr9:127435135:A:G	127435135	G,G	A,A	1,1	inf,inf	inf,inf	3.31013,2.00348	0.000424222	0.0014858
3	chr9:127434258:C:T	127434258	T,T	C,C	1,1	inf,inf	inf,inf	3.29855,2.00968	0.000423498	0.00147688
3	chr9:127911436:G:A	127911436	NA,A	NA,G	NA,1	NA,inf	NA,inf	NA,0.82784	0.000422895	0.000849467
3	chr9:127402539:T:C	127402539	C,C	T,T	1,1	inf,inf	inf,inf	1.54556,1.06748	0.000421815	0.000851958
3	chr9:127260261:T:C	127260261	C,C	T,T	1,1	-inf,inf	inf,inf	1.58914,0.623399	0.0004216	0.000846759
3	chr9:127053115:T:C	127053115	C,NA	T,NA	1,NA	inf,NA	inf,NA	0.90587,NA	0.000421042	0.000844969
3	chr9:127183236:A:C	127183236	NA,C	NA,A	NA,1	NA,inf	NA,inf	NA,0.785492	0.000420707	0.000845181
3	chr9:127763875:A:T	127763875	NA,T	NA,A	NA,1	NA,-inf	NA,inf	NA,0.713311	0.000420191	0.000843917
3	chr9:127864503:G:A	127864503	NA,A	NA,G	NA,1	NA,inf	NA,inf	NA,0.810436	0.000419945	0.000843338
3	chr9:127239940:G:A	127239940	A,A	G,G	1,1	-inf,inf	inf,inf	1.51517,0.749454	0.000419825	0.000843353
3	chr9:127151318:C:A	127151318	A,A	C,C	1,1	inf,-inf	inf,inf	2.24548,0.506503	0.000418827	0.000846114
3	chr9:127556543:T:C	127556543	NA,C	NA,T	NA,1	NA,-inf	NA,inf	NA,0.843335	0.000417396	0.000839043
3	chr9:127397627:C:T	127397627	NA,T	NA,C	NA,1	NA,inf	NA,inf	NA,0.833986	0.000417158	0.000837612
3	chr9:127871154:C:T	127871154	T,T	C,C	1,1	-inf,inf	inf,inf	0.737027,1.31437	0.000416123	0.000835954
3	chr9:127796232:G:A	127796232	NA,A	NA,G	NA,1	NA,-inf	NA,inf	NA,0.999951	0.00041565	0.000835844
3	chr9:127197977:G:A	127197977	NA,A	NA,G	NA,1	NA,-inf	NA,inf	NA,0.84053	0.00041537	0.000834755
3	chr9:127693403:T:C	127693403	NA,C	NA,T	NA,1	NA,-inf	NA,inf	NA,0.95055	0.000414143	0.000832977
3	chr9:127408552:G:A	127408552	A,A	G,G	1,1	inf,inf	inf,inf	2.7677,0.276609	0.000413845	0.000848858
3	chr9:127406594:C:T	127406594	T,T	C,C	1,1	inf,inf	inf,inf	2.77988,0.254235	0.000413626	0.000848374
3	chr9:127042145:G:A	127042145	A,NA	G,NA	1,NA	inf,NA	inf,NA	0.895258,NA	0.00041295	0.000828738
3	chr9:127797008:T:G	127797008	NA,G	NA,T	NA,1	NA,-inf	NA,inf	NA,0.993915	0.000412147	0.000828791
3	chr9:127036898:C:T	127036898	T,NA	C,NA	1,NA	inf,NA	inf,NA	0.888831,NA	0.000408114	0.000819039
3	chr9:127146535:C:G	127146535	NA,G	NA,C	NA,1	NA,-inf	NA,inf	NA,0.859874	0.000407239	0.000818541
3	chr9:127192283:G:C	127192283	NA,C	NA,G	NA,1	NA,-inf	NA,inf	NA,0.722767	0.000407023	0.00081798
3	chr9:127090459:G:A	127090459	NA,A	NA,G	NA,1	NA,-inf	NA,inf	NA,0.853522	0.000406925	0.000817884
3	chr9:127863872:C:T	127863872	T,T	C,C	1,1	-inf,inf	inf,inf	2.13304,0.141311	0.000406856	0.000823167
3	chr9:127049718:G:T	127049718	T,NA	G,NA	1,NA	inf,NA	inf,NA	0.886808,NA	0.000406647	0.000816095
3	chr9:127038174:T:G	127038174	G,NA	T,NA	1,NA	inf,NA	inf,NA	0.885359,NA	0.000405916	0.000814628
3	chr9:127805377:A:T	127805377	NA,T	NA,A	NA,1	NA,-inf	NA,inf	NA,0.697089	0.000404967	0.0008133
3	chr9:127255219:G:A	127255219	A,A	G,G	1,1	-inf,inf	inf,inf	1.60042,0.596894	0.000404702	0.000812877
3	chr9:127493289:C:T	127493289	T,T	C,C	1,1	inf,inf	inf,inf	3.89978,0.228703	0.000403099	0.000942364
3	chr9:127032942:AAAG:A	127032942	A,NA	AAAG,NA	1,NA	inf,NA	inf,NA	0.88085,NA	0.000401818	0.000806412
3	chr9:127410317:C:T	127410317	NA,T	NA,C	NA,1	NA,-inf	NA,inf	NA,0.893417	0.000401752	0.000807769
3	chr9:127106558:A:G	127106558	NA,G	NA,A	NA,1	NA,-inf	NA,inf	NA,0.846357	0.00040156	0.000807112
3	chr9:127035942:A:G	127035942	G,NA	A,NA	1,NA	inf,NA	inf,NA	0.877268,NA	0.000399567	0.000801895
3	chr9:127593660:C:T	127593660	NA,T	NA,C	NA,1	NA,inf	NA,inf	NA,0.930419	0.000399508	0.000803149
3	chr9:127869611:T:C	127869611	C,C	T,T	1,1	inf,inf	inf,inf	1.27502,0.900656	0.000398653	0.000801766
3	chr9:127913113:C:T	127913113	T,NA	C,NA	1,NA	-inf,NA	inf,NA	1.51372,NA	0.000398506	0.000806343
3	chr9:127795513:T:G	127795513	NA,G	NA,T	NA,1	NA,inf	NA,inf	NA,0.843716	0.000398347	0.000800338
3	chr9:127924448:G:A	127924448	A,NA	G,NA	1,NA	-inf,NA	inf,NA	0.914406,NA	0.000396986	0.000797229
3	chr9:127078100:CAAGCAA:C	127078100	C,NA	CAAGCAA,NA	1,NA	inf,NA	inf,NA	0.87134,NA	0.000396326	0.000795387
3	chr9:127642169:C:T	127642169	NA,T	NA,C	NA,1	NA,-inf	NA,inf	NA,0.875488	0.000395914	0.000796017
3	chr9:127651811:T:C	127651811	C,NA	T,NA	1,NA	inf,NA	inf,NA	0.386233,NA	0.000395666	0.000792623
3	chr9:127477770:G:A	127477770	NA,A	NA,G	NA,1	NA,inf	NA,inf	NA,1.03661	0.000395426	0.000794817
3	chr9:127370267:A:G	127370267	G,G	A,A	1,1	inf,inf	inf,inf	0.792479,1.52057	0.000394844	0.000793858
3	chr9:127411172:G:A	127411172	A,A	G,G	1,1	inf,inf	inf,inf	2.74941,0.220273	0.000394219	0.000807764
3	chr9:127407721:A:T	127407721	T,T	A,A	1,1	inf,inf	inf,inf	2.74709,0.264774	0.000393592	0.000807262
3	chr9:127584320:A:ACTCC	127584320	NA,ACTCC	NA,A	NA,1	NA,-inf	NA,inf	NA,0.90919	0.000392826	0.000790096
3	chr9:127460773:G:A	127460773	NA,A	NA,G	NA,1	NA,inf	NA,inf	NA,0.887466	0.000392799	0.000789107
3	chr9:127266128:C:T	127266128	T,T	C,C	1,1	-inf,inf	inf,inf	1.57112,0.607415	0.000392449	0.000788254
3	chr9:127884005:A:G	127884005	NA,G	NA,A	NA,1	NA,-inf	NA,inf	NA,0.777275	0.000389537	0.000782801
3	chr9:127658825:C:T	127658825	T,NA	C,NA	1,NA	inf,NA	inf,NA	1.16718,NA	0.000388234	0.00078171
3	chr9:127595410:G:C	127595410	NA,C	NA,G	NA,1	NA,inf	NA,inf	NA,0.908725	0.000387736	0.000779478
3	chr9:127414623:T:C	127414623	NA,C	NA,T	NA,1	NA,-inf	NA,inf	NA,0.858748	0.000387546	0.00077918
3	chr9:127391291:T:A	127391291	NA,A	NA,T	NA,1	NA,inf	NA,inf	NA,0.723675	0.000387337	0.000778237
3	chr9:127451229:A:G	127451229	G,G	A,A	1,1	inf,inf	inf,inf	3.22357,1.99188	0.000386237	0.00130221
3	chr9:127607376:G:A	127607376	NA,A	NA,G	NA,1	NA,inf	NA,inf	NA,0.912402	0.000385521	0.000775049
3	chr9:127594185:A:C	127594185	NA,C	NA,A	NA,1	NA,inf	NA,inf	NA,0.903754	0.000385093	0.000774163
3	chr9:127366023:T:C	127366023	C,C	T,T	1,1	inf,-inf	inf,inf	2.75584,0.0875527	0.000384638	0.000787731
3	chr9:127157634:T:C	127157634	NA,C	NA,T	NA,1	NA,-inf	NA,inf	NA,0.820278	0.000384369	0.000772578
3	chr9:127670052:G:A	127670052	A,NA	G,NA	1,NA	inf,NA	inf,NA	1.16306,NA	0.000383326	0.000771845
3	chr9:127038560:C:T	127038560	T,NA	C,NA	1,NA	inf,NA	inf,NA	0.853986,NA	0.000382404	0.000767474
3	chr9:127066648:A:C	127066648	NA,C	NA,A	NA,1	NA,inf	NA,inf	NA,0.876735	0.000381832	0.000767763
3	chr9:127377750:T:C	127377750	NA,C	NA,T	NA,1	NA,inf	NA,inf	NA,0.692724	0.000381217	0.000765558
3	chr9:127869870:C:T	127869870	NA,T	NA,C	NA,1	NA,-inf	NA,inf	NA,0.839577	0.000381118	0.000766235
3	chr9:127432257:G:C	127432257	C,C	G,G	1,1	inf,inf	inf,inf	3.3119,1.92265	0.00038027	0.00131781
3	chr9:127430486:A:G	127430486	G,G	A,A	1,1	inf,inf	inf,inf	3.31738,1.91637	0.000379164	0.00131571
3	chr9:127505670:G:A	127505670	A,NA	G,NA	1,NA	inf,NA	inf,NA	1.30139,NA	0.000379115	0.000763967
3	chr9:127541978:T:C	127541978	NA,C	NA,T	NA,1	NA,-inf	NA,inf	NA,0.948814	0.000378272	0.000761181
3	chr9:127191896:A:G	127191896	NA,G	NA,A	NA,1	NA,-inf	NA,inf	NA,0.790715	0.000378237	0.000760196
3	chr9:127069787:A:G	127069787	G,NA	A,NA	1,NA	inf,NA	inf,NA	0.851227,NA	0.000376306	0.000755269
3	chr9:127060397:C:T	127060397	T,NA	C,NA	1,NA	inf,NA	inf,NA	0.844449,NA	0.000375748	0.000754122
3	chr9:127286855:G:A	127286855	NA,A	NA,G	NA,1	NA,-inf	NA,inf	NA,0.764659	0.000375582	0.000754729
3	chr9:127040509:G:A	127040509	A,NA	G,NA	1,NA	inf,NA	inf,NA	0.833183,NA	0.000375165	0.00075291
3	chr9:127140090:C:A	127140090	NA,A	NA,C	NA,1	NA,-inf	NA,inf	NA,0.696449	0.000374921	0.000752931
3	chr9:127947755:C:CT	127947755	NA,CT	NA,C	NA,1	NA,inf	NA,inf	NA,0.714178	0.000374481	0.000752273
3	chr9:127046446:T:C	127046446	NA,C	NA,T	NA,1	NA,-inf	NA,inf	NA,0.887499	0.000374424	0.000753004
3	chr9:127486865:C:T	127486865	T,T	C,C	1,1	inf,inf	inf,inf	3.90943,1.88424	0.000374348	0.00245011
3	chr9:127143423:T:A	127143423	NA,A	NA,T	NA,1	NA,-inf	NA,inf	NA,0.640205	0.000374325	0.000751592
3	chr9:127505284:T:C	127505284	C,C	T,T	1,1	inf,inf	inf,inf	4.6251,0.234243	0.000373613	0.00143749
3	chr9:127040726:G:A	127040726	NA,A	NA,G	NA,1	NA,inf	NA,inf	NA,0.722155	0.000372699	0.000748744
3	chr9:127408032:T:G	127408032	G,G	T,T	1,1	inf,inf	inf,inf	2.70887,0.26136	0.000371806	0.000762239
3	chr9:127590176:G:C	127590176	NA,C	NA,G	NA,1	NA,-inf	NA,inf	NA,0.71328	0.00037141	0.000746399
3	chr9:127405111:C:T	127405111	T,T	C,C	1,1	inf,inf	inf,inf	2.70579,0.230734	0.000370612	0.000759202
3	chr9:127551950:C:T	127551950	NA,T	NA,C	NA,1	NA,-inf	NA,inf	NA,0.748991	0.000370564	0.000744796
3	chr9:127556399:C:T	127556399	NA,T	NA,C	NA,1	NA,inf	NA,inf	NA,0.927039	0.000370227	0.000744305
3	chr9:127821146:C:CA	127821146	NA,CA	NA,C	NA,1	NA,-inf	NA,inf	NA,0.649064	0.000369373	0.0007418
3	chr9:127413654:C:T	127413654	T,T	C,C	1,1	inf,inf	inf,inf	2.70614,0.222181	0.00036894	0.000755734
3	chr9:127174263:AAAAG:A	127174263	NA,A	NA,AAAAG	NA,1	NA,-inf	NA,inf	NA,0.790627	0.000368585	0.000740845
3	chr9:127795508:G:A	127795508	NA,A	NA,G	NA,1	NA,inf	NA,inf	NA,0.791894	0.000368003	0.000739391
3	chr9:127178784:G:A	127178784	A,A	G,G	1,1	inf,-inf	inf,inf	2.19702,0.386019	0.000366813	0.000740428
3	chr9:127386085:A:G	127386085	G,NA	A,NA	1,NA	-inf,NA	inf,NA	0.784253,NA	0.00036657	0.000735686
3	chr9:127565400:G:A	127565400	NA,A	NA,G	NA,1	NA,inf	NA,inf	NA,0.861135	0.000366357	0.000736434
3	chr9:127511980:C:T	127511980	NA,T	NA,C	NA,1	NA,inf	NA,inf	NA,0.762183	0.000366233	0.000735341
3	chr9:127689139:TAAG:T	127689139	T,NA	TAAG,NA	1,NA	inf,NA	inf,NA	1.16578,NA	0.00036568	0.000736497
3	chr9:127795519:G:A	127795519	NA,A	NA,G	NA,1	NA,inf	NA,inf	NA,0.787581	0.000365636	0.000734636
3	chr9:127556576:A:G	127556576	NA,G	NA,A	NA,1	NA,-inf	NA,inf	NA,0.754828	0.000364809	0.00073333
3	chr9:128010675:A:C	128010675	NA,C	NA,A	NA,1	NA,inf	NA,inf	NA,0.71018	0.000363702	0.000730757
3	chr9:127903743:C:T	127903743	NA,T	NA,C	NA,1	NA,-inf	NA,inf	NA,0.706843	0.000363389	0.000730132
3	chr9:127903747:C:T	127903747	NA,T	NA,C	NA,1	NA,-inf	NA,inf	NA,0.70683	0.000363388	0.00073013
3	chr9:127681032:C:T	127681032	NA,T	NA,C	NA,1	NA,-inf	NA,inf	NA,0.807437	0.000363363	0.000730524
3	chr9:127378967:G:A	127378967	NA,A	NA,G	NA,1	NA,inf	NA,inf	NA,0.875712	0.000363359	0.00073028
3	chr9:127996697:G:A	127996697	NA,A	NA,G	NA,1	NA,inf	NA,inf	NA,0.689932	0.000363355	0.000729939
3	chr9:127795507:T:C	127795507	NA,C	NA,T	NA,1	NA,inf	NA,inf	NA,0.783207	0.000363295	0.000729934
3	chr9:127089428:G:A	127089428	NA,A	NA,G	NA,1	NA,-inf	NA,inf	NA,0.77729	0.000362756	0.00072911
3	chr9:127645380:T:C	127645380	C,NA	T,NA	1,NA	inf,NA	inf,NA	1.16033,NA	0.000362621	0.000730328
3	chr9:127559862:C:T	127559862	NA,T	NA,C	NA,1	NA,-inf	NA,inf	NA,0.659659	0.000360576	0.000724303
3	chr9:127076001:A:G	127076001	G,NA	A,NA	1,NA	inf,NA	inf,NA	0.825243,NA	0.000360317	0.000723188
3	chr9:127247784:A:G	127247784	NA,G	NA,A	NA,1	NA,inf	NA,inf	NA,0.714639	0.000359514	0.000722383
3	chr9:127215281:C:T	127215281	NA,T	NA,C	NA,1	NA,-inf	NA,inf	NA,0.613726	0.000358861	0.000720559
3	chr9:127186559:A:G	127186559	NA,G	NA,A	NA,1	NA,-inf	NA,inf	NA,0.861581	0.000358669	0.00072129
3	chr9:127332917:A:G	127332917	G,NA	A,NA	1,NA	inf,NA	inf,NA	0.823235,NA	0.000358447	0.00071953
3	chr9:127456412:T:TTAG	127456412	TTAG,TTAG	T,T	1,1	inf,inf	inf,inf	3.31521,1.87711	0.000358398	0.00123694
3	chr9:127122826:G:A	127122826	A,NA	G,NA	1,NA	inf,NA	inf,NA	1.21576,NA	0.000358393	0.000721912
3	chr9:127136440:A:G	127136440	G,G	A,A	1,1	inf,-inf	inf,inf	2.26131,0.302065	0.000357667	0.000722191
3	chr9:127185751:C:T	127185751	NA,T	NA,C	NA,1	NA,inf	NA,inf	NA,0.781732	0.000356644	0.000716986
3	chr9:127880206:T:TGG	127880206	NA,TGG	NA,T	NA,1	NA,-inf	NA,inf	NA,0.683213	0.000354767	0.000712792
3	chr9:127707921:G:A	127707921	NA,A	NA,G	NA,1	NA,-inf	NA,inf	NA,0.789554	0.000354396	0.000712491
3	chr9:127597600:C:T	127597600	NA,T	NA,C	NA,1	NA,inf	NA,inf	NA,0.842155	0.000353548	0.00071073
3	chr9:127284374:A:G	127284374	G,NA	A,NA	1,NA	inf,NA	inf,NA	1.11168,NA	0.000351785	0.000707765
3	chr9:127375625:C:T	127375625	T,T	C,C	1,1	inf,inf	inf,inf	0.7255,1.53111	0.000350917	0.000705679
3	chr9:127795359:C:T	127795359	NA,T	NA,C	NA,1	NA,-inf	NA,inf	NA,0.780249	0.000350848	0.00070542
3	chr9:127076435:A:G	127076435	G,NA	A,NA	1,NA	inf,NA	inf,NA	0.809485,NA	0.000350321	0.000703136
3	chr9:127662287:C:T	127662287	NA,T	NA,C	NA,1	NA,-inf	NA,inf	NA,0.826119	0.00035028	0.000704451
3	chr9:127327044:C:T	127327044	NA,T	NA,C	NA,1	NA,inf	NA,inf	NA,0.57424	0.000349887	0.000702443
3	chr9:127284029:A:G	127284029	NA,G	NA,A	NA,1	NA,-inf	NA,inf	NA,0.72917	0.000349734	0.000702869
3	chr9:127862843:G:A	127862843	A,A	G,G	1,1	inf,inf	inf,inf	1.05621,0.649673	0.000347722	0.000697611
3	chr9:127806407:G:A	127806407	NA,A	NA,G	NA,1	NA,-inf	NA,inf	NA,0.84964	0.000347526	0.000698869
3	chr9:127475745:T:A	127475745	A,A	T,T	1,1	inf,inf	inf,inf	3.94422,1.82353	0.00034691	0.0022986
3	chr9:127817803:T:C	127817803	C,NA	T,NA	1,NA	inf,NA	inf,NA	0.989459,NA	0.000346842	0.000697439
3	chr9:127759710:G:A	127759710	A,NA	G,NA	1,NA	-inf,NA	inf,NA	0.824597,NA	0.000346776	0.000696108
3	chr9:127103572:A:G	127103572	G,G	A,A	1,1	inf,-inf	inf,inf	2.20994,0.419894	0.000346483	0.000700202
3	chr9:127244639:T:C	127244639	NA,C	NA,T	NA,1	NA,inf	NA,inf	NA,0.689905	0.000346451	0.000696136
3	chr9:127072985:G:A	127072985	NA,A	NA,G	NA,1	NA,-inf	NA,inf	NA,0.743886	0.000345345	0.000694118
3	chr9:128003404:A:T	128003404	T,NA	A,NA	1,NA	-inf,NA	inf,NA	0.907167,NA	0.000345196	0.000693636
3	chr9:127511263:G:A	127511263	NA,A	NA,G	NA,1	NA,inf	NA,inf	NA,0.81435	0.000344862	0.000692933
3	chr9:127846818:G:A	127846818	NA,A	NA,G	NA,1	NA,-inf	NA,inf	NA,0.69252	0.000344706	0.000692726
3	chr9:127469138:A:G	127469138	G,G	A,A	1,1	inf,inf	inf,inf	3.15255,1.98116	0.000344705	0.00115037
3	chr9:127062184:G:A	127062184	NA,A	NA,G	NA,1	NA,-inf	NA,inf	NA,0.742446	0.00034447	0.000692361
3	chr9:127477408:A:G	127477408	NA,G	NA,A	NA,1	NA,inf	NA,inf	NA,0.721033	0.000344233	0.000691186
3	chr9:127437157:A:G	127437157	NA,G	NA,A	NA,1	NA,-inf	NA,inf	NA,0.741023	0.000343539	0.000690444
3	chr9:127235152:A:G	127235152	NA,G	NA,A	NA,1	NA,inf	NA,inf	NA,0.681288	0.000342208	0.000687611
3	chr9:127027130:G:A	127027130	NA,A	NA,G	NA,1	NA,inf	NA,inf	NA,0.66751	0.000340864	0.000684811
3	chr9:127839317:A:G	127839317	G,NA	A,NA	1,NA	inf,NA	inf,NA	1.12821,NA	0.00034026	0.000684805
3	chr9:127390147:A:T	127390147	T,T	A,A	1,1	inf,-inf	inf,inf	2.63948,0.155706	0.000340082	0.000695587
3	chr9:127914610:C:G	127914610	G,NA	C,NA	1,NA	-inf,NA	inf,NA	0.757542,NA	0.000339183	0.000680891
3	chr9:127912223:G:A	127912223	A,NA	G,NA	1,NA	-inf,NA	inf,NA	0.772768,NA	0.000337612	0.000677695
3	chr9:127031672:G:A	127031672	NA,A	NA,G	NA,1	NA,inf	NA,inf	NA,0.660381	0.000336935	0.000676922
3	chr9:127763443:C:T	127763443	NA,T	NA,C	NA,1	NA,-inf	NA,inf	NA,0.563488	0.000336812	0.000676397
3	chr9:127615622:T:G	127615622	NA,G	NA,T	NA,1	NA,-inf	NA,inf	NA,0.797115	0.000336287	0.000676299
3	chr9:127484808:T:TC	127484808	TC,TC	T,T	1,1	inf,inf	inf,inf	3.80112,0.292347	0.000335571	0.00079156
3	chr9:127257561:T:G	127257561	NA,G	NA,T	NA,1	NA,inf	NA,inf	NA,0.665086	0.000333696	0.000670515
3	chr9:127096794:T:C	127096794	NA,C	NA,T	NA,1	NA,-inf	NA,inf	NA,0.718662	0.000332692	0.000668688
3	chr9:127106256:G:T	127106256	T,T	G,G	1,1	inf,-inf	inf,inf	2.20297,0.40054	0.00033223	0.000671452
3	chr9:127025293:A:G	127025293	G,NA	A,NA	1,NA	inf,NA	inf,NA	0.779987,NA	0.000331823	0.000666029
3	chr9:127914351:C:T	127914351	T,T	C,C	1,1	-inf,-inf	inf,inf	0.0938587,1.57792	0.000331615	0.0006661
3	chr9:127374216:A:C	127374216	C,NA	A,NA	1,NA	-inf,NA	inf,NA	0.75165,NA	0.000330986	0.000664394
3	chr9:127106258:CA:C	127106258	C,C	CA,CA	1,1	inf,-inf	inf,inf	2.19624,0.402954	0.00033016	0.000667248
3	chr9:127311813:T:C	127311813	NA,C	NA,T	NA,1	NA,inf	NA,inf	NA,0.614846	0.000329995	0.000663041
3	chr9:127286829:T:C	127286829	NA,C	NA,T	NA,1	NA,-inf	NA,inf	NA,0.675864	0.000328555	0.000660245
3	chr9:127399371:G:A	127399371	A,A	G,G	1,1	inf,inf	inf,inf	2.5068,0.811779	0.000328159	0.000679006
3	chr9:127197175:A:G	127197175	NA,G	NA,A	NA,1	NA,-inf	NA,inf	NA,0.766769	0.000326693	0.00065705
3	chr9:127029262:C:T	127029262	T,T	C,C	1,1	inf,inf	inf,inf	0.541966,1.35552	0.000326498	0.000655037
3	chr9:127844718:C:T	127844718	T,T	C,C	1,1	-inf,-inf	inf,inf	0.567449,1.10804	0.00032621	0.000654547
3	chr9:127051786:C:T	127051786	T,T	C,C	1,1	inf,-inf	inf,inf	2.35406,0.0108848	0.000325693	0.000658178
3	chr9:127426397:G:A	127426397	A,A	G,G	1,1	inf,inf	inf,inf	3.26998,1.85453	0.000325677	0.00111517
3	chr9:127923423:C:G	127923423	NA,G	NA,C	NA,1	NA,inf	NA,inf	NA,0.659298	0.000325676	0.000654268
3	chr9:127478460:G:A	127478460	NA,A	NA,G	NA,1	NA,inf	NA,inf	NA,0.614159	0.000325572	0.000654147
3	chr9:127068715:T:TG	127068715	NA,TG	NA,T	NA,1	NA,-inf	NA,inf	NA,0.613529	0.00032513	0.00065327
3	chr9:127329598:G:A	127329598	NA,A	NA,G	NA,1	NA,inf	NA,inf	NA,0.805378	0.000324845	0.000652863
3	chr9:127464234:G:A	127464234	NA,A	NA,G	NA,1	NA,inf	NA,inf	NA,0.769221	0.000324376	0.000651764
3	chr9:127458394:C:A	127458394	A,A	C,C	1,1	inf,inf	inf,inf	3.06465,1.94329	0.00032437	0.00101206
3	chr9:127403451:G:A	127403451	NA,A	NA,G	NA,1	NA,inf	NA,inf	NA,0.759889	0.000323845	0.000650674
3	chr9:128016363:A:G	128016363	NA,G	NA,A	NA,1	NA,inf	NA,inf	NA,0.582295	0.000322856	0.000648553
3	chr9:127373856:A:G	127373856	G,G	A,A	1,1	inf,inf	inf,inf	2.40937,0.620968	0.000322422	0.000659996
3	chr9:127457464:T:C	127457464	C,C	T,T	1,1	inf,inf	inf,inf	3.06375,1.95052	0.000322345	0.0010101
3	chr9:127418944:C:G	127418944	G,G	C,C	1,1	inf,inf	inf,inf	3.04869,1.92977	0.000322016	0.000988479
3	chr9:127884850:G:A	127884850	NA,A	NA,G	NA,1	NA,-inf	NA,inf	NA,0.618066	0.00032136	0.000645689
3	chr9:127808771:G:A	127808771	NA,A	NA,G	NA,1	NA,inf	NA,inf	NA,0.721387	0.00032133	0.000645794
3	chr9:127593088:G:A	127593088	NA,A	NA,G	NA,1	NA,inf	NA,inf	NA,0.770399	0.000321079	0.000645445
3	chr9:127952399:G:A	127952399	NA,A	NA,G	NA,1	NA,-inf	NA,inf	NA,0.658565	0.000320493	0.000644117
3	chr9:127866225:C:T	127866225	T,T	C,C	1,1	inf,inf	inf,inf	0.927666,0.678613	0.000319686	0.000641267
3	chr9:127397695:C:T	127397695	NA,T	NA,C	NA,1	NA,inf	NA,inf	NA,0.599923	0.000319426	0.00064182
3	chr9:127860261:G:A	127860261	A,A	G,G	1,1	inf,inf	inf,inf	0.943796,0.742294	0.000319378	0.000640807
3	chr9:127511186:AGGTGTGCACCACCATGCCC:A	127511186	A,NA	AGGTGTGCACCACCATGCCC,NA	1,NA	-inf,NA	inf,NA	0.522483,NA	0.000318773	0.000639335
3	chr9:127808024:C:T	127808024	NA,T	NA,C	NA,1	NA,-inf	NA,inf	NA,0.786849	0.000318289	0.000640076
3	chr9:127542096:G:A	127542096	NA,A	NA,G	NA,1	NA,inf	NA,inf	NA,0.890778	0.000318241	0.000640166
3	chr9:127458905:G:A	127458905	NA,A	NA,G	NA,1	NA,-inf	NA,inf	NA,0.720596	0.000318215	0.000639756
3	chr9:127851735:C:T	127851735	NA,T	NA,C	NA,1	NA,inf	NA,inf	NA,0.58655	0.000316858	0.000636376
3	chr9:127184895:G:A	127184895	NA,A	NA,G	NA,1	NA,-inf	NA,inf	NA,0.766176	0.000316448	0.000636382
3	chr9:127697425:C:T	127697425	T,NA	C,NA	1,NA	inf,NA	inf,NA	1.33511,NA	0.000316362	0.00063883
3	chr9:127665210:C:G	127665210	NA,G	NA,C	NA,1	NA,inf	NA,inf	NA,0.776524	0.000316313	0.000635969
3	chr9:127195869:A:G	127195869	NA,G	NA,A	NA,1	NA,-inf	NA,inf	NA,0.729766	0.000316176	0.000635792
3	chr9:127448667:A:G	127448667	G,G	A,A	1,1	inf,inf	inf,inf	3.21274,1.86865	0.000315929	0.00105861
3	chr9:127536150:G:A	127536150	NA,A	NA,G	NA,1	NA,-inf	NA,inf	NA,0.716445	0.000314909	0.000633123
3	chr9:127599293:G:A	127599293	NA,A	NA,G	NA,1	NA,inf	NA,inf	NA,0.755902	0.000313954	0.000631123
3	chr9:127299102:G:A	127299102	NA,A	NA,G	NA,1	NA,-inf	NA,inf	NA,0.641916	0.000313866	0.000630718
3	chr9:127189862:G:A	127189862	A,A	G,G	1,1	-inf,inf	inf,inf	2.12746,0.336839	0.000313504	0.000632736
3	chr9:127915351:C:T	127915351	NA,T	NA,C	NA,1	NA,inf	NA,inf	NA,0.592126	0.000313478	0.000629784
3	chr9:127784244:G:A	127784244	NA,A	NA,G	NA,1	NA,-inf	NA,inf	NA,0.620763	0.000313026	0.000628799
3	chr9:127189011:A:C	127189011	NA,C	NA,A	NA,1	NA,inf	NA,inf	NA,0.606762	0.000310473	0.000623777
3	chr9:127190786:A:C	127190786	NA,C	NA,A	NA,1	NA,-inf	NA,inf	NA,0.647132	0.000310458	0.000623938
3	chr9:127312531:GA:G	127312531	NA,G	NA,GA	NA,1	NA,-inf	NA,inf	NA,0.634715	0.000309996	0.00062295
3	chr9:127827031:G:C	127827031	NA,C	NA,G	NA,1	NA,-inf	NA,inf	NA,0.53038	0.000309824	0.000622247
3	chr9:127251254:G:A	127251254	NA,A	NA,G	NA,1	NA,-inf	NA,inf	NA,0.635896	0.000309646	0.000622327
3	chr9:127805823:A:C	127805823	NA,C	NA,A	NA,1	NA,-inf	NA,inf	NA,0.767832	0.00030961	0.000622618
3	chr9:127213271:T:C	127213271	NA,C	NA,T	NA,1	NA,inf	NA,inf	NA,0.598045	0.000309237	0.000621264
3	chr9:127036019:A:T	127036019	NA,T	NA,A	NA,1	NA,inf	NA,inf	NA,0.601694	0.000308581	0.000619974
3	chr9:127309280:T:C	127309280	C,NA	T,NA	1,NA	-inf,NA	inf,NA	0.529325,NA	0.000308531	0.000618708
3	chr9:127600458:C:T	127600458	NA,T	NA,C	NA,1	NA,inf	NA,inf	NA,0.741585	0.000308519	0.000620188
3	chr9:127046619:A:G	127046619	NA,G	NA,A	NA,1	NA,inf	NA,inf	NA,0.600879	0.000308497	0.000619804
3	chr9:127972060:G:C	127972060	NA,C	NA,G	NA,1	NA,inf	NA,inf	NA,0.619438	0.000308102	0.000618973
3	chr9:127279568:T:C	127279568	NA,C	NA,T	NA,1	NA,-inf	NA,inf	NA,0.636681	0.000307944	0.000618905
3	chr9:127207179:A:G	127207179	NA,G	NA,A	NA,1	NA,-inf	NA,inf	NA,0.633466	0.000307636	0.000618223
3	chr9:127988245:C:T	127988245	T,NA	C,NA	1,NA	-inf,NA	inf,NA	1.19684,NA	0.000307499	0.000620453
3	chr9:127294139:G:A	127294139	NA,A	NA,G	NA,1	NA,-inf	NA,inf	NA,0.626988	0.000307127	0.00061718
3	chr9:127820754:G:A	127820754	NA,A	NA,G	NA,1	NA,inf	NA,inf	NA,0.689955	0.000307022	0.000617047
3	chr9:128002263:A:G	128002263	NA,G	NA,A	NA,1	NA,-inf	NA,inf	NA,0.547377	0.000306969	0.00061655
3	chr9:127313692:T:C	127313692	NA,C	NA,T	NA,1	NA,-inf	NA,inf	NA,0.659591	0.000306581	0.00061619
3	chr9:127792563:T:C	127792563	NA,C	NA,T	NA,1	NA,inf	NA,inf	NA,0.691606	0.000306349	0.000615699
3	chr9:127174061:A:T	127174061	NA,T	NA,A	NA,1	NA,-inf	NA,inf	NA,0.683943	0.000305833	0.000614789
3	chr9:127263657:A:G	127263657	NA,G	NA,A	NA,1	NA,inf	NA,inf	NA,0.604828	0.000305464	0.000613797
3	chr9:127939629:C:T	127939629	NA,T	NA,C	NA,1	NA,-inf	NA,inf	NA,0.622149	0.000304925	0.00061271
3	chr9:128012245:T:C	128012245	NA,C	NA,T	NA,1	NA,inf	NA,inf	NA,0.602196	0.000304863	0.000612534
3	chr9:127718043:A:C	127718043	C,C	A,A	1,1	-inf,-inf	inf,inf	0.986935,0.1153	0.000304721	0.000610338
3	chr9:127217095:CA:C	127217095	NA,C	NA,CA	NA,1	NA,-inf	NA,inf	NA,0.613128	0.000304703	0.000612269
3	chr9:127515380:G:A	127515380	NA,A	NA,G	NA,1	NA,-inf	NA,inf	NA,0.656081	0.000304694	0.000612376
3	chr9:127674901:C:T	127674901	NA,T	NA,C	NA,1	NA,inf	NA,inf	NA,0.748245	0.000304671	0.000612556
3	chr9:127263486:G:A	127263486	NA,A	NA,G	NA,1	NA,inf	NA,inf	NA,0.602656	0.000304624	0.000612109
3	chr9:127595555:G:A	127595555	NA,A	NA,G	NA,1	NA,-inf	NA,inf	NA,0.582392	0.000304617	0.000612182
3	chr9:127078333:G:A	127078333	NA,A	NA,G	NA,1	NA,inf	NA,inf	NA,0.48132	0.000304582	0.000611624
3	chr9:127125253:C:T	127125253	NA,T	NA,C	NA,1	NA,-inf	NA,inf	NA,0.643962	0.000304292	0.000611575
3	chr9:127763276:T:C	127763276	NA,C	NA,T	NA,1	NA,-inf	NA,inf	NA,0.495188	0.000303796	0.000610133
3	chr9:127600197:C:T	127600197	NA,T	NA,C	NA,1	NA,inf	NA,inf	NA,0.730612	0.000303499	0.0006101
3	chr9:127814045:CTT:C	127814045	NA,C	NA,CTT	NA,1	NA,-inf	NA,inf	NA,0.77338	0.000303249	0.000609835
3	chr9:127396536:G:A	127396536	A,A	G,G	1,1	inf,-inf	inf,inf	2.59156,0.143426	0.00030253	0.000619133
3	chr9:127318139:T:A	127318139	NA,A	NA,T	NA,1	NA,-inf	NA,inf	NA,0.675626	0.000302198	0.000607485
3	chr9:127606438:G:A	127606438	NA,A	NA,G	NA,1	NA,-inf	NA,inf	NA,0.616422	0.000301627	0.000606495
3	chr9:127466707:T:C	127466707	NA,C	NA,T	NA,1	NA,inf	NA,inf	NA,0.524731	0.000301359	0.000605335
3	chr9:127199718:C:A	127199718	NA,A	NA,C	NA,1	NA,-inf	NA,inf	NA,0.69164	0.000300944	0.000604786
3	chr9:127166494:G:A	127166494	A,NA	G,NA	1,NA	-inf,NA	inf,NA	0.783182,NA	0.000300536	0.000603513
3	chr9:127817360:C:G	127817360	NA,G	NA,C	NA,1	NA,-inf	NA,inf	NA,0.632988	0.000300344	0.000603733
3	chr9:127414376:T:TAG	127414376	NA,TAG	NA,T	NA,1	NA,inf	NA,inf	NA,0.462339	0.000299973	0.000602423
3	chr9:127375736:A:G	127375736	G,NA	A,NA	1,NA	-inf,NA	inf,NA	0.743826,NA	0.000299161	0.000600521
3	chr9:127184354:T:C	127184354	NA,C	NA,T	NA,1	NA,-inf	NA,inf	NA,0.619855	0.000298591	0.000600088
3	chr9:127495168:G:A	127495168	NA,A	NA,G	NA,1	NA,inf	NA,inf	NA,0.706694	0.000298173	0.000599134
3	chr9:127689346:C:T	127689346	NA,T	NA,C	NA,1	NA,inf	NA,inf	NA,0.730756	0.000297832	0.000598801
3	chr9:127570481:A:G	127570481	G,G	A,A	1,1	inf,inf	inf,inf	2.77445,0.0130373	0.000297804	0.000624365
3	chr9:127512109:T:G	127512109	NA,G	NA,T	NA,1	NA,-inf	NA,inf	NA,0.673113	0.000297051	0.000597205
3	chr9:127805108:C:T	127805108	NA,T	NA,C	NA,1	NA,-inf	NA,inf	NA,0.736115	0.000296965	0.000597176
3	chr9:127749773:C:T	127749773	NA,T	NA,C	NA,1	NA,-inf	NA,inf	NA,0.672696	0.000296826	0.000596788
3	chr9:127389305:T:C	127389305	C,C	T,T	1,1	inf,-inf	inf,inf	2.56235,0.119654	0.00029664	0.000606383
3	chr9:127705523:C:A	127705523	NA,A	NA,C	NA,1	NA,inf	NA,inf	NA,0.725012	0.000296216	0.000595549
3	chr9:127760226:G:A	127760226	NA,A	NA,G	NA,1	NA,-inf	NA,inf	NA,0.671077	0.000296178	0.000595484
3	chr9:127334375:G:A	127334375	NA,A	NA,G	NA,1	NA,-inf	NA,inf	NA,0.665122	0.00029603	0.000595113
3	chr9:127803968:G:A	127803968	NA,A	NA,G	NA,1	NA,inf	NA,inf	NA,0.661465	0.000295671	0.000594226
3	chr9:127472759:C:T	127472759	NA,T	NA,C	NA,1	NA,-inf	NA,inf	NA,0.666739	0.000295473	0.000594024
3	chr9:127171627:C:T	127171627	NA,T	NA,C	NA,1	NA,inf	NA,inf	NA,0.571476	0.000295205	0.000593109
3	chr9:127304925:A:G	127304925	G,G	A,A	1,1	inf,-inf	inf,inf	1.50044,0.605997	0.000295113	0.000593443
3	chr9:127305443:G:A	127305443	NA,A	NA,G	NA,1	NA,-inf	NA,inf	NA,0.598973	0.000294671	0.000592155
3	chr9:127043516:C:T	127043516	T,NA	C,NA	1,NA	inf,NA	inf,NA	0.714302,NA	0.000294546	0.000591256
3	chr9:127474771:C:T	127474771	T,NA	C,NA	1,NA	inf,NA	inf,NA	1.19513,NA	0.000294114	0.000593365
3	chr9:127220886:C:A	127220886	NA,A	NA,C	NA,1	NA,inf	NA,inf	NA,0.564393	0.000293812	0.000590293
3	chr9:127466232:T:C	127466232	C,C	T,T	1,1	inf,inf	inf,inf	3.11373,1.89615	0.000293809	0.000953636
3	chr9:127229020:C:T	127229020	T,NA	C,NA	1,NA	inf,NA	inf,NA	0.254091,NA	0.000293673	0.000588511
3	chr9:127122342:G:A	127122342	NA,A	NA,G	NA,1	NA,inf	NA,inf	NA,0.568336	0.000292753	0.000588187
3	chr9:127761942:C:T	127761942	NA,T	NA,C	NA,1	NA,inf	NA,inf	NA,0.661637	0.000292703	0.000588319
3	chr9:127272143:ATT:A	127272143	NA,A	NA,ATT	NA,1	NA,-inf	NA,inf	NA,0.611203	0.000292594	0.00058815
3	chr9:127189770:A:G	127189770	G,G	A,A	1,1	-inf,inf	inf,inf	2.07573,0.339466	0.00029239	0.000590028
3	chr9:127898371:G:A	127898371	NA,A	NA,G	NA,1	NA,-inf	NA,inf	NA,0.566226	0.000292238	0.000587278
3	chr9:127200321:T:C	127200321	NA,C	NA,T	NA,1	NA,-inf	NA,inf	NA,0.701752	0.00029151	0.000586443
3	chr9:127508781:A:G	127508781	NA,G	NA,A	NA,1	NA,-inf	NA,inf	NA,0.658963	0.000291379	0.000585799
3	chr9:127096074:A:G	127096074	G,NA	A,NA	1,NA	inf,NA	inf,NA	0.728578,NA	0.000291343	0.000584894
3	chr9:127089914:G:C	127089914	C,NA	G,NA	1,NA	inf,NA	inf,NA	0.936557,NA	0.000290655	0.000584744
3	chr9:127168613:A:G	127168613	G,G	A,A	1,1	inf,-inf	inf,inf	2.32233,0.116672	0.000290013	0.000587037
3	chr9:127264541:A:AG	127264541	NA,AG	NA,A	NA,1	NA,-inf	NA,inf	NA,0.591343	0.000289402	0.000581637
3	chr9:127564805:G:A	127564805	NA,A	NA,G	NA,1	NA,inf	NA,inf	NA,0.685958	0.00028934	0.000581592
3	chr9:127959494:T:C	127959494	NA,C	NA,T	NA,1	NA,-inf	NA,inf	NA,0.537483	0.000288509	0.000579605
3	chr9:127600923:C:T	127600923	NA,T	NA,C	NA,1	NA,inf	NA,inf	NA,0.690752	0.000288382	0.000579703
3	chr9:127466290:C:G	127466290	G,G	C,C	1,1	inf,inf	inf,inf	3.10016,1.89062	0.000288325	0.000929925
3	chr9:127541544:C:T	127541544	NA,T	NA,C	NA,1	NA,inf	NA,inf	NA,0.713285	0.000288322	0.000579857
3	chr9:127899821:C:A	127899821	NA,A	NA,C	NA,1	NA,inf	NA,inf	NA,0.541082	0.000288154	0.00057891
3	chr9:127280338:C:T	127280338	NA,T	NA,C	NA,1	NA,inf	NA,inf	NA,0.50932	0.000287789	0.000578167
3	chr9:127432208:C:T	127432208	T,T	C,C	1,1	inf,inf	inf,inf	3.27509,1.72251	0.000287475	0.000947964
3	chr9:127051103:A:G	127051103	NA,G	NA,A	NA,1	NA,-inf	NA,inf	NA,0.685481	0.000287352	0.000577774
3	chr9:127372772:C:A	127372772	A,A	C,C	1,1	inf,inf	inf,inf	0.405703,0.982034	0.000285819	0.000572732
3	chr9:127464630:T:C	127464630	C,C	T,T	1,1	inf,inf	inf,inf	3.21742,1.80933	0.000285686	0.000957088
3	chr9:127845853:T:G	127845853	G,G	T,T	1,1	-inf,-inf	inf,inf	1.12278,0.378429	0.000285397	0.000572485
3	chr9:127976884:A:C	127976884	NA,C	NA,A	NA,1	NA,-inf	NA,inf	NA,0.575195	0.000285336	0.000573455
3	chr9:127822640:T:C	127822640	C,C	T,T	1,1	inf,inf	inf,inf	0.917713,0.962912	0.000285266	0.000573483
3	chr9:128016501:A:T	128016501	NA,T	NA,A	NA,1	NA,inf	NA,inf	NA,0.522922	0.000285223	0.000573017
3	chr9:127702246:G:A	127702246	NA,A	NA,G	NA,1	NA,inf	NA,inf	NA,0.696393	0.000284826	0.000572645
3	chr9:127871524:C:A	127871524	NA,A	NA,C	NA,1	NA,-inf	NA,inf	NA,0.540462	0.000284251	0.000571176
3	chr9:127567376:T:C	127567376	C,C	T,T	1,1	-inf,inf	inf,inf	2.74084,0.00217084	0.000284147	0.000595193
3	chr9:127866222:G:A	127866222	A,A	G,G	1,1	-inf,-inf	inf,inf	1.14422,0.832025	0.000283823	0.000571282
3	chr9:127355582:C:A	127355582	A,A	C,C	1,1	inf,-inf	inf,inf	2.49639,0.130902	0.000283468	0.000578651
3	chr9:127124759:A:G	127124759	G,G	A,A	1,1	inf,-inf	inf,inf	2.27139,0.0268572	0.000283375	0.000572624
3	chr9:127805579:C:T	127805579	NA,T	NA,C	NA,1	NA,inf	NA,inf	NA,0.627883	0.000282704	0.000568164
3	chr9:127872973:C:T	127872973	T,NA	C,NA	1,NA	inf,NA	inf,NA	0.63217,NA	0.000282404	0.00056691
3	chr9:127166321:A:C	127166321	C,NA	A,NA	1,NA	-inf,NA	inf,NA	0.705199,NA	0.000282221	0.000566575
3	chr9:127931921:G:A	127931921	NA,A	NA,G	NA,1	NA,inf	NA,inf	NA,0.544225	0.000281907	0.000566426
3	chr9:127481927:C:T	127481927	NA,T	NA,C	NA,1	NA,-inf	NA,inf	NA,0.737078	0.000281407	0.000566261
3	chr9:127494926:G:A	127494926	A,A	G,G	1,1	inf,inf	inf,inf	3.89723,1.6898	0.000280584	0.00173769
3	chr9:127073872:T:G	127073872	NA,G	NA,T	NA,1	NA,-inf	NA,inf	NA,0.586978	0.000280337	0.000563435
3	chr9:127172261:C:T	127172261	NA,T	NA,C	NA,1	NA,-inf	NA,inf	NA,0.618736	0.000279944	0.000562739
3	chr9:127680512:TTACGTC:T	127680512	NA,T	NA,TTACGTC	NA,1	NA,-inf	NA,inf	NA,0.598982	0.000279527	0.00056193
3	chr9:127283772:T:A	127283772	NA,A	NA,T	NA,1	NA,inf	NA,inf	NA,0.502569	0.000279085	0.000560777
3	chr9:127697439:C:T	127697439	NA,T	NA,C	NA,1	NA,-inf	NA,inf	NA,0.597673	0.000279035	0.00056094
3	chr9:127706507:C:G	127706507	NA,G	NA,C	NA,1	NA,-inf	NA,inf	NA,0.527845	0.000278647	0.00056021
3	chr9:127114776:G:A	127114776	NA,A	NA,G	NA,1	NA,inf	NA,inf	NA,0.530783	0.000278557	0.000559671
3	chr9:127127614:GT:G	127127614	NA,G	NA,GT	NA,1	NA,-inf	NA,inf	NA,0.590173	0.000278368	0.0005595
3	chr9:127512011:T:G	127512011	G,G	T,T	1,1	inf,inf	inf,inf	4.07159,0.391555	0.000278075	0.000831715
3	chr9:128013536:C:T	128013536	T,T	C,C	1,1	inf,-inf	inf,inf	0.583476,0.854221	0.000278051	0.000557531
3	chr9:127264090:A:T	127264090	NA,T	NA,A	NA,1	NA,-inf	NA,inf	NA,0.655051	0.000278009	0.000558961
3	chr9:127142472:G:A	127142472	NA,A	NA,G	NA,1	NA,-inf	NA,inf	NA,0.61266	0.0002777	0.000558227
3	chr9:127995985:C:A	127995985	NA,A	NA,C	NA,1	NA,inf	NA,inf	NA,0.531221	0.000277568	0.000557738
3	chr9:127562985:T:C	127562985	C,C	T,T	1,1	-inf,-inf	inf,inf	2.72641,0.0024529	0.000277187	0.000580506
3	chr9:127731694:C:T	127731694	NA,T	NA,C	NA,1	NA,-inf	NA,inf	NA,0.656551	0.000277099	0.000557219
3	chr9:127252111:G:A	127252111	NA,A	NA,G	NA,1	NA,-inf	NA,inf	NA,0.60104	0.000276879	0.000556506
3	chr9:127269570:A:C	127269570	NA,C	NA,A	NA,1	NA,-inf	NA,inf	NA,0.558824	0.000276622	0.000555952
3	chr9:127669018:GC:G	127669018	NA,G	NA,GC	NA,1	NA,inf	NA,inf	NA,0.669538	0.000276238	0.000555362
3	chr9:127100889:G:A	127100889	A,A	G,G	1,1	inf,-inf	inf,inf	2.1022,0.169046	0.000275172	0.000555341
3	chr9:127311151:T:C	127311151	NA,C	NA,T	NA,1	NA,-inf	NA,inf	NA,0.548471	0.00027499	0.000552609
3	chr9:127096772:A:G	127096772	G,NA	A,NA	1,NA	inf,NA	inf,NA	0.692766,NA	0.000274921	0.000551937
3	chr9:127797741:C:T	127797741	T,NA	C,NA	1,NA	-inf,NA	inf,NA	1.22378,NA	0.000274471	0.000553817
3	chr9:127277949:G:C	127277949	NA,C	NA,G	NA,1	NA,-inf	NA,inf	NA,0.544436	0.000274456	0.000551615
3	chr9:127112520:TC:T	127112520	T,NA	TC,NA	1,NA	inf,NA	inf,NA	0.690251,NA	0.000274126	0.000550337
3	chr9:127787201:A:G	127787201	NA,G	NA,A	NA,1	NA,-inf	NA,inf	NA,0.679442	0.000274119	0.000551481
3	chr9:127186784:C:T	127186784	NA,T	NA,C	NA,1	NA,-inf	NA,inf	NA,0.556959	0.00027367	0.000550005
3	chr9:127248153:G:A	127248153	NA,A	NA,G	NA,1	NA,-inf	NA,inf	NA,0.595718	0.000273669	0.000550061
3	chr9:127782998:A:G	127782998	NA,G	NA,A	NA,1	NA,-inf	NA,inf	NA,0.727501	0.000273494	0.000550079
3	chr9:127259088:G:A	127259088	NA,A	NA,G	NA,1	NA,-inf	NA,inf	NA,0.595273	0.000273475	0.000549675
3	chr9:127800935:G:C	127800935	C,NA	G,NA	1,NA	-inf,NA	inf,NA	1.22102,NA	0.000273421	0.000551693
3	chr9:127578987:C:T	127578987	NA,T	NA,C	NA,1	NA,-inf	NA,inf	NA,0.437258	0.00027341	0.000549236
3	chr9:127162373:C:T	127162373	T,NA	C,NA	1,NA	-inf,NA	inf,NA	0.687153,NA	0.000273241	0.00054856
3	chr9:127471875:G:C	127471875	C,C	G,G	1,1	inf,inf	inf,inf	4.03404,1.55122	0.000273219	0.0017982
3	chr9:127165549:A:G	127165549	G,G	A,A	1,1	inf,-inf	inf,inf	2.29492,0.0938453	0.000272797	0.000552179
3	chr9:127918471:G:A	127918471	NA,A	NA,G	NA,1	NA,inf	NA,inf	NA,0.504	0.00027252	0.00054752
3	chr9:127330706:G:A	127330706	NA,A	NA,G	NA,1	NA,-inf	NA,inf	NA,0.560478	0.00027215	0.000546941
3	chr9:127226292:G:A	127226292	NA,A	NA,G	NA,1	NA,inf	NA,inf	NA,0.508575	0.000271937	0.000546353
3	chr9:127867086:T:C	127867086	C,C	T,T	1,1	inf,inf	inf,inf	1.02787,0.40888	0.000271468	0.000544479
3	chr9:127114795:C:T	127114795	T,NA	C,NA	1,NA	inf,NA	inf,NA	0.683516,NA	0.000270822	0.000543709
3	chr9:127601832:C:A	127601832	NA,A	NA,C	NA,1	NA,inf	NA,inf	NA,0.641984	0.000270526	0.000543817
3	chr9:127436587:C:T	127436587	T,T	C,C	1,1	inf,inf	inf,inf	3.13788,1.79027	0.000270449	0.000864208
3	chr9:127519302:CCT:C	127519302	NA,C	NA,CCT	NA,1	NA,-inf	NA,inf	NA,0.568263	0.000270343	0.000543337
3	chr9:127186859:G:T	127186859	NA,T	NA,G	NA,1	NA,-inf	NA,inf	NA,0.547662	0.000270249	0.00054313
3	chr9:127361885:C:T	127361885	NA,T	NA,C	NA,1	NA,inf	NA,inf	NA,0.413321	0.000270188	0.000542603
3	chr9:127681587:C:T	127681587	NA,T	NA,C	NA,1	NA,-inf	NA,inf	NA,0.538869	0.000269917	0.000542711
3	chr9:127851003:C:T	127851003	NA,T	NA,C	NA,1	NA,inf	NA,inf	NA,0.509855	0.000269705	0.000541982
3	chr9:127713635:T:G	127713635	NA,G	NA,T	NA,1	NA,inf	NA,inf	NA,0.643107	0.000269664	0.000542122
3	chr9:127131433:C:T	127131433	NA,T	NA,C	NA,1	NA,-inf	NA,inf	NA,0.566614	0.00026951	0.000541699
3	chr9:127838042:G:A	127838042	NA,A	NA,G	NA,1	NA,inf	NA,inf	NA,0.534045	0.000268939	0.000540526
3	chr9:127981958:G:C	127981958	NA,C	NA,G	NA,1	NA,inf	NA,inf	NA,0.539066	0.000268899	0.000540221
3	chr9:127398490:G:A	127398490	A,A	G,G	1,1	inf,inf	inf,inf	2.60966,0.00129609	0.000268881	0.000551367
3	chr9:127549747:T:C	127549747	NA,C	NA,T	NA,1	NA,inf	NA,inf	NA,0.463699	0.000268697	0.000539826
3	chr9:127374233:G:A	127374233	A,A	G,G	1,1	inf,-inf	inf,inf	2.50534,0.127577	0.000268465	0.000548842
3	chr9:127229063:A:T	127229063	NA,T	NA,A	NA,1	NA,-inf	NA,inf	NA,0.523739	0.000268363	0.000539367
3	chr9:127630086:G:C	127630086	NA,C	NA,G	NA,1	NA,-inf	NA,inf	NA,0.567765	0.000268037	0.000538827
3	chr9:127800572:G:A	127800572	A,NA	G,NA	1,NA	-inf,NA	inf,NA	1.20595,NA	0.000267935	0.000540598
3	chr9:127514129:C:T	127514129	NA,T	NA,C	NA,1	NA,-inf	NA,inf	NA,0.523307	0.000267879	0.000538401
3	chr9:127779834:T:C	127779834	C,C	T,T	1,1	-inf,inf	inf,inf	2.00019,0.264245	0.000267798	0.000542595
3	chr9:127566520:C:T	127566520	NA,T	NA,C	NA,1	NA,inf	NA,inf	NA,0.634618	0.000267786	0.000538305
3	chr9:127783232:G:A	127783232	NA,A	NA,G	NA,1	NA,-inf	NA,inf	NA,0.710888	0.000267743	0.000538508
3	chr9:127114699:C:T	127114699	T,NA	C,NA	1,NA	inf,NA	inf,NA	0.676009,NA	0.000267307	0.000536657
3	chr9:127557931:C:T	127557931	NA,T	NA,C	NA,1	NA,-inf	NA,inf	NA,0.644329	0.00026699	0.000536966
3	chr9:127515543:AC:A	127515543	A,A	AC,AC	1,1	inf,inf	inf,inf	4.26691,1.97849	0.000266971	0.00523193
3	chr9:127838183:A:G	127838183	NA,G	NA,A	NA,1	NA,inf	NA,inf	NA,0.528187	0.000266815	0.000536259
3	chr9:127624798:G:T	127624798	NA,T	NA,G	NA,1	NA,-inf	NA,inf	NA,0.562711	0.000266199	0.000535131
3	chr9:127942837:G:C	127942837	NA,C	NA,G	NA,1	NA,inf	NA,inf	NA,0.487679	0.000266011	0.000534451
3	chr9:127969431:T:G	127969431	G,NA	T,NA	1,NA	inf,NA	inf,NA	0.828942,NA	0.000265855	0.00053457
3	chr9:127992950:G:A	127992950	A,NA	G,NA	1,NA	-inf,NA	inf,NA	0.829684,NA	0.000265799	0.000534417
3	chr9:127857189:A:C	127857189	NA,C	NA,A	NA,1	NA,-inf	NA,inf	NA,0.533634	0.000265756	0.000534075
3	chr9:127268384:G:A	127268384	NA,A	NA,G	NA,1	NA,-inf	NA,inf	NA,0.620109	0.000265444	0.000533689
3	chr9:127845080:G:A	127845080	A,A	G,G	1,1	-inf,-inf	inf,inf	1.68391,0.0916368	0.000265249	0.000533954
3	chr9:127738184:G:A	127738184	NA,A	NA,G	NA,1	NA,inf	NA,inf	NA,0.624308	0.000265115	0.000532978
3	chr9:127731209:A:G	127731209	G,NA	A,NA	1,NA	-inf,NA	inf,NA	1.14278,NA	0.00026475	0.000533813
3	chr9:127263309:G:A	127263309	NA,A	NA,G	NA,1	NA,-inf	NA,inf	NA,0.574777	0.000264393	0.000531473
3	chr9:127571092:G:A	127571092	NA,A	NA,G	NA,1	NA,-inf	NA,inf	NA,0.489698	0.000264184	0.000530881
3	chr9:127254449:T:C	127254449	C,NA	T,NA	1,NA	inf,NA	inf,NA	0.35257,NA	0.000264142	0.000529559
3	chr9:127843069:C:A	127843069	A,A	C,C	1,1	-inf,inf	inf,inf	0.619509,1.11858	0.000263408	0.000528972
3	chr9:127623104:A:G	127623104	NA,G	NA,A	NA,1	NA,inf	NA,inf	NA,0.636738	0.000263034	0.000528815
3	chr9:127386461:G:A	127386461	A,A	G,G	1,1	inf,inf	inf,inf	2.47715,0.591707	0.000263004	0.000542187
3	chr9:127584212:G:A	127584212	NA,A	NA,G	NA,1	NA,-inf	NA,inf	NA,0.439408	0.000262646	0.000527568
3	chr9:127115610:C:A	127115610	A,NA	C,NA	1,NA	inf,NA	inf,NA	0.665489,NA	0.000262499	0.000527009
3	chr9:127354724:G:A	127354724	NA,A	NA,G	NA,1	NA,-inf	NA,inf	NA,0.478875	0.000262238	0.000526981
3	chr9:127728639:A:G	127728639	G,NA	A,NA	1,NA	-inf,NA	inf,NA	1.13649,NA	0.000262141	0.00052855
3	chr9:127709323:C:A	127709323	NA,A	NA,C	NA,1	NA,inf	NA,inf	NA,0.631786	0.00026198	0.000526715
3	chr9:127370823:G:A	127370823	NA,A	NA,G	NA,1	NA,-inf	NA,inf	NA,0.522583	0.000261966	0.00052649
3	chr9:127948469:G:A	127948469	NA,A	NA,G	NA,1	NA,inf	NA,inf	NA,0.474217	0.000261715	0.00052582
3	chr9:127938202:G:A	127938202	NA,A	NA,G	NA,1	NA,inf	NA,inf	NA,0.474796	0.00026159	0.000525571
3	chr9:127378113:T:C	127378113	C,C	T,T	1,1	inf,inf	inf,inf	0.472327,0.717854	0.000261554	0.000523923
3	chr9:127379074:G:A	127379074	A,A	G,G	1,1	inf,-inf	inf,inf	2.3655,0.244099	0.000261282	0.000532731
3	chr9:127263729:C:T	127263729	NA,T	NA,C	NA,1	NA,inf	NA,inf	NA,0.438579	0.000261029	0.000524389
3	chr9:127418099:C:T	127418099	NA,T	NA,C	NA,1	NA,inf	NA,inf	NA,0.494161	0.000260914	0.00052435
3	chr9:127604542:T:A	127604542	A,NA	T,NA	1,NA	-inf,NA	inf,NA	0.620481,NA	0.000260733	0.000523521
3	chr9:127263077:A:G	127263077	NA,G	NA,A	NA,1	NA,-inf	NA,inf	NA,0.513575	0.00026071	0.000523976
3	chr9:128016470:C:T	128016470	NA,T	NA,C	NA,1	NA,inf	NA,inf	NA,0.430179	0.000260333	0.000522986
3	chr9:127544793:C:T	127544793	NA,T	NA,C	NA,1	NA,inf	NA,inf	NA,0.574084	0.000260146	0.000523053
3	chr9:127192591:G:A	127192591	NA,A	NA,G	NA,1	NA,inf	NA,inf	NA,0.381819	0.000260118	0.000522405
3	chr9:127967511:A:G	127967511	NA,G	NA,A	NA,1	NA,-inf	NA,inf	NA,0.463057	0.000260008	0.000522368
3	chr9:127953011:C:T	127953011	NA,T	NA,C	NA,1	NA,-inf	NA,inf	NA,0.509459	0.000259991	0.000522545
3	chr9:128016478:G:A	128016478	NA,A	NA,G	NA,1	NA,inf	NA,inf	NA,0.428403	0.000259681	0.000521676
3	chr9:127974345:G:A	127974345	A,A	G,G	1,1	-inf,-inf	inf,inf	0.0196398,1.39207	0.000259517	0.000521054
3	chr9:127251348:TC:T	127251348	NA,T	NA,TC	NA,1	NA,-inf	NA,inf	NA,0.554441	0.000259392	0.000521362
3	chr9:127772175:A:G	127772175	G,G	A,A	1,1	-inf,inf	inf,inf	2.00727,0.233509	0.000259152	0.000525163
3	chr9:127259390:C:T	127259390	T,NA	C,NA	1,NA	-inf,NA	inf,NA	0.594432,NA	0.00025887	0.000519472
3	chr9:127395251:T:C	127395251	NA,C	NA,T	NA,1	NA,-inf	NA,inf	NA,0.562467	0.000258655	0.000519971
3	chr9:127070271:C:T	127070271	NA,T	NA,C	NA,1	NA,inf	NA,inf	NA,0.434572	0.000258604	0.000519531
3	chr9:127903216:C:T	127903216	NA,T	NA,C	NA,1	NA,inf	NA,inf	NA,0.463423	0.000258603	0.000519559
3	chr9:127601109:T:C	127601109	NA,C	NA,T	NA,1	NA,inf	NA,inf	NA,0.422618	0.000258571	0.000519452
3	chr9:127104704:C:T	127104704	NA,T	NA,C	NA,1	NA,-inf	NA,inf	NA,0.533931	0.000258376	0.000519315
3	chr9:127793960:C:T	127793960	T,NA	C,NA	1,NA	-inf,NA	inf,NA	1.18145,NA	0.000258115	0.000520766
3	chr9:127555929:G:T	127555929	NA,T	NA,G	NA,1	NA,inf	NA,inf	NA,0.373313	0.000258017	0.000518221
3	chr9:127766265:CA:C	127766265	NA,C	NA,CA	NA,1	NA,inf	NA,inf	NA,0.539667	0.000257773	0.00051796
3	chr9:127182091:A:G	127182091	G,G	A,A	1,1	inf,-inf	inf,inf	2.18494,0.0573116	0.000257502	0.000520362
3	chr9:127247913:C:T	127247913	NA,T	NA,C	NA,1	NA,-inf	NA,inf	NA,0.552219	0.00025731	0.000517243
3	chr9:127889732:C:T	127889732	T,NA	C,NA	1,NA	inf,NA	inf,NA	0.841572,NA	0.000256947	0.000516786
3	chr9:127631230:G:C	127631230	NA,C	NA,G	NA,1	NA,-inf	NA,inf	NA,0.534848	0.000256812	0.000516255
3	chr9:127295847:A:G	127295847	NA,G	NA,A	NA,1	NA,-inf	NA,inf	NA,0.525479	0.000256661	0.000515854
3	chr9:127897809:G:A	127897809	NA,A	NA,G	NA,1	NA,-inf	NA,inf	NA,0.480014	0.000256626	0.000515731
3	chr9:127169314:A:T	127169314	T,NA	A,NA	1,NA	-inf,NA	inf,NA	0.652105,NA	0.00025638	0.000514733
3	chr9:127278885:A:T	127278885	NA,T	NA,A	NA,1	NA,-inf	NA,inf	NA,0.552045	0.000256195	0.000514997
3	chr9:127578624:C:T	127578624	NA,T	NA,C	NA,1	NA,inf	NA,inf	NA,0.599571	0.00025615	0.0005149
3	chr9:127665966:C:T	127665966	NA,T	NA,C	NA,1	NA,inf	NA,inf	NA,0.614334	0.000255747	0.000514179
3	chr9:127762096:A:G	127762096	G,NA	A,NA	1,NA	inf,NA	inf,NA	0.555196,NA	0.000255457	0.00051272
3	chr9:127191944:G:A	127191944	A,A	G,G	1,1	-inf,inf	inf,inf	2.20374,0.224707	0.000255454	0.000517478
3	chr9:127835934:T:A	127835934	NA,A	NA,T	NA,1	NA,-inf	NA,inf	NA,0.501563	0.000255356	0.000513268
3	chr9:127267721:T:C	127267721	NA,C	NA,T	NA,1	NA,-inf	NA,inf	NA,0.499007	0.000255318	0.000513136
3	chr9:127622419:G:A	127622419	NA,A	NA,G	NA,1	NA,-inf	NA,inf	NA,0.414915	0.000255218	0.000512659
3	chr9:127476550:A:G	127476550	NA,G	NA,A	NA,1	NA,inf	NA,inf	NA,0.584835	0.000255091	0.00051258
3	chr9:127316323:C:T	127316323	NA,T	NA,C	NA,1	NA,-inf	NA,inf	NA,0.500284	0.000254985	0.000512422
3	chr9:127859831:A:G	127859831	G,NA	A,NA	1,NA	inf,NA	inf,NA	0.826632,NA	0.000254898	0.000512573
3	chr9:127852939:G:A	127852939	NA,A	NA,G	NA,1	NA,inf	NA,inf	NA,0.466602	0.000254738	0.000511753
3	chr9:127274090:A:G	127274090	NA,G	NA,A	NA,1	NA,-inf	NA,inf	NA,0.491888	0.000254544	0.000511594
3	chr9:127285437:A:G	127285437	NA,G	NA,A	NA,1	NA,-inf	NA,inf	NA,0.484462	0.000254121	0.000510655
3	chr9:127709981:C:G	127709981	NA,G	NA,C	NA,1	NA,inf	NA,inf	NA,0.492218	0.000253791	0.000509959
3	chr9:127081378:T:G	127081378	NA,G	NA,T	NA,1	NA,-inf	NA,inf	NA,0.587546	0.000253785	0.000510256
3	chr9:127374954:A:G	127374954	NA,G	NA,A	NA,1	NA,inf	NA,inf	NA,0.408004	0.000253191	0.000508631
3	chr9:127781479:C:T	127781479	NA,T	NA,C	NA,1	NA,-inf	NA,inf	NA,0.46721	0.000252964	0.000508361
3	chr9:127025558:G:A	127025558	NA,A	NA,G	NA,1	NA,inf	NA,inf	NA,0.415491	0.00025287	0.000508006
3	chr9:127087076:C:T	127087076	NA,T	NA,C	NA,1	NA,-inf	NA,inf	NA,0.586359	0.000252863	0.000508395
3	chr9:127873261:A:G	127873261	NA,G	NA,A	NA,1	NA,inf	NA,inf	NA,0.527351	0.000252548	0.00050768
3	chr9:127790860:C:T	127790860	T,NA	C,NA	1,NA	-inf,NA	inf,NA	1.16431,NA	0.000252281	0.000508969
3	chr9:127831660:C:T	127831660	NA,T	NA,C	NA,1	NA,inf	NA,inf	NA,0.546746	0.000252229	0.000506922
3	chr9:127174306:AAAGAAAG:A	127174306	NA,A	NA,AAAGAAAG	NA,1	NA,-inf	NA,inf	NA,0.586119	0.000252039	0.000506776
3	chr9:127100988:T:C	127100988	C,NA	T,NA	1,NA	inf,NA	inf,NA	0.641881,NA	0.000251975	0.000505893
3	chr9:127275126:A:G	127275126	NA,G	NA,A	NA,1	NA,-inf	NA,inf	NA,0.483316	0.000251961	0.0005064
3	chr9:127802304:C:T	127802304	T,NA	C,NA	1,NA	-inf,NA	inf,NA	1.15982,NA	0.000251838	0.000508046
3	chr9:127306010:C:T	127306010	NA,T	NA,C	NA,1	NA,-inf	NA,inf	NA,0.57733	0.000251235	0.000505116
3	chr9:127138312:T:C	127138312	C,NA	T,NA	1,NA	inf,NA	inf,NA	0.640775,NA	0.000251075	0.000504093
3	chr9:127549397:ACACT:A	127549397	NA,A	NA,ACACT	NA,1	NA,inf	NA,inf	NA,0.579605	0.000251052	0.000504611
3	chr9:127870247:G:C	127870247	NA,C	NA,G	NA,1	NA,-inf	NA,inf	NA,0.484721	0.000250975	0.000504445
3	chr9:127844469:G:A	127844469	NA,A	NA,G	NA,1	NA,-inf	NA,inf	NA,0.421726	0.000250857	0.000504054
3	chr9:127696327:C:T	127696327	NA,T	NA,C	NA,1	NA,-inf	NA,inf	NA,0.401556	0.000250803	0.000503795
3	chr9:127074385:A:G	127074385	G,G	A,A	1,1	inf,-inf	inf,inf	1.94383,0.459038	0.000250329	0.000505412
3	chr9:127477755:A:C	127477755	NA,C	NA,A	NA,1	NA,inf	NA,inf	NA,0.568505	0.000250093	0.00050254
3	chr9:127327000:T:C	127327000	NA,C	NA,T	NA,1	NA,inf	NA,inf	NA,0.469906	0.000249885	0.000502119
3	chr9:127781024:G:A	127781024	NA,A	NA,G	NA,1	NA,-inf	NA,inf	NA,0.486135	0.000249794	0.000502257
3	chr9:127607447:T:C	127607447	NA,C	NA,T	NA,1	NA,inf	NA,inf	NA,0.625692	0.00024966	0.000501982
3	chr9:127546701:C:T	127546701	T,NA	C,NA	1,NA	inf,NA	inf,NA	0.998741,NA	0.000249643	0.000502976
3	chr9:127507507:A:G	127507507	G,G	A,A	1,1	inf,inf	inf,inf	4.79558,1.56007	0.000249266	0.00707353
3	chr9:127561206:G:T	127561206	T,T	G,G	1,1	-inf,-inf	inf,inf	2.5434,0.173966	0.000249233	0.000517748
3	chr9:127669020:TA:T	127669020	NA,T	NA,TA	NA,1	NA,inf	NA,inf	NA,0.585212	0.000249035	0.000500653
3	chr9:127566503:C:G	127566503	NA,G	NA,C	NA,1	NA,-inf	NA,inf	NA,0.53407	0.000248375	0.000499337
3	chr9:127866386:T:C	127866386	C,C	T,T	1,1	inf,inf	inf,inf	0.966916,0.433469	0.000248272	0.000497984
3	chr9:127814197:G:A	127814197	NA,A	NA,G	NA,1	NA,-inf	NA,inf	NA,0.421736	0.000247795	0.000497863
3	chr9:127082262:G:A	127082262	A,A	G,G	1,1	inf,-inf	inf,inf	1.97318,0.423554	0.000247643	0.000500089
3	chr9:127194429:T:G	127194429	NA,G	NA,T	NA,1	NA,-inf	NA,inf	NA,0.538485	0.0002475	0.000497624
3	chr9:127075285:T:C	127075285	C,C	T,T	1,1	inf,-inf	inf,inf	1.95456,0.350314	0.000247152	0.000498657
3	chr9:127476297:A:G	127476297	NA,G	NA,A	NA,1	NA,inf	NA,inf	NA,0.394972	0.00024711	0.000496428
3	chr9:127267948:T:C	127267948	NA,C	NA,T	NA,1	NA,-inf	NA,inf	NA,0.473809	0.000247092	0.000496603
3	chr9:127115700:T:G	127115700	G,NA	T,NA	1,NA	inf,NA	inf,NA	0.629561,NA	0.000246761	0.000495433
3	chr9:127448930:C:T	127448930	NA,T	NA,C	NA,1	NA,inf	NA,inf	NA,0.558701	0.000246716	0.000495748
3	chr9:128007354:G:A	128007354	NA,A	NA,G	NA,1	NA,-inf	NA,inf	NA,0.483579	0.000246053	0.000494583
3	chr9:127185617:A:G	127185617	NA,G	NA,A	NA,1	NA,-inf	NA,inf	NA,0.516608	0.000245711	0.000493913
3	chr9:127125069:T:G	127125069	G,NA	T,NA	1,NA	inf,NA	inf,NA	0.627482,NA	0.0002457	0.000493306
3	chr9:127802471:G:A	127802471	NA,A	NA,G	NA,1	NA,inf	NA,inf	NA,0.493908	0.00024553	0.000493354
3	chr9:127262802:G:A	127262802	NA,A	NA,G	NA,1	NA,-inf	NA,inf	NA,0.464842	0.000245449	0.000493319
3	chr9:127184463:T:C	127184463	C,C	T,T	1,1	inf,inf	inf,inf	2.16394,0.0018656	0.000245435	0.000496008
3	chr9:127712618:C:T	127712618	NA,T	NA,C	NA,1	NA,inf	NA,inf	NA,0.466452	0.00024495	0.000492206
3	chr9:127327925:G:A	127327925	NA,A	NA,G	NA,1	NA,-inf	NA,inf	NA,0.460327	0.000244915	0.000492168
3	chr9:127949222:G:A	127949222	NA,A	NA,G	NA,1	NA,inf	NA,inf	NA,0.425301	0.000244903	0.000492056
3	chr9:127579105:C:T	127579105	NA,T	NA,C	NA,1	NA,inf	NA,inf	NA,0.561938	0.000244802	0.000492084
3	chr9:127500318:G:A	127500318	A,A	G,G	1,1	inf,inf	inf,inf	3.75364,1.64657	0.000244777	0.00132265
3	chr9:127404782:C:T	127404782	NA,T	NA,C	NA,1	NA,inf	NA,inf	NA,0.339483	0.000244501	0.00049106
3	chr9:127649089:C:T	127649089	NA,T	NA,C	NA,1	NA,inf	NA,inf	NA,0.438322	0.000244361	0.000491013
3	chr9:127896184:C:T	127896184	NA,T	NA,C	NA,1	NA,inf	NA,inf	NA,0.428781	0.000243929	0.0004901
3	chr9:127906147:G:A	127906147	NA,A	NA,G	NA,1	NA,inf	NA,inf	NA,0.414007	0.000243781	0.000489838
3	chr9:127707755:G:C	127707755	NA,C	NA,G	NA,1	NA,-inf	NA,inf	NA,0.45813	0.000243626	0.000489845
3	chr9:127709485:G:T	127709485	NA,T	NA,G	NA,1	NA,-inf	NA,inf	NA,0.457744	0.000243572	0.000489736
3	chr9:127974660:C:T	127974660	NA,T	NA,C	NA,1	NA,inf	NA,inf	NA,0.458899	0.000243023	0.000488234
3	chr9:127551352:G:A	127551352	NA,A	NA,G	NA,1	NA,inf	NA,inf	NA,0.379494	0.000242802	0.000487791
3	chr9:127947135:C:T	127947135	NA,T	NA,C	NA,1	NA,inf	NA,inf	NA,0.417482	0.000242216	0.000486659
3	chr9:127183118:G:A	127183118	NA,A	NA,G	NA,1	NA,-inf	NA,inf	NA,0.503597	0.000242199	0.000486848
3	chr9:127027219:T:C	127027219	NA,C	NA,T	NA,1	NA,inf	NA,inf	NA,0.386401	0.000242189	0.000486591
3	chr9:127264031:TC:T	127264031	NA,T	NA,TC	NA,1	NA,-inf	NA,inf	NA,0.546564	0.000242116	0.000486776
3	chr9:127079711:G:A	127079711	NA,A	NA,G	NA,1	NA,-inf	NA,inf	NA,0.549274	0.000241986	0.000486522
3	chr9:127578148:G:A	127578148	NA,A	NA,G	NA,1	NA,inf	NA,inf	NA,0.552284	0.000241985	0.00048642
3	chr9:127171205:G:A	127171205	NA,A	NA,G	NA,1	NA,-inf	NA,inf	NA,0.49411	0.00024196	0.000486344
3	chr9:127924140:A:G	127924140	NA,G	NA,A	NA,1	NA,-inf	NA,inf	NA,0.450473	0.000241769	0.000485921
3	chr9:127477697:C:T	127477697	NA,T	NA,C	NA,1	NA,inf	NA,inf	NA,0.378668	0.000241764	0.000485693
3	chr9:127519654:T:C	127519654	NA,C	NA,T	NA,1	NA,inf	NA,inf	NA,0.378257	0.000241737	0.000485639
3	chr9:127119145:C:T	127119145	NA,T	NA,C	NA,1	NA,-inf	NA,inf	NA,0.472777	0.000241681	0.000485736
3	chr9:127273642:TG:T	127273642	T,NA	TG,NA	1,NA	inf,NA	inf,NA	0.94319,NA	0.000241398	0.00048593
3	chr9:127387124:G:A	127387124	A,A	G,G	1,1	inf,inf	inf,inf	0.632667,0.574978	0.000241145	0.000483128
3	chr9:127783771:T:C	127783771	NA,C	NA,T	NA,1	NA,-inf	NA,inf	NA,0.621779	0.00024106	0.000484801
3	chr9:127322676:C:T	127322676	NA,T	NA,C	NA,1	NA,-inf	NA,inf	NA,0.442181	0.000240967	0.000484222
3	chr9:127620745:G:A	127620745	NA,A	NA,G	NA,1	NA,inf	NA,inf	NA,0.562164	0.000240767	0.000484027
3	chr9:127646749:G:A	127646749	NA,A	NA,G	NA,1	NA,-inf	NA,inf	NA,0.371383	0.00024069	0.000483492
3	chr9:127668973:AATACAAAAATTAGCTGAGTGTGGTGGCGTGCGCCTATAGT:A	127668973	NA,A	NA,AATACAAAAATTAGCTGAGTGTGGTGGCGTGCGCCTATAGT	NA,1	NA,inf	NA,inf	NA,0.556598	0.000240674	0.000483837
3	chr9:127787484:C:T	127787484	T,NA	C,NA	1,NA	-inf,NA	inf,NA	1.12787,NA	0.000240497	0.000485135
3	chr9:127286600:T:G	127286600	NA,G	NA,T	NA,1	NA,-inf	NA,inf	NA,0.501641	0.000240469	0.000483347
3	chr9:127286598:C:A	127286598	NA,A	NA,C	NA,1	NA,-inf	NA,inf	NA,0.501071	0.0002403	0.000483008
3	chr9:127214910:A:G	127214910	NA,G	NA,A	NA,1	NA,-inf	NA,inf	NA,0.48596	0.000240058	0.000482519
3	chr9:127516260:G:A	127516260	A,A	G,G	1,1	inf,inf	inf,inf	3.93332,0.374582	0.000239137	0.000685221
3	chr9:127082545:C:T	127082545	T,T	C,C	1,1	inf,-inf	inf,inf	1.95123,0.420382	0.00023908	0.000482769
3	chr9:127499797:A:G	127499797	G,G	A,A	1,1	inf,inf	inf,inf	4.01036,1.48581	0.000239011	0.00154919
3	chr9:127685526:C:T	127685526	NA,T	NA,C	NA,1	NA,inf	NA,inf	NA,0.549911	0.000238862	0.000480193
3	chr9:127788540:C:T	127788540	T,NA	C,NA	1,NA	-inf,NA	inf,NA	1.12252,NA	0.000238775	0.000481654
3	chr9:127132496:C:T	127132496	T,NA	C,NA	1,NA	inf,NA	inf,NA	0.914669,NA	0.000238602	0.000480189
3	chr9:127579390:G:A	127579390	NA,A	NA,G	NA,1	NA,-inf	NA,inf	NA,0.412272	0.000238506	0.000479287
3	chr9:127486372:C:T	127486372	NA,T	NA,C	NA,1	NA,inf	NA,inf	NA,0.368561	0.00023849	0.000479119
3	chr9:127496869:T:C	127496869	NA,C	NA,T	NA,1	NA,inf	NA,inf	NA,0.368561	0.00023849	0.000479119
3	chr9:127857921:T:C	127857921	NA,C	NA,T	NA,1	NA,inf	NA,inf	NA,0.420777	0.000238397	0.000479126
3	chr9:127284437:T:G	127284437	NA,G	NA,T	NA,1	NA,-inf	NA,inf	NA,0.454014	0.000238217	0.000478766
3	chr9:127100007:G:A	127100007	NA,A	NA,G	NA,1	NA,inf	NA,inf	NA,0.375317	0.000238121	0.000478426
3	chr9:127708496:T:A	127708496	NA,A	NA,T	NA,1	NA,inf	NA,inf	NA,0.444242	0.000237958	0.000478158
3	chr9:127507910:G:A	127507910	NA,A	NA,G	NA,1	NA,inf	NA,inf	NA,0.366416	0.000237887	0.000477908
3	chr9:127957558:C:T	127957558	NA,T	NA,C	NA,1	NA,inf	NA,inf	NA,0.404017	0.000237734	0.000477675
3	chr9:127856642:T:C	127856642	NA,C	NA,T	NA,1	NA,-inf	NA,inf	NA,0.451313	0.000237732	0.000477768
3	chr9:127403567:C:T	127403567	NA,T	NA,C	NA,1	NA,inf	NA,inf	NA,0.320177	0.000237587	0.000477189
3	chr9:127970556:A:G	127970556	NA,G	NA,A	NA,1	NA,inf	NA,inf	NA,0.437691	0.000237584	0.000477328
3	chr9:127096424:C:T	127096424	NA,T	NA,C	NA,1	NA,-inf	NA,inf	NA,0.459261	0.000237561	0.000477456
3	chr9:127856098:T:C	127856098	C,C	T,T	1,1	inf,inf	inf,inf	1.11361,0.251912	0.000237401	0.000476321
3	chr9:127527613:C:A	127527613	NA,A	NA,C	NA,1	NA,inf	NA,inf	NA,0.360508	0.000237396	0.0004769
3	chr9:127208925:G:A	127208925	NA,A	NA,G	NA,1	NA,-inf	NA,inf	NA,0.485048	0.000237369	0.00047713
3	chr9:127263293:C:T	127263293	NA,T	NA,C	NA,1	NA,-inf	NA,inf	NA,0.448763	0.000236626	0.000475529
3	chr9:127841367:C:A	127841367	NA,A	NA,C	NA,1	NA,inf	NA,inf	NA,0.426674	0.000236609	0.000475345
3	chr9:127740788:C:A	127740788	NA,A	NA,C	NA,1	NA,-inf	NA,inf	NA,0.442143	0.000236591	0.000475684
3	chr9:127356814:A:G	127356814	NA,G	NA,A	NA,1	NA,-inf	NA,inf	NA,0.531687	0.000236451	0.000475421
3	chr9:127711518:C:T	127711518	NA,T	NA,C	NA,1	NA,-inf	NA,inf	NA,0.434679	0.000236363	0.000475235
3	chr9:127153856:T:C	127153856	NA,C	NA,T	NA,1	NA,-inf	NA,inf	NA,0.555802	0.000236239	0.000475038
3	chr9:127256944:T:C	127256944	NA,C	NA,T	NA,1	NA,-inf	NA,inf	NA,0.43224	0.000236197	0.000474722
3	chr9:127706059:G:A	127706059	NA,A	NA,G	NA,1	NA,-inf	NA,inf	NA,0.403947	0.000236086	0.000474499
3	chr9:127814853:T:C	127814853	NA,C	NA,T	NA,1	NA,inf	NA,inf	NA,0.456792	0.000236031	0.000474296
3	chr9:127709900:A:C	127709900	NA,C	NA,A	NA,1	NA,-inf	NA,inf	NA,0.433294	0.000235959	0.000474422
3	chr9:127139886:C:T	127139886	NA,T	NA,C	NA,1	NA,-inf	NA,inf	NA,0.366469	0.000235814	0.000473676
3	chr9:127911813:A:G	127911813	NA,G	NA,A	NA,1	NA,-inf	NA,inf	NA,0.369247	0.000235789	0.000473751
3	chr9:127308293:T:C	127308293	C,C	T,T	1,1	inf,-inf	inf,inf	1.50513,0.48872	0.000235754	0.000474293
3	chr9:127073802:G:A	127073802	A,A	G,G	1,1	inf,-inf	inf,inf	1.96172,0.401557	0.000235571	0.00047573
3	chr9:127576000:G:A	127576000	NA,A	NA,G	NA,1	NA,inf	NA,inf	NA,0.528678	0.000235028	0.000472429
3	chr9:127990545:C:T	127990545	NA,T	NA,C	NA,1	NA,-inf	NA,inf	NA,0.407258	0.000234986	0.000472215
3	chr9:127198263:G:C	127198263	NA,C	NA,G	NA,1	NA,-inf	NA,inf	NA,0.495033	0.00023492	0.000472317
3	chr9:127746547:A:G	127746547	NA,G	NA,A	NA,1	NA,inf	NA,inf	NA,0.413092	0.000234862	0.000471807
3	chr9:127374476:T:C	127374476	C,C	T,T	1,1	inf,inf	inf,inf	0.320014,0.998419	0.000234667	0.000470353
3	chr9:127214223:T:A	127214223	NA,A	NA,T	NA,1	NA,-inf	NA,inf	NA,0.422936	0.000234628	0.000471497
3	chr9:127907640:A:C	127907640	NA,C	NA,A	NA,1	NA,inf	NA,inf	NA,0.394265	0.000234557	0.000471302
3	chr9:127333498:A:G	127333498	NA,G	NA,A	NA,1	NA,inf	NA,inf	NA,0.480215	0.000234341	0.000471012
3	chr9:127905572:C:A	127905572	NA,A	NA,C	NA,1	NA,-inf	NA,inf	NA,0.448234	0.000234287	0.000470906
3	chr9:127707621:T:G	127707621	NA,G	NA,T	NA,1	NA,inf	NA,inf	NA,0.430682	0.000234265	0.00047074
3	chr9:127880625:G:T	127880625	NA,T	NA,G	NA,1	NA,-inf	NA,inf	NA,0.411725	0.00023401	0.000470093
3	chr9:127744627:C:T	127744627	T,NA	C,NA	1,NA	-inf,NA	inf,NA	0.844097,NA	0.000233916	0.000470682
3	chr9:127536887:G:A	127536887	NA,A	NA,G	NA,1	NA,inf	NA,inf	NA,0.488373	0.000233842	0.000470139
3	chr9:127761259:G:A	127761259	NA,A	NA,G	NA,1	NA,-inf	NA,inf	NA,0.349975	0.000233609	0.000469285
3	chr9:127574415:C:T	127574415	NA,T	NA,C	NA,1	NA,inf	NA,inf	NA,0.522643	0.000233369	0.000469095
3	chr9:127773524:A:G	127773524	NA,G	NA,A	NA,1	NA,inf	NA,inf	NA,0.459804	0.000233368	0.000468942
3	chr9:127287847:A:G	127287847	G,NA	A,NA	1,NA	inf,NA	inf,NA	0.837797,NA	0.000233309	0.000469518
3	chr9:127047455:T:G	127047455	NA,G	NA,T	NA,1	NA,-inf	NA,inf	NA,0.523032	0.000233018	0.000468525
3	chr9:127354001:G:A	127354001	NA,A	NA,G	NA,1	NA,-inf	NA,inf	NA,0.476793	0.000232599	0.000467576
3	chr9:127532760:C:T	127532760	NA,T	NA,C	NA,1	NA,inf	NA,inf	NA,0.481798	0.00023215	0.000466734
3	chr9:127741301:C:T	127741301	NA,T	NA,C	NA,1	NA,-inf	NA,inf	NA,0.470583	0.000232123	0.000466667
3	chr9:127753092:G:A	127753092	A,A	G,G	1,1	-inf,inf	inf,inf	1.67492,0.419535	0.000231959	0.000468325
3	chr9:127235163:T:A	127235163	A,A	T,T	1,1	-inf,inf	inf,inf	0.946274,0.321432	0.000231943	0.000464918
3	chr9:127757678:G:A	127757678	A,NA	G,NA	1,NA	-inf,NA	inf,NA	0.835434,NA	0.000231873	0.000466553
3	chr9:127350958:G:A	127350958	NA,A	NA,G	NA,1	NA,-inf	NA,inf	NA,0.433095	0.000231794	0.000465834
3	chr9:127828553:G:A	127828553	A,A	G,G	1,1	inf,inf	inf,inf	0.918694,0.828142	0.000231544	0.000465465
3	chr9:127326327:C:G	127326327	NA,G	NA,C	NA,1	NA,-inf	NA,inf	NA,0.41556	0.000231461	0.000465135
3	chr9:127880635:C:T	127880635	NA,T	NA,C	NA,1	NA,-inf	NA,inf	NA,0.402813	0.000231401	0.000464853
3	chr9:127231766:G:A	127231766	NA,A	NA,G	NA,1	NA,-inf	NA,inf	NA,0.503664	0.000231306	0.00046502
3	chr9:127707656:G:A	127707656	NA,A	NA,G	NA,1	NA,inf	NA,inf	NA,0.419091	0.000230876	0.000463932
3	chr9:127628358:A:G	127628358	NA,G	NA,A	NA,1	NA,inf	NA,inf	NA,0.394454	0.000230773	0.000463718
3	chr9:127045263:G:A	127045263	NA,A	NA,G	NA,1	NA,inf	NA,inf	NA,0.368092	0.000230565	0.000463319
3	chr9:127049429:T:C	127049429	NA,C	NA,T	NA,1	NA,-inf	NA,inf	NA,0.510756	0.000230189	0.00046283
3	chr9:127999433:T:A	127999433	NA,A	NA,T	NA,1	NA,inf	NA,inf	NA,0.336712	0.00023014	0.000462388
3	chr9:127621153:C:T	127621153	NA,T	NA,C	NA,1	NA,inf	NA,inf	NA,0.365939	0.0002301	0.000462301
3	chr9:127370068:T:A	127370068	NA,A	NA,T	NA,1	NA,inf	NA,inf	NA,0.410348	0.000230077	0.000462385
3	chr9:127580087:GT:G	127580087	NA,G	NA,GT	NA,1	NA,-inf	NA,inf	NA,0.568587	0.000230054	0.000462775
3	chr9:127776499:C:T	127776499	NA,T	NA,C	NA,1	NA,inf	NA,inf	NA,0.446868	0.000229848	0.000461869
3	chr9:127325018:G:T	127325018	NA,T	NA,G	NA,1	NA,-inf	NA,inf	NA,0.407237	0.000229786	0.000461763
3	chr9:127132404:A:G	127132404	NA,G	NA,A	NA,1	NA,-inf	NA,inf	NA,0.524569	0.000229569	0.0004616
3	chr9:127795217:A:G	127795217	G,NA	A,NA	1,NA	-inf,NA	inf,NA	1.10024,NA	0.000229561	0.000463069
3	chr9:127322283:C:G	127322283	NA,G	NA,C	NA,1	NA,-inf	NA,inf	NA,0.407899	0.000229374	0.000460942
3	chr9:127936572:G:A	127936572	NA,A	NA,G	NA,1	NA,-inf	NA,inf	NA,0.371961	0.0002291	0.00046031
3	chr9:128022274:C:T	128022274	NA,T	NA,C	NA,1	NA,inf	NA,inf	NA,0.336017	0.000229006	0.000460105
3	chr9:127877627:G:T	127877627	NA,T	NA,G	NA,1	NA,-inf	NA,inf	NA,0.378564	0.000229005	0.000460177
3	chr9:127620325:G:A	127620325	NA,A	NA,G	NA,1	NA,inf	NA,inf	NA,0.519386	0.000229002	0.00046038
3	chr9:127933644:G:A	127933644	A,A	G,G	1,1	-inf,-inf	inf,inf	0.00706975,1.38055	0.000228943	0.000459849
3	chr9:127241987:C:T	127241987	NA,T	NA,C	NA,1	NA,-inf	NA,inf	NA,0.403157	0.000228524	0.000459232
3	chr9:127616161:A:G	127616161	NA,G	NA,A	NA,1	NA,inf	NA,inf	NA,0.355138	0.000228384	0.000458846
3	chr9:127154970:G:A	127154970	NA,A	NA,G	NA,1	NA,inf	NA,inf	NA,0.398171	0.000228368	0.000458893
3	chr9:127880580:C:T	127880580	NA,T	NA,C	NA,1	NA,-inf	NA,inf	NA,0.467017	0.000228231	0.000458812
3	chr9:127367204:C:T	127367204	NA,T	NA,C	NA,1	NA,-inf	NA,inf	NA,0.428489	0.000228193	0.000458617
3	chr9:127701731:G:A	127701731	NA,A	NA,G	NA,1	NA,inf	NA,inf	NA,0.383036	0.000227995	0.000458135
3	chr9:127120146:C:T	127120146	T,T	C,C	1,1	-inf,inf	inf,inf	0.475204,1.04105	0.000227857	0.000457202
3	chr9:127343553:G:T	127343553	NA,T	NA,G	NA,1	NA,-inf	NA,inf	NA,0.418616	0.000227716	0.000457638
3	chr9:127306366:C:T	127306366	NA,T	NA,C	NA,1	NA,inf	NA,inf	NA,0.397667	0.000227688	0.000457525
3	chr9:127351916:A:G	127351916	NA,G	NA,A	NA,1	NA,-inf	NA,inf	NA,0.416672	0.00022729	0.000456782
3	chr9:127774650:G:A	127774650	NA,A	NA,G	NA,1	NA,inf	NA,inf	NA,0.437129	0.000227145	0.000456441
3	chr9:127497187:C:T	127497187	NA,T	NA,C	NA,1	NA,inf	NA,inf	NA,0.330822	0.000226968	0.000455983
3	chr9:127377398:A:C	127377398	NA,C	NA,A	NA,1	NA,-inf	NA,inf	NA,0.422159	0.000226726	0.000455668
3	chr9:127677472:A:G	127677472	NA,G	NA,A	NA,1	NA,inf	NA,inf	NA,0.353865	0.000226693	0.00045546
3	chr9:127350921:A:G	127350921	NA,G	NA,A	NA,1	NA,-inf	NA,inf	NA,0.413972	0.000226467	0.000455129
3	chr9:127325916:A:G	127325916	NA,G	NA,A	NA,1	NA,-inf	NA,inf	NA,0.397628	0.000226463	0.000455093
3	chr9:127762313:C:T	127762313	NA,T	NA,C	NA,1	NA,-inf	NA,inf	NA,0.402653	0.000226345	0.000455049
3	chr9:127312981:G:A	127312981	NA,A	NA,G	NA,1	NA,-inf	NA,inf	NA,0.446714	0.000226333	0.000454932
3	chr9:127124729:A:G	127124729	NA,G	NA,A	NA,1	NA,-inf	NA,inf	NA,0.42713	0.000226207	0.000454642
3	chr9:127919740:A:T	127919740	NA,T	NA,A	NA,1	NA,inf	NA,inf	NA,0.362441	0.000225901	0.000453889
3	chr9:127349799:T:C	127349799	NA,C	NA,T	NA,1	NA,-inf	NA,inf	NA,0.411673	0.000225835	0.000453858
3	chr9:127143770:A:T	127143770	NA,T	NA,A	NA,1	NA,inf	NA,inf	NA,0.394802	0.000225793	0.000453838
3	chr9:127881440:GA:G	127881440	NA,G	NA,GA	NA,1	NA,-inf	NA,inf	NA,0.382481	0.000225657	0.000453324
3	chr9:127069856:A:G	127069856	G,G	A,A	1,1	inf,-inf	inf,inf	1.87894,0.449158	0.000225598	0.000455403
3	chr9:127575252:G:A	127575252	NA,A	NA,G	NA,1	NA,inf	NA,inf	NA,0.492791	0.000225443	0.000453159
3	chr9:127133097:G:C	127133097	C,NA	G,NA	1,NA	inf,NA	inf,NA	0.287714,NA	0.000225336	0.000451875
3	chr9:127138791:A:G	127138791	G,G	A,A	1,1	inf,-inf	inf,inf	2.02023,0.303915	0.000225289	0.000455183
3	chr9:127570776:G:A	127570776	NA,A	NA,G	NA,1	NA,-inf	NA,inf	NA,0.450694	0.000225054	0.000452422
3	chr9:127564593:T:C	127564593	C,NA	T,NA	1,NA	-inf,NA	inf,NA	0.48887,NA	0.000224924	0.0004515
3	chr9:127880843:T:C	127880843	NA,C	NA,T	NA,1	NA,-inf	NA,inf	NA,0.377563	0.000224386	0.000450772
3	chr9:128020540:C:T	128020540	NA,T	NA,C	NA,1	NA,inf	NA,inf	NA,0.320327	0.000224378	0.000450811
3	chr9:127843106:C:T	127843106	T,T	C,C	1,1	inf,inf	inf,inf	1.05617,0.319918	0.000224358	0.000450163
3	chr9:127728414:TCTA:T	127728414	NA,T	NA,TCTA	NA,1	NA,inf	NA,inf	NA,0.390378	0.000224322	0.000450757
3	chr9:127473006:AC:A	127473006	NA,A	NA,AC	NA,1	NA,-inf	NA,inf	NA,0.501959	0.000224205	0.000450832
3	chr9:127250335:A:G	127250335	NA,G	NA,A	NA,1	NA,-inf	NA,inf	NA,0.341978	0.000224096	0.000450319
3	chr9:127140903:C:T	127140903	T,T	C,C	1,1	inf,-inf	inf,inf	2.13273,0.156772	0.000224092	0.000453292
3	chr9:127911780:T:C	127911780	NA,C	NA,T	NA,1	NA,inf	NA,inf	NA,0.353797	0.000223907	0.000449936
3	chr9:127105694:C:T	127105694	NA,T	NA,C	NA,1	NA,-inf	NA,inf	NA,0.481594	0.000223871	0.000450082
3	chr9:127096905:G:A	127096905	NA,A	NA,G	NA,1	NA,inf	NA,inf	NA,0.479019	0.000223599	0.000449562
3	chr9:127415956:C:T	127415956	NA,T	NA,C	NA,1	NA,inf	NA,inf	NA,0.263397	0.000223449	0.000448798
3	chr9:127155166:A:G	127155166	NA,G	NA,A	NA,1	NA,-inf	NA,inf	NA,0.418894	0.000223378	0.00044897
3	chr9:127926166:TTTTC:T	127926166	NA,T	NA,TTTTC	NA,1	NA,inf	NA,inf	NA,0.317427	0.000223374	0.000448807
3	chr9:127561139:G:A	127561139	NA,A	NA,G	NA,1	NA,-inf	NA,inf	NA,0.345484	0.000222835	0.000447813
3	chr9:127864099:C:T	127864099	T,T	C,C	1,1	inf,inf	inf,inf	1.3366,0.427413	0.000222778	0.000448437
3	chr9:127119072:GAC:G	127119072	NA,G	NA,GAC	NA,1	NA,-inf	NA,inf	NA,0.441054	0.000222753	0.000447762
3	chr9:127628551:C:T	127628551	NA,T	NA,C	NA,1	NA,-inf	NA,inf	NA,0.443855	0.000222713	0.000447717
3	chr9:127360410:T:C	127360410	NA,C	NA,T	NA,1	NA,inf	NA,inf	NA,0.314032	0.000222696	0.000447369
3	chr9:127358436:G:A	127358436	NA,A	NA,G	NA,1	NA,-inf	NA,inf	NA,0.407939	0.000222668	0.000447512
3	chr9:127475448:G:A	127475448	NA,A	NA,G	NA,1	NA,inf	NA,inf	NA,0.309047	0.000222504	0.000447009
3	chr9:127265346:TA:T	127265346	T,NA	TA,NA	1,NA	-inf,NA	inf,NA	0.504678,NA	0.000222501	0.000446568
3	chr9:127395498:G:C	127395498	C,C	G,G	1,1	inf,inf	inf,inf	2.50421,0.0564205	0.000222434	0.00045622
3	chr9:127047089:C:T	127047089	NA,T	NA,C	NA,1	NA,-inf	NA,inf	NA,0.480955	0.000222421	0.0004472
3	chr9:127467494:C:T	127467494	NA,T	NA,C	NA,1	NA,inf	NA,inf	NA,0.314581	0.000222325	0.000446662
3	chr9:127753275:T:C	127753275	C,C	T,T	1,1	-inf,inf	inf,inf	1.66437,0.398244	0.000222249	0.000448722
3	chr9:127789718:A:G	127789718	G,NA	A,NA	1,NA	inf,NA	inf,NA	0.837028,NA	0.000222097	0.000447121
3	chr9:128019351:T:C	128019351	NA,C	NA,T	NA,1	NA,inf	NA,inf	NA,0.311373	0.000222096	0.000446226
3	chr9:127311543:G:A	127311543	NA,A	NA,G	NA,1	NA,-inf	NA,inf	NA,0.430096	0.000222096	0.000446417
3	chr9:127753651:TCTCTCC:T	127753651	T,NA	TCTCTCC,NA	1,NA	inf,NA	inf,NA	0.839296,NA	0.000222087	0.000446866
3	chr9:127753549:T:C	127753549	C,C	T,T	1,1	-inf,inf	inf,inf	1.66941,0.389843	0.000221967	0.00044816
3	chr9:127574621:G:C	127574621	NA,C	NA,G	NA,1	NA,-inf	NA,inf	NA,0.440566	0.000221933	0.000446148
3	chr9:127718739:G:A	127718739	A,NA	G,NA	1,NA	-inf,NA	inf,NA	0.478165,NA	0.000221846	0.000445319
3	chr9:127552527:T:C	127552527	NA,C	NA,T	NA,1	NA,-inf	NA,inf	NA,0.374994	0.000221797	0.000445786
3	chr9:127631017:T:A	127631017	NA,A	NA,T	NA,1	NA,inf	NA,inf	NA,0.335426	0.000221538	0.000445107
3	chr9:127527454:C:T	127527454	NA,T	NA,C	NA,1	NA,inf	NA,inf	NA,0.313509	0.000221521	0.00044505
3	chr9:127586473:A:ATT	127586473	NA,ATT	NA,A	NA,1	NA,-inf	NA,inf	NA,0.435978	0.000221505	0.000445281
3	chr9:127095328:G:A	127095328	NA,A	NA,G	NA,1	NA,-inf	NA,inf	NA,0.406016	0.000221427	0.000445031
3	chr9:127095136:C:T	127095136	T,NA	C,NA	1,NA	inf,NA	inf,NA	0.86085,NA	0.000221221	0.000445177
3	chr9:127998786:G:A	127998786	A,NA	G,NA	1,NA	inf,NA	inf,NA	0.788898,NA	0.000220772	0.000444218
3	chr9:127920804:C:T	127920804	NA,T	NA,C	NA,1	NA,inf	NA,inf	NA,0.342823	0.000220551	0.000443143
3	chr9:127038284:C:T	127038284	NA,T	NA,C	NA,1	NA,-inf	NA,inf	NA,0.433073	0.000220525	0.000443284
3	chr9:127794852:C:G	127794852	NA,G	NA,C	NA,1	NA,-inf	NA,inf	NA,0.472357	0.000220403	0.000443103
3	chr9:127457444:G:A	127457444	NA,A	NA,G	NA,1	NA,inf	NA,inf	NA,0.251713	0.000220287	0.000442453
3	chr9:127376855:C:T	127376855	NA,T	NA,C	NA,1	NA,inf	NA,inf	NA,0.498772	0.000220215	0.000443103
3	chr9:127834141:C:T	127834141	NA,T	NA,C	NA,1	NA,inf	NA,inf	NA,0.431409	0.000220157	0.000442684
3	chr9:127776103:A:G	127776103	NA,G	NA,A	NA,1	NA,-inf	NA,inf	NA,0.270822	0.000220136	0.00044225
3	chr9:127781085:CTT:C	127781085	C,NA	CTT,NA	1,NA	-inf,NA	inf,NA	0.796253,NA	0.000220092	0.000442819
3	chr9:127147928:A:G	127147928	NA,G	NA,A	NA,1	NA,-inf	NA,inf	NA,0.471935	0.000219925	0.000442173
3	chr9:127272684:G:A	127272684	NA,A	NA,G	NA,1	NA,inf	NA,inf	NA,0.454752	0.000219904	0.000442103
3	chr9:127331431:T:G	127331431	NA,G	NA,T	NA,1	NA,inf	NA,inf	NA,0.393194	0.00021984	0.000441707
3	chr9:127362287:C:T	127362287	NA,T	NA,C	NA,1	NA,inf	NA,inf	NA,0.304299	0.000219534	0.000441023
3	chr9:127582339:C:T	127582339	NA,T	NA,C	NA,1	NA,-inf	NA,inf	NA,0.427961	0.00021949	0.00044123
3	chr9:127336800:G:A	127336800	NA,A	NA,G	NA,1	NA,-inf	NA,inf	NA,0.38639	0.000219411	0.000440946
3	chr9:127859264:T:C	127859264	C,NA	T,NA	1,NA	inf,NA	inf,NA	0.786025,NA	0.000219287	0.000441341
3	chr9:127767876:G:A	127767876	A,A	G,G	1,1	-inf,inf	inf,inf	1.82781,0.207605	0.000219091	0.000442914
3	chr9:127303525:TTTTTTAAAAGTTTTAGTTTG:T	127303525	NA,T	NA,TTTTTTAAAAGTTTTAGTTTG	NA,1	NA,-inf	NA,inf	NA,0.417205	0.000219036	0.000440263
3	chr9:127376312:G:A	127376312	NA,A	NA,G	NA,1	NA,inf	NA,inf	NA,0.261031	0.000218738	0.000439309
3	chr9:127288192:G:A	127288192	A,A	G,G	1,1	-inf,inf	inf,inf	1.42682,0.740728	0.000218557	0.000440502
3	chr9:127243002:G:A	127243002	NA,A	NA,G	NA,1	NA,-inf	NA,inf	NA,0.365358	0.000218484	0.000439057
3	chr9:127516388:C:T	127516388	T,T	C,C	1,1	inf,inf	inf,inf	4.39104,1.80823	0.00021835	0.00489756
3	chr9:127065094:C:T	127065094	NA,T	NA,C	NA,1	NA,-inf	NA,inf	NA,0.415635	0.000218181	0.000438561
3	chr9:127139264:C:G	127139264	NA,G	NA,C	NA,1	NA,-inf	NA,inf	NA,0.376281	0.000217747	0.000437642
3	chr9:127836267:C:T	127836267	NA,T	NA,C	NA,1	NA,inf	NA,inf	NA,0.37067	0.000217658	0.000437447
3	chr9:127570302:T:C	127570302	NA,C	NA,T	NA,1	NA,-inf	NA,inf	NA,0.421031	0.000217605	0.000437441
3	chr9:127238478:C:T	127238478	T,NA	C,NA	1,NA	inf,NA	inf,NA	0.410513,NA	0.000217456	0.000436342
3	chr9:127568010:C:T	127568010	NA,T	NA,C	NA,1	NA,-inf	NA,inf	NA,0.41989	0.000217328	0.000436884
3	chr9:127370113:A:G	127370113	G,G	A,A	1,1	inf,inf	inf,inf	2.14578,0.596187	0.000217282	0.000443619
3	chr9:127713786:T:C	127713786	NA,C	NA,T	NA,1	NA,-inf	NA,inf	NA,0.370306	0.000217154	0.000436606
3	chr9:127465077:C:CA	127465077	NA,CA	NA,C	NA,1	NA,inf	NA,inf	NA,0.240188	0.000216998	0.000435853
3	chr9:127700272:T:C	127700272	NA,C	NA,T	NA,1	NA,inf	NA,inf	NA,0.312891	0.000216821	0.000435627
3	chr9:127697956:T:C	127697956	NA,C	NA,T	NA,1	NA,inf	NA,inf	NA,0.312511	0.000216721	0.000435426
3	chr9:127624930:G:A	127624930	NA,A	NA,G	NA,1	NA,inf	NA,inf	NA,0.317857	0.000216596	0.000435185
3	chr9:127527174:C:T	127527174	NA,T	NA,C	NA,1	NA,-inf	NA,inf	NA,0.386375	0.000216578	0.000435248
3	chr9:127049793:C:T	127049793	NA,T	NA,C	NA,1	NA,-inf	NA,inf	NA,0.388441	0.000216508	0.000435149
3	chr9:127201558:A:C	127201558	NA,C	NA,A	NA,1	NA,inf	NA,inf	NA,0.443708	0.00021643	0.000435347
3	chr9:127700005:A:AC	127700005	NA,AC	NA,A	NA,1	NA,inf	NA,inf	NA,0.311377	0.000216421	0.000434822
3	chr9:127210327:A:T	127210327	NA,T	NA,A	NA,1	NA,-inf	NA,inf	NA,0.35617	0.000216397	0.000434865
3	chr9:127592068:G:A	127592068	NA,A	NA,G	NA,1	NA,-inf	NA,inf	NA,0.432906	0.000216335	0.000434898
3	chr9:127798817:C:G	127798817	NA,G	NA,C	NA,1	NA,-inf	NA,inf	NA,0.453298	0.000216321	0.000434887
3	chr9:127627795:G:T	127627795	NA,T	NA,G	NA,1	NA,-inf	NA,inf	NA,0.327955	0.000216278	0.000434727
3	chr9:127326309:T:G	127326309	NA,G	NA,T	NA,1	NA,-inf	NA,inf	NA,0.445689	0.000216276	0.000434791
3	chr9:127277792:A:G	127277792	G,NA	A,NA	1,NA	inf,NA	inf,NA	0.219909,NA	0.000216232	0.000433589
3	chr9:127225521:G:C	127225521	NA,C	NA,G	NA,1	NA,-inf	NA,inf	NA,0.355358	0.000216219	0.000434558
3	chr9:127801334:A:T	127801334	NA,T	NA,A	NA,1	NA,-inf	NA,inf	NA,0.452477	0.00021616	0.000434562
3	chr9:127159891:A:G	127159891	G,NA	A,NA	1,NA	-inf,NA	inf,NA	0.377173,NA	0.000216141	0.000433762
3	chr9:127209971:G:C	127209971	NA,C	NA,G	NA,1	NA,-inf	NA,inf	NA,0.354394	0.000215954	0.000433974
3	chr9:127112221:T:C	127112221	NA,C	NA,T	NA,1	NA,-inf	NA,inf	NA,0.366415	0.000215753	0.000433598
3	chr9:127709730:C:T	127709730	NA,T	NA,C	NA,1	NA,inf	NA,inf	NA,0.312994	0.000215742	0.000433468
3	chr9:127893187:TG:T	127893187	NA,T	NA,TG	NA,1	NA,inf	NA,inf	NA,0.35452	0.000215455	0.00043286
3	chr9:127539761:G:C	127539761	NA,C	NA,G	NA,1	NA,inf	NA,inf	NA,0.27398	0.000215375	0.000432694
3	chr9:127481174:T:C	127481174	NA,C	NA,T	NA,1	NA,inf	NA,inf	NA,0.281295	0.000215357	0.000432657
3	chr9:127684112:GC:G	127684112	NA,G	NA,GC	NA,1	NA,-inf	NA,inf	NA,0.248529	0.000215267	0.000432469
3	chr9:127428516:T:TA	127428516	NA,TA	NA,T	NA,1	NA,inf	NA,inf	NA,0.315189	0.000215174	0.000432379
3	chr9:127327213:G:A	127327213	NA,A	NA,G	NA,1	NA,-inf	NA,inf	NA,0.405571	0.000215168	0.000432496
3	chr9:127369945:A:G	127369945	NA,G	NA,A	NA,1	NA,inf	NA,inf	NA,0.250923	0.000214984	0.000431784
3	chr9:127359958:C:G	127359958	NA,G	NA,C	NA,1	NA,inf	NA,inf	NA,0.554632	0.000214848	0.00043249
3	chr9:127122859:C:T	127122859	T,NA	C,NA	1,NA	inf,NA	inf,NA	0.546878,NA	0.000214803	0.000431307
3	chr9:127571780:C:T	127571780	NA,T	NA,C	NA,1	NA,-inf	NA,inf	NA,0.409042	0.0002148	0.0004318
3	chr9:127374952:C:T	127374952	NA,T	NA,C	NA,1	NA,inf	NA,inf	NA,0.245744	0.000214798	0.000431405
3	chr9:127895437:C:A	127895437	NA,A	NA,C	NA,1	NA,-inf	NA,inf	NA,0.408123	0.000214757	0.000431697
3	chr9:127776656:C:T	127776656	NA,T	NA,C	NA,1	NA,-inf	NA,inf	NA,0.251582	0.000214678	0.000431293
3	chr9:127055750:C:T	127055750	NA,T	NA,C	NA,1	NA,-inf	NA,inf	NA,0.380337	0.00021466	0.000431433
3	chr9:127239905:C:T	127239905	NA,T	NA,C	NA,1	NA,-inf	NA,inf	NA,0.349881	0.000214599	0.000431251
3	chr9:127509494:G:T	127509494	NA,T	NA,G	NA,1	NA,inf	NA,inf	NA,0.286773	0.000214566	0.000431082
3	chr9:127470738:T:C	127470738	C,NA	T,NA	1,NA	inf,NA	inf,NA	0.828489,NA	0.000214345	0.000431331
3	chr9:127794988:C:T	127794988	NA,T	NA,C	NA,1	NA,-inf	NA,inf	NA,0.446437	0.000214242	0.00043071
3	chr9:127564569:T:C	127564569	NA,C	NA,T	NA,1	NA,-inf	NA,inf	NA,0.40549	0.000214075	0.000430345
3	chr9:127050352:G:A	127050352	NA,A	NA,G	NA,1	NA,-inf	NA,inf	NA,0.338059	0.000214052	0.000430202
3	chr9:127799206:C:T	127799206	NA,T	NA,C	NA,1	NA,-inf	NA,inf	NA,0.44309	0.000214025	0.000430267
3	chr9:127678696:G:GC	127678696	NA,GC	NA,G	NA,1	NA,inf	NA,inf	NA,0.306661	0.000214015	0.000430001
3	chr9:127429687:T:C	127429687	NA,C	NA,T	NA,1	NA,inf	NA,inf	NA,0.229487	0.000213938	0.000429716
3	chr9:127429876:T:A	127429876	NA,A	NA,T	NA,1	NA,inf	NA,inf	NA,0.228969	0.000213829	0.000429497
3	chr9:127317827:C:G	127317827	NA,G	NA,C	NA,1	NA,-inf	NA,inf	NA,0.395799	0.000213828	0.00042979
3	chr9:127701950:G:A	127701950	NA,A	NA,G	NA,1	NA,inf	NA,inf	NA,0.30071	0.000213747	0.000429453
3	chr9:127571566:C:T	127571566	NA,T	NA,C	NA,1	NA,-inf	NA,inf	NA,0.347331	0.000213649	0.000429384
3	chr9:127452529:G:T	127452529	NA,T	NA,G	NA,1	NA,inf	NA,inf	NA,0.228125	0.000213574	0.000428985
3	chr9:127347731:A:G	127347731	NA,G	NA,A	NA,1	NA,-inf	NA,inf	NA,0.366187	0.00021351	0.000429092
3	chr9:127548396:G:A	127548396	NA,A	NA,G	NA,1	NA,inf	NA,inf	NA,0.246697	0.000213345	0.00042853
3	chr9:127369243:T:C	127369243	NA,C	NA,T	NA,1	NA,inf	NA,inf	NA,0.242074	0.000212728	0.000427259
3	chr9:127340183:C:T	127340183	NA,T	NA,C	NA,1	NA,-inf	NA,inf	NA,0.359226	0.00021267	0.0004274
3	chr9:127275834:G:A	127275834	NA,A	NA,G	NA,1	NA,inf	NA,inf	NA,0.241731	0.000212477	0.000426831
3	chr9:127335864:A:C	127335864	NA,C	NA,A	NA,1	NA,-inf	NA,inf	NA,0.357495	0.000212384	0.000426824
3	chr9:127970462:GTT:G	127970462	NA,G	NA,GTT	NA,1	NA,inf	NA,inf	NA,0.340874	0.000212252	0.000426453
3	chr9:127880452:C:T	127880452	NA,T	NA,C	NA,1	NA,-inf	NA,inf	NA,0.33135	0.000212252	0.00042642
3	chr9:127932808:C:T	127932808	NA,T	NA,C	NA,1	NA,-inf	NA,inf	NA,0.330916	0.000212224	0.000426505
3	chr9:127573141:G:A	127573141	NA,A	NA,G	NA,1	NA,-inf	NA,inf	NA,0.223685	0.000212167	0.000426218
3	chr9:127335441:T:C	127335441	NA,C	NA,T	NA,1	NA,-inf	NA,inf	NA,0.355827	0.000211997	0.000426046
3	chr9:127656181:C:T	127656181	NA,T	NA,C	NA,1	NA,inf	NA,inf	NA,0.292024	0.000211735	0.000425413
3	chr9:127059050:C:T	127059050	T,NA	C,NA	1,NA	-inf,NA	inf,NA	0.552561,NA	0.00021172	0.000425122
3	chr9:127181921:G:A	127181921	NA,A	NA,G	NA,1	NA,-inf	NA,inf	NA,0.251498	0.000211625	0.000425276
3	chr9:127455182:C:T	127455182	NA,T	NA,C	NA,1	NA,inf	NA,inf	NA,0.220592	0.000211551	0.000424926
3	chr9:127360444:G:C	127360444	C,C	G,G	1,1	inf,-inf	inf,inf	2.10431,0.155085	0.000211499	0.000428918
3	chr9:127418474:C:T	127418474	NA,T	NA,C	NA,1	NA,inf	NA,inf	NA,0.223135	0.000211485	0.000424793
3	chr9:127335412:C:T	127335412	NA,T	NA,C	NA,1	NA,-inf	NA,inf	NA,0.352435	0.000211206	0.000424455
3	chr9:127502884:C:T	127502884	NA,T	NA,C	NA,1	NA,inf	NA,inf	NA,0.272801	0.000211203	0.000424328
3	chr9:127661534:G:A	127661534	NA,A	NA,G	NA,1	NA,-inf	NA,inf	NA,0.41779	0.000211184	0.000424651
3	chr9:127515207:C:T	127515207	NA,T	NA,C	NA,1	NA,-inf	NA,inf	NA,0.412214	0.000211081	0.000424378
3	chr9:127645990:A:C	127645990	NA,C	NA,A	NA,1	NA,inf	NA,inf	NA,0.289872	0.000210914	0.000423764
3	chr9:127277127:T:C	127277127	C,C	T,T	1,1	-inf,inf	inf,inf	0.916933,0.28367	0.000210883	0.000422714
3	chr9:127217888:T:C	127217888	NA,C	NA,T	NA,1	NA,inf	NA,inf	NA,0.419493	0.000210796	0.000423996
3	chr9:127688987:C:T	127688987	NA,T	NA,C	NA,1	NA,inf	NA,inf	NA,0.289174	0.000210764	0.000423464
3	chr9:127323598:T:C	127323598	C,C	T,T	1,1	inf,-inf	inf,inf	1.63456,0.338544	0.000210746	0.000424342
3	chr9:127632885:C:T	127632885	NA,T	NA,C	NA,1	NA,-inf	NA,inf	NA,0.33515	0.000210666	0.000423527
3	chr9:127698087:CA:C	127698087	NA,C	NA,CA	NA,1	NA,-inf	NA,inf	NA,0.33538	0.000210661	0.000423516
3	chr9:127690670:G:A	127690670	NA,A	NA,G	NA,1	NA,-inf	NA,inf	NA,0.229299	0.000210098	0.000422092
3	chr9:127799325:C:T	127799325	NA,T	NA,C	NA,1	NA,-inf	NA,inf	NA,0.424933	0.000210067	0.000422305
3	chr9:127515390:G:A	127515390	NA,A	NA,G	NA,1	NA,inf	NA,inf	NA,0.320091	0.000209902	0.000421845
3	chr9:127630349:AAAT:A	127630349	NA,A	NA,AAAT	NA,1	NA,inf	NA,inf	NA,0.290593	0.0002098	0.000421539
3	chr9:127455247:C:CA	127455247	NA,CA	NA,C	NA,1	NA,inf	NA,inf	NA,0.214067	0.000209797	0.000421408
3	chr9:127031072:G:A	127031072	A,A	G,G	1,1	inf,-inf	inf,inf	0.675552,1.16248	0.000209777	0.000422365
3	chr9:127549328:G:A	127549328	A,NA	G,NA	1,NA	inf,NA	inf,NA	0.145727,NA	0.000209775	0.000420626
3	chr9:127047824:T:C	127047824	NA,C	NA,T	NA,1	NA,-inf	NA,inf	NA,0.337395	0.000209747	0.000421522
3	chr9:127260488:A:G	127260488	NA,G	NA,A	NA,1	NA,inf	NA,inf	NA,0.229414	0.000209379	0.000420612
3	chr9:127548047:A:G	127548047	NA,G	NA,A	NA,1	NA,-inf	NA,inf	NA,0.210996	0.000209014	0.000419838
3	chr9:127498185:C:T	127498185	NA,T	NA,C	NA,1	NA,inf	NA,inf	NA,0.265895	0.000208907	0.000419725
3	chr9:127578577:G:A	127578577	NA,A	NA,G	NA,1	NA,inf	NA,inf	NA,0.480198	0.000208855	0.000419932
3	chr9:127457932:A:G	127457932	G,G	A,A	1,1	-inf,inf	inf,inf	0.757319,0.0254832	0.000208802	0.000418219
3	chr9:127129174:A:G	127129174	NA,G	NA,A	NA,1	NA,-inf	NA,inf	NA,0.438406	0.000208731	0.000419663
3	chr9:127214818:T:C	127214818	NA,C	NA,T	NA,1	NA,-inf	NA,inf	NA,0.323497	0.000208532	0.000419062
3	chr9:127656232:G:A	127656232	A,NA	G,NA	1,NA	-inf,NA	inf,NA	0.446924,NA	0.000208519	0.000418598
3	chr9:127563961:G:A	127563961	NA,A	NA,G	NA,1	NA,-inf	NA,inf	NA,0.209199	0.000208389	0.000418636
3	chr9:127387999:A:G	127387999	NA,G	NA,A	NA,1	NA,inf	NA,inf	NA,0.324947	0.000208384	0.000418789
3	chr9:127601826:C:G	127601826	G,NA	C,NA	1,NA	-inf,NA	inf,NA	0.390337,NA	0.000208214	0.000417923
3	chr9:127717602:T:C	127717602	NA,C	NA,T	NA,1	NA,-inf	NA,inf	NA,0.282832	0.000208121	0.000418319
3	chr9:127515286:C:T	127515286	T,T	C,C	1,1	inf,inf	inf,inf	4.03118,1.93752	0.000208095	0.00315334
3	chr9:127313600:A:G	127313600	NA,G	NA,A	NA,1	NA,-inf	NA,inf	NA,0.399693	0.000207923	0.000417978
3	chr9:127908926:T:A	127908926	NA,A	NA,T	NA,1	NA,-inf	NA,inf	NA,0.313243	0.000207863	0.000417757
3	chr9:127241583:C:T	127241583	NA,T	NA,C	NA,1	NA,-inf	NA,inf	NA,0.286178	0.000207756	0.000417445
3	chr9:127665840:C:T	127665840	NA,T	NA,C	NA,1	NA,-inf	NA,inf	NA,0.322169	0.000207654	0.000417466
3	chr9:127953660:A:T	127953660	NA,T	NA,A	NA,1	NA,inf	NA,inf	NA,0.279571	0.000207546	0.000417047
3	chr9:127709222:T:C	127709222	NA,C	NA,T	NA,1	NA,inf	NA,inf	NA,0.302751	0.000207404	0.000416768
3	chr9:127658484:A:G	127658484	NA,G	NA,A	NA,1	NA,inf	NA,inf	NA,0.275012	0.000207317	0.000416543
3	chr9:127751633:C:T	127751633	T,NA	C,NA	1,NA	-inf,NA	inf,NA	0.481299,NA	0.000207202	0.000415939
3	chr9:127683313:T:G	127683313	NA,G	NA,T	NA,1	NA,inf	NA,inf	NA,0.27432	0.000207153	0.000416213
3	chr9:127646011:C:T	127646011	NA,T	NA,C	NA,1	NA,inf	NA,inf	NA,0.27394	0.000207062	0.00041603
3	chr9:127662604:G:A	127662604	NA,A	NA,G	NA,1	NA,-inf	NA,inf	NA,0.217487	0.000207059	0.00041599
3	chr9:127368323:T:G	127368323	NA,G	NA,T	NA,1	NA,-inf	NA,inf	NA,0.413034	0.000206897	0.000416003
3	chr9:128019223:C:T	128019223	NA,T	NA,C	NA,1	NA,inf	NA,inf	NA,0.283717	0.000206816	0.000415581
3	chr9:127736902:C:T	127736902	NA,T	NA,C	NA,1	NA,inf	NA,inf	NA,0.344624	0.000206748	0.000415489
3	chr9:127336130:G:A	127336130	NA,A	NA,G	NA,1	NA,inf	NA,inf	NA,0.342858	0.000206625	0.00041518
3	chr9:127117120:C:T	127117120	NA,T	NA,C	NA,1	NA,inf	NA,inf	NA,0.36716	0.000206541	0.000415142
3	chr9:127671533:G:A	127671533	NA,A	NA,G	NA,1	NA,-inf	NA,inf	NA,0.316803	0.000206448	0.000415038
3	chr9:127768660:T:C	127768660	NA,C	NA,T	NA,1	NA,inf	NA,inf	NA,0.349647	0.000206432	0.000414818
3	chr9:127577436:C:G	127577436	NA,G	NA,C	NA,1	NA,inf	NA,inf	NA,0.413347	0.000206395	0.000414869
3	chr9:127986379:C:G	127986379	NA,G	NA,C	NA,1	NA,inf	NA,inf	NA,0.300739	0.000206298	0.000414629
3	chr9:127681373:A:G	127681373	NA,G	NA,A	NA,1	NA,inf	NA,inf	NA,0.270503	0.000206255	0.00041441
3	chr9:127685087:G:C	127685087	NA,C	NA,G	NA,1	NA,inf	NA,inf	NA,0.27066	0.000206242	0.000414383
3	chr9:127545578:T:A	127545578	NA,A	NA,T	NA,1	NA,inf	NA,inf	NA,0.3917	0.000206237	0.000414586
3	chr9:127249881:C:T	127249881	T,NA	C,NA	1,NA	inf,NA	inf,NA	0.38092,NA	0.000206233	0.000413847
3	chr9:127640699:G:A	127640699	NA,A	NA,G	NA,1	NA,-inf	NA,inf	NA,0.315157	0.000206066	0.00041427
3	chr9:127300318:G:C	127300318	C,C	G,G	1,1	inf,-inf	inf,inf	1.192,0.886643	0.000206064	0.000414951
3	chr9:127635130:T:C	127635130	NA,C	NA,T	NA,1	NA,inf	NA,inf	NA,0.273848	0.000205853	0.00041361
3	chr9:127988269:G:A	127988269	NA,A	NA,G	NA,1	NA,-inf	NA,inf	NA,0.292787	0.000205847	0.000413661
3	chr9:127195721:G:A	127195721	NA,A	NA,G	NA,1	NA,inf	NA,inf	NA,0.295312	0.000205736	0.000413429
3	chr9:127500351:A:ACT	127500351	ACT,ACT	A,A	1,1	inf,inf	inf,inf	3.91844,1.41481	0.000205494	0.0012136
3	chr9:127796495:AG:A	127796495	NA,A	NA,AG	NA,1	NA,-inf	NA,inf	NA,0.403452	0.000205475	0.000413068
3	chr9:127470459:A:G	127470459	NA,G	NA,A	NA,1	NA,-inf	NA,inf	NA,0.214927	0.000205398	0.000412611
3	chr9:127116868:A:AG	127116868	NA,AG	NA,A	NA,1	NA,-inf	NA,inf	NA,0.33929	0.000205371	0.000412755
3	chr9:127358522:GCT:G	127358522	NA,G	NA,GCT	NA,1	NA,inf	NA,inf	NA,0.205176	0.000205104	0.000412032
3	chr9:127721342:C:T	127721342	NA,T	NA,C	NA,1	NA,inf	NA,inf	NA,0.293449	0.000205077	0.000412096
3	chr9:127221137:C:G	127221137	NA,G	NA,C	NA,1	NA,-inf	NA,inf	NA,0.298588	0.000205049	0.000412095
3	chr9:127383937:A:C	127383937	NA,C	NA,A	NA,1	NA,inf	NA,inf	NA,0.309853	0.000204963	0.000411914
3	chr9:127576957:C:G	127576957	NA,G	NA,C	NA,1	NA,-inf	NA,inf	NA,0.192633	0.000204957	0.000411744
3	chr9:127715834:A:G	127715834	NA,G	NA,A	NA,1	NA,inf	NA,inf	NA,0.268818	0.000204926	0.000411751
3	chr9:127636576:G:A	127636576	NA,A	NA,G	NA,1	NA,-inf	NA,inf	NA,0.309357	0.000204795	0.000411713
3	chr9:127560972:T:G	127560972	NA,G	NA,T	NA,1	NA,-inf	NA,inf	NA,0.194659	0.000204707	0.000411246
3	chr9:127374902:A:G	127374902	NA,G	NA,A	NA,1	NA,-inf	NA,inf	NA,0.329702	0.000204558	0.000411115
3	chr9:127290177:G:A	127290177	NA,A	NA,G	NA,1	NA,-inf	NA,inf	NA,0.2321	0.000204557	0.000410934
3	chr9:127796085:A:C	127796085	NA,C	NA,A	NA,1	NA,inf	NA,inf	NA,0.394999	0.000204515	0.000411211
3	chr9:127375420:C:T	127375420	NA,T	NA,C	NA,1	NA,inf	NA,inf	NA,0.368058	0.00020434	0.000410804
3	chr9:127227366:C:T	127227366	NA,T	NA,C	NA,1	NA,-inf	NA,inf	NA,0.415587	0.000204207	0.000410587
3	chr9:127025113:T:G	127025113	NA,G	NA,T	NA,1	NA,-inf	NA,inf	NA,0.33459	0.000204153	0.000410313
3	chr9:127506813:G:A	127506813	NA,A	NA,G	NA,1	NA,-inf	NA,inf	NA,0.219526	0.000204138	0.000410098
3	chr9:127995324:C:T	127995324	NA,T	NA,C	NA,1	NA,-inf	NA,inf	NA,0.285142	0.000204094	0.000410139
3	chr9:127279483:A:G	127279483	NA,G	NA,A	NA,1	NA,-inf	NA,inf	NA,0.305825	0.000204083	0.000410122
3	chr9:127261313:T:C	127261313	NA,C	NA,T	NA,1	NA,-inf	NA,inf	NA,0.289501	0.000204056	0.000410084
3	chr9:127070750:G:A	127070750	A,A	G,G	1,1	inf,-inf	inf,inf	0.71831,0.557773	0.000204035	0.000409029
3	chr9:127154901:G:A	127154901	A,NA	G,NA	1,NA	inf,NA	inf,NA	0.73539,NA	0.000204027	0.000410386
3	chr9:127086026:T:C	127086026	NA,C	NA,T	NA,1	NA,-inf	NA,inf	NA,0.331152	0.000203841	0.000409682
3	chr9:127238001:A:G	127238001	NA,G	NA,A	NA,1	NA,-inf	NA,inf	NA,0.259836	0.00020378	0.000409502
3	chr9:127916969:C:A	127916969	NA,A	NA,C	NA,1	NA,inf	NA,inf	NA,0.29873	0.00020371	0.000409361
3	chr9:127084332:G:A	127084332	NA,A	NA,G	NA,1	NA,inf	NA,inf	NA,0.303543	0.000203624	0.000409266
3	chr9:127223291:C:T	127223291	NA,T	NA,C	NA,1	NA,-inf	NA,inf	NA,0.299074	0.000203601	0.000409149
3	chr9:128009288:C:T	128009288	NA,T	NA,C	NA,1	NA,inf	NA,inf	NA,0.296852	0.000203455	0.00040889
3	chr9:127391470:C:T	127391470	NA,T	NA,C	NA,1	NA,-inf	NA,inf	NA,0.32078	0.000203231	0.000408439
3	chr9:127489464:G:A	127489464	NA,A	NA,G	NA,1	NA,-inf	NA,inf	NA,0.337609	0.000203108	0.000408198
3	chr9:127923495:C:T	127923495	NA,T	NA,C	NA,1	NA,-inf	NA,inf	NA,0.311926	0.000202827	0.000407666
3	chr9:127294390:G:A	127294390	NA,A	NA,G	NA,1	NA,inf	NA,inf	NA,0.283268	0.000202823	0.00040759
3	chr9:127515484:G:A	127515484	A,A	G,G	1,1	inf,inf	inf,inf	3.79117,2.00514	0.000202692	0.00232777
3	chr9:127811069:G:C	127811069	NA,C	NA,G	NA,1	NA,-inf	NA,inf	NA,0.306326	0.000202654	0.000407315
3	chr9:127811070:G:T	127811070	NA,T	NA,G	NA,1	NA,-inf	NA,inf	NA,0.306326	0.000202654	0.000407315
3	chr9:127754699:C:T	127754699	NA,T	NA,C	NA,1	NA,inf	NA,inf	NA,0.326632	0.000202603	0.000407162
3	chr9:127275169:T:C	127275169	NA,C	NA,T	NA,1	NA,-inf	NA,inf	NA,0.297638	0.00020235	0.00040664
3	chr9:127060798:C:T	127060798	NA,T	NA,C	NA,1	NA,-inf	NA,inf	NA,0.324997	0.000202144	0.000406273
3	chr9:127282141:A:C	127282141	NA,C	NA,A	NA,1	NA,-inf	NA,inf	NA,0.307531	0.000202048	0.000406043
3	chr9:127872203:A:G	127872203	NA,G	NA,A	NA,1	NA,inf	NA,inf	NA,0.287736	0.00020195	0.000405759
3	chr9:127904058:T:C	127904058	NA,C	NA,T	NA,1	NA,inf	NA,inf	NA,0.235385	0.000201912	0.000405674
3	chr9:127730299:G:A	127730299	NA,A	NA,G	NA,1	NA,inf	NA,inf	NA,0.305749	0.00020166	0.000405254
3	chr9:127198057:G:A	127198057	NA,A	NA,G	NA,1	NA,inf	NA,inf	NA,0.1818	0.00020164	0.000405031
3	chr9:127484222:C:T	127484222	T,T	C,C	1,1	-inf,inf	inf,inf	0.104942,1.26533	0.000201591	0.000404361
3	chr9:127280567:C:T	127280567	NA,T	NA,C	NA,1	NA,-inf	NA,inf	NA,0.258185	0.000201572	0.000405025
3	chr9:127628486:C:T	127628486	NA,T	NA,C	NA,1	NA,-inf	NA,inf	NA,0.29378	0.00020151	0.000405102
3	chr9:127704799:GAC:G	127704799	NA,G	NA,GAC	NA,1	NA,inf	NA,inf	NA,0.296151	0.000201375	0.000404659
3	chr9:127965664:C:CA	127965664	NA,CA	NA,C	NA,1	NA,inf	NA,inf	NA,0.284117	0.000201225	0.000404374
3	chr9:127719586:A:G	127719586	NA,G	NA,A	NA,1	NA,-inf	NA,inf	NA,0.25294	0.000201214	0.000404433
3	chr9:127832583:C:G	127832583	G,G	C,C	1,1	-inf,inf	inf,inf	1.86377,0.0584056	0.000201094	0.000406922
3	chr9:127362072:T:TC	127362072	NA,TC	NA,T	NA,1	NA,inf	NA,inf	NA,0.176194	0.000200885	0.000403555
3	chr9:127848507:T:C	127848507	NA,C	NA,T	NA,1	NA,-inf	NA,inf	NA,0.302373	0.000200727	0.0004034
3	chr9:127560569:C:A	127560569	NA,A	NA,C	NA,1	NA,-inf	NA,inf	NA,0.178238	0.000200637	0.000403078
3	chr9:127238304:C:T	127238304	NA,T	NA,C	NA,1	NA,-inf	NA,inf	NA,0.254082	0.000200579	0.000403081
3	chr9:127377899:G:C	127377899	NA,C	NA,G	NA,1	NA,inf	NA,inf	NA,0.190639	0.000200513	0.00040276
3	chr9:127350639:G:C	127350639	NA,C	NA,G	NA,1	NA,-inf	NA,inf	NA,0.269453	0.000200483	0.000402915
3	chr9:127106111:C:G	127106111	NA,G	NA,C	NA,1	NA,-inf	NA,inf	NA,0.236547	0.000200293	0.000402464
3	chr9:127037599:G:A	127037599	NA,A	NA,G	NA,1	NA,-inf	NA,inf	NA,0.31619	0.000200231	0.000402429
3	chr9:127623319:G:A	127623319	NA,A	NA,G	NA,1	NA,-inf	NA,inf	NA,0.188955	0.000200158	0.000402138
3	chr9:127511604:T:C	127511604	NA,C	NA,T	NA,1	NA,-inf	NA,inf	NA,0.484391	0.000200121	0.000402676
3	chr9:127397745:T:A	127397745	NA,A	NA,T	NA,1	NA,-inf	NA,inf	NA,0.500095	0.000200034	0.000402451
3	chr9:127554185:C:G	127554185	NA,G	NA,C	NA,1	NA,-inf	NA,inf	NA,0.250319	0.000199972	0.000401859
3	chr9:127724854:G:A	127724854	NA,A	NA,G	NA,1	NA,-inf	NA,inf	NA,0.281685	0.000199954	0.000401961
3	chr9:127367042:T:G	127367042	NA,G	NA,T	NA,1	NA,inf	NA,inf	NA,0.286631	0.00019992	0.000401778
3	chr9:127212167:C:T	127212167	NA,T	NA,C	NA,1	NA,-inf	NA,inf	NA,0.251386	0.000199749	0.000401364
3	chr9:127559021:T:C	127559021	NA,C	NA,T	NA,1	NA,-inf	NA,inf	NA,0.335818	0.000199673	0.000401374
3	chr9:127499925:A:G	127499925	NA,G	NA,A	NA,1	NA,-inf	NA,inf	NA,0.27907	0.000199639	0.000401234
3	chr9:127862444:G:A	127862444	A,A	G,G	1,1	inf,inf	inf,inf	0.977195,0.347012	0.00019947	0.000400277
3	chr9:128015999:T:C	128015999	NA,C	NA,T	NA,1	NA,inf	NA,inf	NA,0.212877	0.0001993	0.000400426
3	chr9:127089014:A:C	127089014	NA,C	NA,A	NA,1	NA,-inf	NA,inf	NA,0.292298	0.000199168	0.000400291
3	chr9:127868353:C:T	127868353	NA,T	NA,C	NA,1	NA,-inf	NA,inf	NA,0.260734	0.000199058	0.00040002
3	chr9:127576386:G:A	127576386	NA,A	NA,G	NA,1	NA,-inf	NA,inf	NA,0.169704	0.000198947	0.000399686
3	chr9:127608145:C:T	127608145	NA,T	NA,C	NA,1	NA,-inf	NA,inf	NA,0.334449	0.000198936	0.000399893
3	chr9:127789432:C:T	127789432	NA,T	NA,C	NA,1	NA,inf	NA,inf	NA,0.209371	0.000198742	0.00039931
3	chr9:127275662:C:CA	127275662	NA,CA	NA,C	NA,1	NA,-inf	NA,inf	NA,0.280051	0.00019871	0.000399327
3	chr9:127851582:G:T	127851582	NA,T	NA,G	NA,1	NA,-inf	NA,inf	NA,0.292282	0.000198653	0.000399229
3	chr9:127612242:G:GCTCGCGCCGCGCC	127612242	NA,GCTCGCGCCGCGCC	NA,G	NA,1	NA,-inf	NA,inf	NA,0.181452	0.000198613	0.000399036
3	chr9:127516355:G:A	127516355	A,A	G,G	1,1	inf,inf	inf,inf	4.09626,1.87036	0.000198409	0.00315679
3	chr9:127598900:C:T	127598900	NA,T	NA,C	NA,1	NA,-inf	NA,inf	NA,0.329693	0.000198362	0.000398733
3	chr9:127888721:G:A	127888721	A,NA	G,NA	1,NA	inf,NA	inf,NA	0.363902,NA	0.000198357	0.000398104
3	chr9:127649234:T:TA	127649234	NA,TA	NA,T	NA,1	NA,-inf	NA,inf	NA,0.200878	0.000198332	0.000398505
3	chr9:127882729:G:A	127882729	NA,A	NA,G	NA,1	NA,-inf	NA,inf	NA,0.329939	0.000198193	0.000398384
3	chr9:127848262:A:G	127848262	NA,G	NA,A	NA,1	NA,-inf	NA,inf	NA,0.28924	0.000198072	0.000398064
3	chr9:127250466:C:T	127250466	NA,T	NA,C	NA,1	NA,-inf	NA,inf	NA,0.26038	0.000198007	0.000397902
3	chr9:127236441:T:C	127236441	NA,C	NA,T	NA,1	NA,-inf	NA,inf	NA,0.345882	0.000197855	0.00039772
3	chr9:127072835:G:A	127072835	A,A	G,G	1,1	inf,-inf	inf,inf	0.720945,0.532362	0.000197818	0.000396567
3	chr9:127615203:A:AT	127615203	NA,AT	NA,A	NA,1	NA,-inf	NA,inf	NA,0.32826	0.000197754	0.000397516
3	chr9:127048172:A:G	127048172	NA,G	NA,A	NA,1	NA,-inf	NA,inf	NA,0.301454	0.00019765	0.000397238
3	chr9:127982209:T:TA	127982209	NA,TA	NA,T	NA,1	NA,-inf	NA,inf	NA,0.27197	0.000197453	0.000396827
3	chr9:127622184:G:A	127622184	NA,A	NA,G	NA,1	NA,-inf	NA,inf	NA,0.237915	0.000197405	0.0003967
3	chr9:127247697:A:G	127247697	NA,G	NA,A	NA,1	NA,-inf	NA,inf	NA,0.258236	0.000197371	0.000396627
3	chr9:127607583:C:T	127607583	NA,T	NA,C	NA,1	NA,-inf	NA,inf	NA,0.326217	0.000197321	0.000396646
3	chr9:127900667:A:C	127900667	NA,C	NA,A	NA,1	NA,-inf	NA,inf	NA,0.231728	0.000197284	0.000396388
3	chr9:127965274:C:T	127965274	NA,T	NA,C	NA,1	NA,inf	NA,inf	NA,0.232519	0.000197237	0.000396339
3	chr9:128014618:T:C	128014618	C,C	T,T	1,1	inf,-inf	inf,inf	1.57871,0.0771594	0.000197144	0.000397376
3	chr9:127540086:C:T	127540086	NA,T	NA,C	NA,1	NA,-inf	NA,inf	NA,0.358186	0.000197002	0.000396095
3	chr9:127872869:C:T	127872869	NA,T	NA,C	NA,1	NA,inf	NA,inf	NA,0.268678	0.000196918	0.000395655
3	chr9:127688878:A:G	127688878	NA,G	NA,A	NA,1	NA,inf	NA,inf	NA,0.228599	0.000196909	0.000395644
3	chr9:127062399:A:G	127062399	NA,G	NA,A	NA,1	NA,-inf	NA,inf	NA,0.296595	0.000196881	0.000395691
3	chr9:127599532:A:G	127599532	NA,G	NA,A	NA,1	NA,-inf	NA,inf	NA,0.321685	0.000196838	0.000395668
3	chr9:127378901:G:A	127378901	NA,A	NA,G	NA,1	NA,inf	NA,inf	NA,0.204657	0.000196718	0.00039524
3	chr9:127484901:G:A	127484901	NA,A	NA,G	NA,1	NA,-inf	NA,inf	NA,0.337381	0.000196567	0.000395166
3	chr9:127296016:A:T	127296016	NA,T	NA,A	NA,1	NA,-inf	NA,inf	NA,0.339961	0.000196394	0.000394783
3	chr9:127471677:C:T	127471677	NA,T	NA,C	NA,1	NA,inf	NA,inf	NA,0.563272	0.000196345	0.000395536
3	chr9:127173736:C:T	127173736	T,NA	C,NA	1,NA	inf,NA	inf,NA	0.370972,NA	0.000196335	0.000394037
3	chr9:127368363:C:T	127368363	NA,T	NA,C	NA,1	NA,inf	NA,inf	NA,0.268908	0.000196321	0.000394546
3	chr9:127185018:G:A	127185018	NA,A	NA,G	NA,1	NA,-inf	NA,inf	NA,0.280304	0.000196263	0.000394419
3	chr9:127723084:T:C	127723084	NA,C	NA,T	NA,1	NA,-inf	NA,inf	NA,0.214799	0.000196106	0.000394139
3	chr9:127369678:G:A	127369678	NA,A	NA,G	NA,1	NA,inf	NA,inf	NA,0.259458	0.000196003	0.000393897
3	chr9:127261643:C:T	127261643	NA,T	NA,C	NA,1	NA,-inf	NA,inf	NA,0.259154	0.000195976	0.000393825
3	chr9:128018414:A:G	128018414	NA,G	NA,A	NA,1	NA,inf	NA,inf	NA,0.233304	0.000195916	0.000393685
3	chr9:127417033:G:A	127417033	NA,A	NA,G	NA,1	NA,inf	NA,inf	NA,0.213276	0.000195875	0.000393576
3	chr9:127566200:G:A	127566200	NA,A	NA,G	NA,1	NA,-inf	NA,inf	NA,0.157585	0.000195824	0.000393419
3	chr9:127267155:A:T	127267155	T,NA	A,NA	1,NA	inf,NA	inf,NA	0.686845,NA	0.000195754	0.000393598
3	chr9:127544318:G:A	127544318	NA,A	NA,G	NA,1	NA,inf	NA,inf	NA,0.381591	0.000195752	0.000393631
3	chr9:127060787:C:T	127060787	NA,T	NA,C	NA,1	NA,-inf	NA,inf	NA,0.35433	0.000195742	0.000393513
3	chr9:127561808:A:G	127561808	NA,G	NA,A	NA,1	NA,-inf	NA,inf	NA,0.156573	0.000195604	0.000392976
3	chr9:127563333:A:C	127563333	NA,C	NA,A	NA,1	NA,-inf	NA,inf	NA,0.156566	0.000195599	0.000392966
3	chr9:127182563:G:A	127182563	NA,A	NA,G	NA,1	NA,-inf	NA,inf	NA,0.247375	0.000195466	0.000392833
3	chr9:127886066:G:A	127886066	NA,A	NA,G	NA,1	NA,-inf	NA,inf	NA,0.20633	0.00019545	0.000392697
3	chr9:127467759:C:T	127467759	NA,T	NA,C	NA,1	NA,inf	NA,inf	NA,0.377223	0.000195406	0.000392726
3	chr9:127841861:G:A	127841861	NA,A	NA,G	NA,1	NA,-inf	NA,inf	NA,0.19766	0.00019529	0.000392363
3	chr9:127872148:T:C	127872148	NA,C	NA,T	NA,1	NA,inf	NA,inf	NA,0.259918	0.000195213	0.00039223
3	chr9:127238326:G:A	127238326	NA,A	NA,G	NA,1	NA,inf	NA,inf	NA,0.165845	0.000195192	0.000392138
3	chr9:127110083:A:T	127110083	NA,T	NA,A	NA,1	NA,-inf	NA,inf	NA,0.329125	0.000195167	0.000392319
3	chr9:127843998:T:C	127843998	NA,C	NA,T	NA,1	NA,-inf	NA,inf	NA,0.239495	0.000195101	0.000392033
3	chr9:127898453:G:C	127898453	NA,C	NA,G	NA,1	NA,inf	NA,inf	NA,0.279164	0.000195019	0.000391996
3	chr9:127347640:T:C	127347640	NA,C	NA,T	NA,1	NA,-inf	NA,inf	NA,0.271514	0.000194705	0.000391293
3	chr9:127866304:G:A	127866304	NA,A	NA,G	NA,1	NA,-inf	NA,inf	NA,0.254282	0.000194655	0.000391203
3	chr9:127974373:C:T	127974373	NA,T	NA,C	NA,1	NA,-inf	NA,inf	NA,0.23676	0.000194622	0.000391102
3	chr9:127364209:G:T	127364209	NA,T	NA,G	NA,1	NA,inf	NA,inf	NA,0.188879	0.000194484	0.000390726
3	chr9:127983772:G:A	127983772	NA,A	NA,G	NA,1	NA,-inf	NA,inf	NA,0.256068	0.000194398	0.000390686
3	chr9:127701445:T:C	127701445	NA,C	NA,T	NA,1	NA,inf	NA,inf	NA,0.256879	0.000194386	0.000390607
3	chr9:127259322:C:T	127259322	NA,T	NA,C	NA,1	NA,-inf	NA,inf	NA,0.224298	0.000194354	0.00039057
3	chr9:127777956:A:C	127777956	NA,C	NA,A	NA,1	NA,inf	NA,inf	NA,0.296847	0.00019435	0.000390574
3	chr9:127251682:A:G	127251682	NA,G	NA,A	NA,1	NA,-inf	NA,inf	NA,0.254175	0.000194299	0.000390461
3	chr9:127669721:T:A	127669721	NA,A	NA,T	NA,1	NA,inf	NA,inf	NA,0.249539	0.000194287	0.0003904
3	chr9:127632328:A:G	127632328	NA,G	NA,A	NA,1	NA,-inf	NA,inf	NA,0.308329	0.000194225	0.000390416
3	chr9:127230730:G:A	127230730	NA,A	NA,G	NA,1	NA,-inf	NA,inf	NA,0.25274	0.000194212	0.000390284
3	chr9:127921145:G:A	127921145	NA,A	NA,G	NA,1	NA,-inf	NA,inf	NA,0.254342	0.00019421	0.000390314
3	chr9:127870638:A:C	127870638	NA,C	NA,A	NA,1	NA,-inf	NA,inf	NA,0.26974	0.000194079	0.000390061
3	chr9:127544589:C:T	127544589	NA,T	NA,C	NA,1	NA,inf	NA,inf	NA,0.505931	0.000193995	0.000390615
3	chr9:127561681:C:T	127561681	NA,T	NA,C	NA,1	NA,-inf	NA,inf	NA,0.149092	0.000193971	0.000389701
3	chr9:127656621:C:T	127656621	NA,T	NA,C	NA,1	NA,inf	NA,inf	NA,0.213386	0.000193833	0.000389468
3	chr9:127540996:A:G	127540996	NA,G	NA,A	NA,1	NA,-inf	NA,inf	NA,0.176817	0.000193823	0.000389413
3	chr9:127640587:G:C	127640587	NA,C	NA,G	NA,1	NA,-inf	NA,inf	NA,0.306501	0.000193784	0.00038953
3	chr9:127918168:C:T	127918168	NA,T	NA,C	NA,1	NA,inf	NA,inf	NA,0.25092	0.000193716	0.000389318
3	chr9:127653546:T:C	127653546	NA,C	NA,T	NA,1	NA,inf	NA,inf	NA,0.212769	0.000193713	0.000389227
3	chr9:127579832:T:A	127579832	NA,A	NA,T	NA,1	NA,-inf	NA,inf	NA,0.148406	0.000193685	0.000389128
3	chr9:127836021:A:G	127836021	NA,G	NA,A	NA,1	NA,-inf	NA,inf	NA,0.26148	0.000193556	0.000389025
3	chr9:127870517:T:A	127870517	NA,A	NA,T	NA,1	NA,-inf	NA,inf	NA,0.220065	0.000193482	0.000388803
3	chr9:127270402:C:T	127270402	NA,T	NA,C	NA,1	NA,-inf	NA,inf	NA,0.269998	0.000193379	0.000388671
3	chr9:127738666:C:T	127738666	T,NA	C,NA	1,NA	-inf,NA	inf,NA	0.881968,NA	0.000193217	0.00038919
3	chr9:127879159:A:G	127879159	NA,G	NA,A	NA,1	NA,inf	NA,inf	NA,0.308283	0.00019321	0.000388389
3	chr9:127244551:C:T	127244551	NA,T	NA,C	NA,1	NA,-inf	NA,inf	NA,0.236072	0.0001932	0.000388245
3	chr9:127414096:G:A	127414096	NA,A	NA,G	NA,1	NA,-inf	NA,inf	NA,0.387799	0.000193021	0.000388231
3	chr9:128018173:G:A	128018173	NA,A	NA,G	NA,1	NA,inf	NA,inf	NA,0.218534	0.000193001	0.000387829
3	chr9:127959567:G:A	127959567	NA,A	NA,G	NA,1	NA,-inf	NA,inf	NA,0.228704	0.000192929	0.000387702
3	chr9:127892804:C:T	127892804	NA,T	NA,C	NA,1	NA,-inf	NA,inf	NA,0.301464	0.0001929	0.000387737
3	chr9:127604446:T:C	127604446	NA,C	NA,T	NA,1	NA,-inf	NA,inf	NA,0.300273	0.000192771	0.000387491
3	chr9:127990290:G:A	127990290	A,NA	G,NA	1,NA	-inf,NA	inf,NA	0.465437,NA	0.000192754	0.000387111
3	chr9:127371340:T:C	127371340	NA,C	NA,T	NA,1	NA,inf	NA,inf	NA,0.157538	0.000192735	0.000387167
3	chr9:127968310:G:A	127968310	NA,A	NA,G	NA,1	NA,-inf	NA,inf	NA,0.216911	0.000192677	0.000387193
3	chr9:128018098:A:G	128018098	NA,G	NA,A	NA,1	NA,inf	NA,inf	NA,0.216335	0.000192575	0.000386974
3	chr9:127343218:G:C	127343218	NA,C	NA,G	NA,1	NA,-inf	NA,inf	NA,0.25976	0.00019254	0.000386941
3	chr9:127367728:C:T	127367728	T,T	C,C	1,1	inf,inf	inf,inf	1.90901,0.6031	0.00019252	0.000391195
3	chr9:127615776:C:A	127615776	NA,A	NA,C	NA,1	NA,inf	NA,inf	NA,0.156701	0.000192446	0.000386642
3	chr9:127518911:T:C	127518911	C,C	T,T	1,1	inf,inf	inf,inf	4.07697,1.71118	0.00019223	0.00252003
3	chr9:127530304:G:A	127530304	NA,A	NA,G	NA,1	NA,-inf	NA,inf	NA,0.450143	0.000192131	0.000386484
3	chr9:127472632:C:G	127472632	NA,G	NA,C	NA,1	NA,-inf	NA,inf	NA,0.433811	0.000192116	0.000386513
3	chr9:127540340:G:A	127540340	NA,A	NA,G	NA,1	NA,-inf	NA,inf	NA,0.329343	0.000192049	0.000386122
3	chr9:127587421:C:T	127587421	NA,T	NA,C	NA,1	NA,-inf	NA,inf	NA,0.290193	0.000191969	0.000385866
3	chr9:127962213:G:A	127962213	NA,A	NA,G	NA,1	NA,-inf	NA,inf	NA,0.223028	0.000191922	0.000385678
3	chr9:127959568:G:A	127959568	NA,A	NA,G	NA,1	NA,-inf	NA,inf	NA,0.222978	0.000191911	0.000385657
3	chr9:127314620:G:A	127314620	A,NA	G,NA	1,NA	inf,NA	inf,NA	0.366773,NA	0.000191864	0.000385091
3	chr9:127848329:T:G	127848329	NA,G	NA,T	NA,1	NA,-inf	NA,inf	NA,0.255092	0.000191766	0.000385389
3	chr9:127625946:T:C	127625946	NA,C	NA,T	NA,1	NA,-inf	NA,inf	NA,0.294318	0.000191701	0.000385339
3	chr9:127542110:G:A	127542110	NA,A	NA,G	NA,1	NA,inf	NA,inf	NA,0.285393	0.000191665	0.000385261
3	chr9:127144703:A:G	127144703	NA,G	NA,A	NA,1	NA,inf	NA,inf	NA,0.237702	0.000191664	0.000385059
3	chr9:127074553:C:T	127074553	NA,T	NA,C	NA,1	NA,-inf	NA,inf	NA,0.358906	0.000191578	0.000385289
3	chr9:128017444:T:C	128017444	NA,C	NA,T	NA,1	NA,inf	NA,inf	NA,0.255482	0.000191547	0.000384919
3	chr9:127980268:G:A	127980268	NA,A	NA,G	NA,1	NA,-inf	NA,inf	NA,0.220477	0.00019152	0.00038487
3	chr9:127482523:T:G	127482523	NA,G	NA,T	NA,1	NA,inf	NA,inf	NA,0.24971	0.000191406	0.000384689
3	chr9:128019411:A:G	128019411	G,NA	A,NA	1,NA	-inf,NA	inf,NA	0.744185,NA	0.0001914	0.000385187
3	chr9:127400696:C:T	127400696	NA,T	NA,C	NA,1	NA,-inf	NA,inf	NA,0.247027	0.000191211	0.000384305
3	chr9:127362905:G:A	127362905	A,A	G,G	1,1	inf,-inf	inf,inf	2.23832,0.143609	0.000190946	0.000389285
3	chr9:127477692:G:A	127477692	NA,A	NA,G	NA,1	NA,inf	NA,inf	NA,0.246952	0.00019092	0.000383712
3	chr9:127083816:A:G	127083816	G,NA	A,NA	1,NA	inf,NA	inf,NA	0.804245,NA	0.000190893	0.000384499
3	chr9:127795325:C:G	127795325	NA,G	NA,C	NA,1	NA,inf	NA,inf	NA,0.171218	0.000190835	0.000383436
3	chr9:127958472:C:G	127958472	NA,G	NA,C	NA,1	NA,-inf	NA,inf	NA,0.217822	0.000190748	0.000383321
3	chr9:127716911:A:G	127716911	NA,G	NA,A	NA,1	NA,-inf	NA,inf	NA,0.245922	0.00019074	0.000383447
3	chr9:127776305:G:T	127776305	T,T	G,G	1,1	-inf,inf	inf,inf	1.78929,0.234475	0.000190688	0.000385949
3	chr9:128021019:T:A	128021019	NA,A	NA,T	NA,1	NA,inf	NA,inf	NA,0.205901	0.000190607	0.000383021
3	chr9:127922833:T:C	127922833	NA,C	NA,T	NA,1	NA,-inf	NA,inf	NA,0.231816	0.000190359	0.000382579
3	chr9:127186220:A:G	127186220	NA,G	NA,A	NA,1	NA,-inf	NA,inf	NA,0.15956	0.000190359	0.000382545
3	chr9:127114693:G:A	127114693	NA,A	NA,G	NA,1	NA,-inf	NA,inf	NA,0.204211	0.000190341	0.000382505
3	chr9:127969812:A:G	127969812	NA,G	NA,A	NA,1	NA,-inf	NA,inf	NA,0.21459	0.000190327	0.000382474
3	chr9:127992537:T:C	127992537	NA,C	NA,T	NA,1	NA,inf	NA,inf	NA,0.173898	0.00019032	0.000382419
3	chr9:127640075:G:A	127640075	NA,A	NA,G	NA,1	NA,-inf	NA,inf	NA,0.285961	0.000190316	0.000382554
3	chr9:127421904:G:C	127421904	NA,C	NA,G	NA,1	NA,-inf	NA,inf	NA,0.302325	0.000190276	0.000382507
3	chr9:127598684:C:T	127598684	NA,T	NA,C	NA,1	NA,-inf	NA,inf	NA,0.284008	0.000190264	0.000382443
3	chr9:127801960:G:A	127801960	NA,A	NA,G	NA,1	NA,inf	NA,inf	NA,0.168402	0.000190225	0.000382212
3	chr9:127335528:C:G	127335528	NA,G	NA,C	NA,1	NA,-inf	NA,inf	NA,0.194495	0.000190194	0.00038219
3	chr9:127598358:G:A	127598358	NA,A	NA,G	NA,1	NA,-inf	NA,inf	NA,0.284923	0.00019014	0.000382197
3	chr9:128013537:G:A	128013537	A,A	G,G	1,1	inf,inf	inf,inf	0.867243,0.907573	0.000189847	0.00038209
3	chr9:127259814:T:C	127259814	NA,C	NA,T	NA,1	NA,-inf	NA,inf	NA,0.24055	0.000189844	0.000381549
3	chr9:127722499:T:C	127722499	NA,C	NA,T	NA,1	NA,-inf	NA,inf	NA,0.182996	0.000189741	0.000381344
3	chr9:128004384:C:T	128004384	NA,T	NA,C	NA,1	NA,inf	NA,inf	NA,0.206589	0.000189694	0.000381204
3	chr9:127273771:C:G	127273771	G,NA	C,NA	1,NA	inf,NA	inf,NA	0.446863,NA	0.00018967	0.000380839
3	chr9:127091920:G:A	127091920	A,A	G,G	1,1	inf,-inf	inf,inf	2.03078,0.160348	0.000189523	0.000383236
3	chr9:127907331:G:A	127907331	NA,A	NA,G	NA,1	NA,-inf	NA,inf	NA,0.262877	0.000189297	0.000380478
3	chr9:127137057:A:T	127137057	NA,T	NA,A	NA,1	NA,-inf	NA,inf	NA,0.258451	0.000189293	0.000380441
3	chr9:127368941:A:G	127368941	NA,G	NA,A	NA,1	NA,-inf	NA,inf	NA,0.247855	0.000189286	0.000380412
3	chr9:127337918:T:C	127337918	NA,C	NA,T	NA,1	NA,-inf	NA,inf	NA,0.189264	0.000189211	0.000380215
3	chr9:127583406:A:G	127583406	NA,G	NA,A	NA,1	NA,-inf	NA,inf	NA,0.272979	0.000189143	0.000380182
3	chr9:127843501:T:C	127843501	NA,C	NA,T	NA,1	NA,inf	NA,inf	NA,0.162864	0.000189134	0.00038001
3	chr9:127119081:T:C	127119081	NA,C	NA,T	NA,1	NA,inf	NA,inf	NA,0.20626	0.000189115	0.000380031
3	chr9:127646832:T:G	127646832	NA,G	NA,T	NA,1	NA,-inf	NA,inf	NA,0.195064	0.000189066	0.000380012
3	chr9:127616677:C:T	127616677	NA,T	NA,C	NA,1	NA,inf	NA,inf	NA,0.139292	0.000189	0.000379727
3	chr9:127892560:C:T	127892560	NA,T	NA,C	NA,1	NA,inf	NA,inf	NA,0.187785	0.000188907	0.000379605
3	chr9:127889857:T:G	127889857	NA,G	NA,T	NA,1	NA,-inf	NA,inf	NA,0.225952	0.000188893	0.000379614
3	chr9:127188508:T:C	127188508	NA,C	NA,T	NA,1	NA,inf	NA,inf	NA,0.240597	0.000188841	0.00037956
3	chr9:127531207:A:G	127531207	NA,G	NA,A	NA,1	NA,-inf	NA,inf	NA,0.416161	0.000188587	0.000379314
3	chr9:127369258:G:A	127369258	NA,A	NA,G	NA,1	NA,inf	NA,inf	NA,0.128784	0.000188513	0.000378723
3	chr9:128017789:G:A	128017789	NA,A	NA,G	NA,1	NA,inf	NA,inf	NA,0.19336	0.000188459	0.000378704
3	chr9:127779005:G:A	127779005	NA,A	NA,G	NA,1	NA,-inf	NA,inf	NA,0.166829	0.000188307	0.00037835
3	chr9:127469734:T:C	127469734	NA,C	NA,T	NA,1	NA,-inf	NA,inf	NA,0.146088	0.000188285	0.000378287
3	chr9:127970184:G:A	127970184	NA,A	NA,G	NA,1	NA,-inf	NA,inf	NA,0.202463	0.000188204	0.000378208
3	chr9:127267233:G:A	127267233	NA,A	NA,G	NA,1	NA,-inf	NA,inf	NA,0.218034	0.000188166	0.000378134
3	chr9:127362348:A:G	127362348	NA,G	NA,A	NA,1	NA,inf	NA,inf	NA,0.12745	0.000188108	0.000377911
3	chr9:127581424:C:T	127581424	NA,T	NA,C	NA,1	NA,-inf	NA,inf	NA,0.265805	0.000188088	0.000378058
3	chr9:127984959:A:G	127984959	NA,G	NA,A	NA,1	NA,-inf	NA,inf	NA,0.231982	0.00018802	0.00037789
3	chr9:127357077:C:G	127357077	NA,G	NA,C	NA,1	NA,inf	NA,inf	NA,0.158544	0.000187937	0.000377595
3	chr9:127648506:G:C	127648506	NA,C	NA,G	NA,1	NA,-inf	NA,inf	NA,0.270133	0.000187793	0.000377477
3	chr9:127690612:C:T	127690612	NA,T	NA,C	NA,1	NA,-inf	NA,inf	NA,0.22455	0.000187782	0.000377407
3	chr9:127857314:G:A	127857314	A,A	G,G	1,1	inf,-inf	inf,inf	1.04135,0.496203	0.000187699	0.000377338
3	chr9:127722272:C:T	127722272	T,NA	C,NA	1,NA	-inf,NA	inf,NA	0.333526,NA	0.000187669	0.000376726
3	chr9:127300265:T:A	127300265	NA,A	NA,T	NA,1	NA,-inf	NA,inf	NA,0.256928	0.000187374	0.000376596
3	chr9:128013840:A:G	128013840	G,G	A,A	1,1	-inf,inf	inf,inf	0.464403,0.768556	0.000187326	0.00037572
3	chr9:127530868:G:T	127530868	NA,T	NA,G	NA,1	NA,-inf	NA,inf	NA,0.406796	0.000187325	0.000376768
```
