## Supplementary material for "Characterization of shared and ancestry-specific signals driving complex traits using multi-ancestry fine-mapping": susiex_nc3.cs80.snp

```
BP	SNP	PIP(CS1)	LogBF(CS1,Pop1)	LogBF(CS1,Pop2)	PIP(CS2)	LogBF(CS2,Pop1)	LogBF(CS2,Pop2)	PIP(CS3)	LogBF(CS3,Pop1)	LogBF(CS3,Pop2)
127022878	chr9:127022878:T:C	1.76284e-06	-1.34355e-10	-1.16872	0.000180069	-1.34355e-10	-1.15461	0.000180094	-1.34355e-10	-1.15461
127024586	chr9:127024586:T:A	5.90104e-05	-1.34355e-10	2.34207	0.0104323	-1.34355e-10	2.90471	0.0104243	-1.34355e-10	2.90381
127024778	chr9:127024778:C:T	1.08436e-06	-1.65466	-2.62286e-10	0.000116649	-1.58879	-2.62286e-10	0.000116667	-1.58877	-2.62286e-10
127025113	chr9:127025113:T:G	2.07462e-06	-1.34355e-10	-1.00587	0.000204128	-1.34355e-10	-1.0292	0.000204153	-1.34355e-10	-1.02922
127025293	chr9:127025293:A:G	2.54836e-06	-0.800198	-2.62286e-10	0.00033177	-0.54351	-2.62286e-10	0.000331823	-0.543486	-2.62286e-10
127025558	chr9:127025558:G:A	2.36451e-06	-1.34355e-10	-0.875077	0.000252837	-1.34355e-10	-0.815206	0.00025287	-1.34355e-10	-0.815213
127025822	chr9:127025822:G:A	1.06805e-06	-1.65726	-0.0125489	0.000107279	-1.56229	-0.11022	0.000107292	-1.5623	-0.110233
127025890	chr9:127025890:C:T	1.73544e-06	-1.34355e-10	-1.18439	0.000169563	-1.34355e-10	-1.21472	0.000169586	-1.34355e-10	-1.21473
127026046	chr9:127026046:A:G	1.04934e-06	-1.65704	-0.0304441	0.00010472	-1.56961	-0.127051	0.000104732	-1.56962	-0.127064
127026154	chr9:127026154:C:T	2.07258e-05	0.945556	0.350177	0.00136841	0.465627	0.407827	0.00136859	0.465506	0.407942
127026451	chr9:127026451:CCAT:C	2.10481e-05	0.987643	0.323522	0.00137884	0.50026	0.380789	0.00137902	0.500139	0.380903
127026565	chr9:127026565:T:C	1.68201e-06	-1.34355e-10	-1.21566	0.00017025	-1.34355e-10	-1.21068	0.000170273	-1.34355e-10	-1.21068
127026581	chr9:127026581:TA:T	1.89638e-06	-1.0957	-2.62286e-10	0.000130929	-1.4733	-2.62286e-10	0.000130941	-1.47334	-2.62286e-10
127026833	chr9:127026833:T:G	5.37301e-07	-1.61373	-0.743114	5.84847e-05	-1.65724	-0.621945	5.84911e-05	-1.65724	-0.621972
127026955	chr9:127026955:G:A	9.32885e-07	-1.23205	-0.573065	0.000146558	-0.885077	-0.475452	0.000146592	-0.884983	-0.475452
127027130	chr9:127027130:G:A	3.23361e-06	-1.34355e-10	-0.562047	0.000340832	-1.34355e-10	-0.51656	0.000340864	-1.34355e-10	-0.516604
127027219	chr9:127027219:T:C	2.30201e-06	-1.34355e-10	-0.901863	0.000242159	-1.34355e-10	-0.858355	0.000242189	-1.34355e-10	-0.858367
127027336	chr9:127027336:A:C	2.77415e-05	0.15912	1.42816	0.00203659	-0.354252	1.62533	0.00203659	-0.354355	1.6253
127028425	chr9:127028425:T:C	1.15704e-06	-1.58978	-2.62286e-10	0.000137392	-1.42511	-2.62286e-10	0.000137414	-1.42509	-2.62286e-10
127028461	chr9:127028461:T:C	8.43912e-07	-1.65725	-0.248101	8.42298e-05	-1.56093	-0.353469	8.42396e-05	-1.56094	-0.353484
127028760	chr9:127028760:A:G	3.50786e-07	-1.65592	-1.12731	3.70531e-05	-1.60942	-1.12618	3.70579e-05	-1.60942	-1.12618
127029262	chr9:127029262:C:T	2.05357e-06	-1.16226	0.146196	0.000326593	-0.960871	0.401636	0.000326498	-0.960852	0.401188
127029632	chr9:127029632:A:G	1.27888e-06	-0.874787	-0.614876	9.34458e-05	-1.39961	-0.410963	9.34563e-05	-1.39963	-0.41096
127029862	chr9:127029862:C:T	2.18186e-06	-0.807191	-0.148277	9.87719e-05	-1.64775	-0.107392	9.87896e-05	-1.64775	-0.107347
127030029	chr9:127030029:A:T	2.22933e-06	0.00992025	-0.943864	0.000131041	-0.693543	-0.778897	0.000131047	-0.693627	-0.778906
127030353	chr9:127030353:C:A	1.52188e-06	-1.65668	0.340981	0.000148561	-1.57561	0.228654	0.000148578	-1.57561	0.228639
127030457	chr9:127030457:T:C	1.41787e-06	-1.65225	0.265761	0.000135006	-1.59941	0.156779	0.000135022	-1.59941	0.156765
127030553	chr9:127030553:A:T	5.55286e-07	-1.56371	-0.760211	5.22496e-05	-1.65428	-0.737638	5.22568e-05	-1.65428	-0.737638
127031072	chr9:127031072:G:A	2.87187e-06	-0.923721	0.24304	0.000209762	-1.2398	0.237817	0.000209777	-1.23986	0.237815
127031223	chr9:127031223:T:C	2.31262e-06	0.315176	-1.21244	0.000107521	-0.450351	-1.21992	0.000107525	-0.450447	-1.21992
127031672	chr9:127031672:G:A	3.1997e-06	-1.34355e-10	-0.57259	0.000336903	-1.34355e-10	-0.528154	0.000336935	-1.34355e-10	-0.528197
127031991	chr9:127031991:G:A	5.89408e-06	-1.34355e-10	0.0383018	0.000500151	-1.34355e-10	-0.133041	0.00050019	-1.34355e-10	-0.133099
127032116	chr9:127032116:C:T	6.83489e-06	-1.34355e-10	0.186394	0.000656327	-1.34355e-10	0.138709	0.000656377	-1.34355e-10	0.138648
127032345	chr9:127032345:T:G	5.81584e-06	-1.34355e-10	0.0249389	0.000612634	-1.34355e-10	0.0698171	0.000612719	-1.34355e-10	0.0698202
127032942	chr9:127032942:AAAG:A	3.00546e-06	-0.635216	-2.62286e-10	0.000401753	-0.352114	-2.62286e-10	0.000401818	-0.352088	-2.62286e-10
127035942	chr9:127035942:A:G	2.98766e-06	-0.641154	-2.62286e-10	0.000399502	-0.357731	-2.62286e-10	0.000399567	-0.357705	-2.62286e-10
127036019	chr9:127036019:A:T	2.93902e-06	-1.34355e-10	-0.657569	0.000308551	-1.34355e-10	-0.616062	0.000308581	-1.34355e-10	-0.616103
127036136	chr9:127036136:T:G	1.75802e-06	-1.34355e-10	-1.17146	0.000170656	-1.34355e-10	-1.2083	0.000170678	-1.34355e-10	-1.20831
127036230	chr9:127036230:G:A	2.37673e-06	0.349841	-1.21976	0.000112046	-0.421851	-1.20719	0.000112052	-0.421948	-1.20718
127036352	chr9:127036352:G:C	1.67484e-06	-1.34355e-10	-1.21993	0.000169838	-1.34355e-10	-1.21311	0.000169862	-1.34355e-10	-1.2131
127036509	chr9:127036509:G:A	1.68266e-06	-1.34355e-10	-1.21527	0.000175343	-1.34355e-10	-1.18121	0.000175369	-1.34355e-10	-1.1812
127036756	chr9:127036756:C:A	1.81612e-06	-1.34355e-10	-1.13894	0.000180841	-1.34355e-10	-1.15033	0.000180866	-1.34355e-10	-1.15033
127036898	chr9:127036898:C:T	3.04576e-06	-0.621895	-2.62286e-10	0.000408048	-0.336565	-2.62286e-10	0.000408114	-0.336539	-2.62286e-10
127037158	chr9:127037158:A:G	2.75129e-06	0.495128	-1.21871	0.000124597	-0.305902	-1.21696	0.000124602	-0.306004	-1.21696
127037400	chr9:127037400:A:G	2.70354e-06	0.469405	-1.21049	0.000122126	-0.323035	-1.21986	0.00012213	-0.323136	-1.21987
127037442	chr9:127037442:G:T	1.7033e-06	-1.34355e-10	-1.20308	0.000168716	-1.34355e-10	-1.21973	0.000168739	-1.34355e-10	-1.21973
127037599	chr9:127037599:G:A	2.03253e-06	-1.34355e-10	-1.02637	0.000200206	-1.34355e-10	-1.0486	0.000200231	-1.34355e-10	-1.04862
127038174	chr9:127038174:T:G	3.02846e-06	-0.627593	-2.62286e-10	0.00040585	-0.341966	-2.62286e-10	0.000405916	-0.34194	-2.62286e-10
127038284	chr9:127038284:C:T	2.31918e-06	-1.34355e-10	-0.894431	0.00022049	-1.34355e-10	-0.952099	0.000220525	-1.34355e-10	-0.952077
127038560	chr9:127038560:C:T	2.87523e-06	-0.679513	-2.62286e-10	0.000382342	-0.401634	-2.62286e-10	0.000382404	-0.401608	-2.62286e-10
127038742	chr9:127038742:T:C	7.84561e-07	-0.842288	-1.13599	4.33969e-05	-1.39205	-1.18551	4.34e-05	-1.39211	-1.18551
127039311	chr9:127039311:G:A	1.90201e-06	-1.34355e-10	-1.09274	0.000182824	-1.34355e-10	-1.13942	0.000182847	-1.34355e-10	-1.13944
127039712	chr9:127039712:G:A	4.55689e-06	-1.34355e-10	-0.219007	0.000435834	-1.34355e-10	-0.27069	0.000435889	-1.34355e-10	-0.270699
127039878	chr9:127039878:A:G	1.02735e-05	-1.34355e-10	0.593921	0.00113531	-1.34355e-10	0.686709	0.00113541	-1.34355e-10	0.686667
127039955	chr9:127039955:G:A	1.98629e-06	-1.34355e-10	-1.04938	0.000181491	-1.34355e-10	-1.14674	0.00018151	-1.34355e-10	-1.14677
127040387	chr9:127040387:G:A	3.10158e-06	0.451821	-1.05556	0.000160729	-0.344534	-0.923695	0.000160734	-0.344634	-0.923704
127040509	chr9:127040509:G:A	2.78496e-06	-0.711413	-2.62286e-10	0.000375103	-0.42075	-2.62286e-10	0.000375165	-0.420722	-2.62286e-10
127040726	chr9:127040726:G:A	3.52161e-06	-1.34355e-10	-0.476729	0.000372665	-1.34355e-10	-0.427272	0.000372699	-1.34355e-10	-0.427315
127042145	chr9:127042145:G:A	3.07843e-06	-0.611227	-2.62286e-10	0.000412883	-0.324788	-2.62286e-10	0.00041295	-0.324761	-2.62286e-10
127042634	chr9:127042634:G:A	3.3471e-06	0.407343	-0.934895	0.000167981	-0.475326	-0.748773	0.000167987	-0.475425	-0.748778
127043229	chr9:127043229:A:G	1.7352e-06	-1.65281	0.468284	0.000160649	-1.59625	0.327518	0.000160667	-1.59625	0.327497
127043516	chr9:127043516:C:T	2.29969e-06	-0.902872	-2.62286e-10	0.000294499	-0.662676	-2.62286e-10	0.000294546	-0.662653	-2.62286e-10
127043551	chr9:127043551:A:G	1.72093e-06	-1.34355e-10	-1.19278	0.000170698	-1.34355e-10	-1.20805	0.000170721	-1.34355e-10	-1.20805
127043645	chr9:127043645:A:C	1.68196e-06	-1.34355e-10	-1.21569	0.00017254	-1.34355e-10	-1.19732	0.000172564	-1.34355e-10	-1.19732
127044417	chr9:127044417:T:C	2.97184e-05	1.29093	0.36519	0.00190639	0.779661	0.425354	0.00190662	0.779531	0.425471
127044504	chr9:127044504:C:G	1.15526e-06	-1.65314	0.06182	0.000109628	-1.59599	-0.054871	0.00010964	-1.59599	-0.054888
127044897	chr9:127044897:A:G	1.67626e-06	-1.34355e-10	-1.21908	0.000168686	-1.34355e-10	-1.21991	0.000168709	-1.34355e-10	-1.21991
127044992	chr9:127044992:A:G	2.76486e-06	0.501153	-1.21981	0.000126147	-0.302905	-1.2076	0.000126153	-0.303007	-1.20758
127045263	chr9:127045263:G:A	2.2717e-06	-1.34355e-10	-0.915119	0.000230536	-1.34355e-10	-0.907542	0.000230565	-1.34355e-10	-0.907553
127045280	chr9:127045280:T:C	1.18257e-05	1.42324	-0.688607	0.000614254	0.738073	-0.665615	0.000614304	0.737951	-0.665548
127045494	chr9:127045494:A:G	1.87369e-06	0.107195	-1.21493	9.01315e-05	-0.656563	-1.19012	9.01377e-05	-0.656653	-1.19009
127045923	chr9:127045923:G:A	1.92823e-06	-1.34355e-10	-1.07905	0.000178155	-1.34355e-10	-1.16529	0.000178175	-1.34355e-10	-1.16532
127046446	chr9:127046446:T:C	4.34394e-06	-1.34355e-10	-0.266864	0.00037438	-1.34355e-10	-0.42268	0.000374424	-1.34355e-10	-0.422698
127046619	chr9:127046619:A:G	2.93689e-06	-1.34355e-10	-0.658296	0.000308467	-1.34355e-10	-0.616335	0.000308497	-1.34355e-10	-0.616375
127046932	chr9:127046932:C:G	2.65503e-06	0.460733	-1.21992	0.000121754	-0.336566	-1.20938	0.00012176	-0.336667	-1.20937
127047089	chr9:127047089:C:T	2.43697e-06	-1.34355e-10	-0.844892	0.000222393	-1.34355e-10	-0.943505	0.000222421	-1.34355e-10	-0.943516
127047182	chr9:127047182:A:G	1.67644e-06	-1.34355e-10	-1.21897	0.000173047	-1.34355e-10	-1.19439	0.000173072	-1.34355e-10	-1.19438
127047455	chr9:127047455:T:G	2.57292e-06	-1.34355e-10	-0.790603	0.000232989	-1.34355e-10	-0.896958	0.000233018	-1.34355e-10	-0.89697
127047465	chr9:127047465:G:A	3.20933e-06	-0.569585	-2.62286e-10	0.000432966	-0.277291	-2.62286e-10	0.000433037	-0.277264	-2.62286e-10
127047620	chr9:127047620:T:A	1.04713e-05	1.49187	-0.878876	0.000526308	0.78855	-0.870615	0.000526342	0.788427	-0.870563
127047787	chr9:127047787:T:C	1.67632e-06	-1.34355e-10	-1.21905	0.000170323	-1.34355e-10	-1.21025	0.000170347	-1.34355e-10	-1.21025
127047824	chr9:127047824:T:C	2.10448e-06	-1.34355e-10	-0.991577	0.000209715	-1.34355e-10	-1.0022	0.000209747	-1.34355e-10	-1.00218
127047969	chr9:127047969:G:C	9.48161e-06	1.34213	-0.828426	0.000424293	0.521347	-0.818874	0.000424323	0.521225	-0.818818
127048172	chr9:127048172:A:G	2.00372e-06	-1.34355e-10	-1.04064	0.000197625	-1.34355e-10	-1.06158	0.00019765	-1.34355e-10	-1.06159
127048467	chr9:127048467:T:C	3.058e-06	0.601959	-1.21984	0.000136578	-0.219368	-1.21169	0.000136584	-0.219473	-1.21167
127048588	chr9:127048588:A:G	2.60368e-05	1.49864	0.0252239	0.00163953	0.962142	0.0920733	0.00163971	0.962008	0.0921798
127048665	chr9:127048665:C:T	1.21111e-05	1.58122	-0.822741	0.000531416	0.739999	-0.812405	0.000531451	0.739872	-0.812348
127049122	chr9:127049122:G:T	2.05483e-06	0.123164	-1.13862	9.7806e-05	-0.709633	-1.05533	9.78108e-05	-0.709723	-1.05533
127049139	chr9:127049139:G:T	9.05646e-07	-1.21424	-0.620518	0.00014905	-0.624138	-0.719532	0.00014905	-0.624323	-0.719483
127049429	chr9:127049429:T:C	2.53432e-06	-1.34355e-10	-0.805721	0.000230161	-1.34355e-10	-0.909174	0.000230189	-1.34355e-10	-0.909185
127049718	chr9:127049718:G:T	3.035e-06	-0.625434	-2.62286e-10	0.000406581	-0.340168	-2.62286e-10	0.000406647	-0.340141	-2.62286e-10
127049793	chr9:127049793:C:T	2.20702e-06	-1.34355e-10	-0.944004	0.000216482	-1.34355e-10	-0.970445	0.000216508	-1.34355e-10	-0.970458
127050352	chr9:127050352:G:A	2.17528e-06	-1.34355e-10	-0.95849	0.000214021	-1.34355e-10	-0.981876	0.000214052	-1.34355e-10	-0.981868
127050533	chr9:127050533:A:G	2.16186e-06	0.253282	-1.21796	0.000110051	-0.447946	-1.19906	0.000110058	-0.44804	-1.19904
127051103	chr9:127051103:A:G	3.19098e-06	-1.34355e-10	-0.575317	0.000287316	-1.34355e-10	-0.687367	0.000287352	-1.34355e-10	-0.68738
127051786	chr9:127051786:C:T	6.91347e-06	1.41641	-1.21859	0.000325682	0.639919	-1.20195	0.000325693	0.6398	-1.20193
127053115	chr9:127053115:T:C	3.13334e-06	-0.593547	-2.62286e-10	0.000420974	-0.30538	-2.62286e-10	0.000421042	-0.305354	-2.62286e-10
127053216	chr9:127053216:G:A	1.29847e-06	-1.47446	-2.62286e-10	0.000155755	-1.29966	-2.62286e-10	0.000155769	-1.29971	-2.62286e-10
127054316	chr9:127054316:T:C	1.82889e-06	-1.34355e-10	-1.13194	0.000176398	-1.34355e-10	-1.17521	0.00017642	-1.34355e-10	-1.17522
127054868	chr9:127054868:C:T	1.85142e-06	-1.11969	-2.62286e-10	0.000153941	-1.31138	-2.62286e-10	0.00015396	-1.31139	-2.62286e-10
127055113	chr9:127055113:A:T	9.9752e-07	-0.521234	-1.2169	0.000135766	-0.219865	-1.21715	0.000135788	-0.219838	-1.21715
127055750	chr9:127055750:C:T	2.18637e-06	-1.34355e-10	-0.953403	0.000214634	-1.34355e-10	-0.979017	0.00021466	-1.34355e-10	-0.979031
127058417	chr9:127058417:G:A	1.84297e-06	-1.34355e-10	-1.12427	0.0001805	-1.34355e-10	-1.15222	0.000180523	-1.34355e-10	-1.15223
127058462	chr9:127058462:A:G	3.60733e-07	-1.6548	-1.10046	3.53762e-05	-1.64749	-1.13442	3.53812e-05	-1.64749	-1.13442
127059050	chr9:127059050:C:T	1.74274e-06	-1.18018	-2.62286e-10	0.000211705	-0.992756	-2.62286e-10	0.00021172	-0.992823	-2.62286e-10
127060257	chr9:127060257:G:A	2.63872e-05	1.41051	0.126724	0.00166133	0.886632	0.180788	0.00166151	0.8865	0.180895
127060331	chr9:127060331:T:G	1.02283e-05	1.38337	-0.793854	0.000533922	0.703045	-0.770746	0.000533962	0.702925	-0.770686
127060397	chr9:127060397:C:T	2.83014e-06	-0.69532	-2.62286e-10	0.000375687	-0.419193	-2.62286e-10	0.000375748	-0.419168	-2.62286e-10
127060787	chr9:127060787:C:T	2.09175e-06	-1.34355e-10	-0.997643	0.000195718	-1.34355e-10	-1.07128	0.000195742	-1.34355e-10	-1.07129
127060798	chr9:127060798:C:T	2.05146e-06	-1.34355e-10	-1.01709	0.000202119	-1.34355e-10	-1.03909	0.000202144	-1.34355e-10	-1.03911
127061255	chr9:127061255:G:A	1.73258e-06	-1.34355e-10	-1.18603	0.000185928	-1.34355e-10	-1.12259	0.000185957	-1.34355e-10	-1.12257
127061751	chr9:127061751:A:G	1.79147e-06	-1.15261	-2.62286e-10	0.000150338	-1.33507	-2.62286e-10	0.000150357	-1.33508	-2.62286e-10
127062016	chr9:127062016:G:T	1.52499e-06	-1.31366	-2.62286e-10	0.000151491	-1.32742	-2.62286e-10	0.000151514	-1.32741	-2.62286e-10
127062148	chr9:127062148:A:C	1.67961e-06	-1.34355e-10	-1.21709	0.000169115	-1.34355e-10	-1.21737	0.000169138	-1.34355e-10	-1.21737
127062184	chr9:127062184:G:A	3.58566e-06	-1.34355e-10	-0.458703	0.000344426	-1.34355e-10	-0.50607	0.00034447	-1.34355e-10	-0.506079
127062399	chr9:127062399:A:G	1.99322e-06	-1.34355e-10	-1.04589	0.000196856	-1.34355e-10	-1.06548	0.000196881	-1.34355e-10	-1.06549
127062401	chr9:127062401:G:C	1.67491e-06	-1.34355e-10	-1.21989	0.000168798	-1.34355e-10	-1.21924	0.000168821	-1.34355e-10	-1.21925
127063185	chr9:127063185:A:G	2.47138e-06	0.26285	-1.09372	0.000126263	-0.512487	-0.997098	0.000126268	-0.512581	-0.997096
127063982	chr9:127063982:G:A	5.87193e-07	-1.18134	-1.08671	4.73515e-05	-1.49688	-0.993477	4.73572e-05	-1.49689	-0.993476
127064205	chr9:127064205:T:C	5.07994e-07	-1.62842	-0.784511	5.10135e-05	-1.65044	-0.765417	5.10203e-05	-1.65045	-0.765417
127064470	chr9:127064470:A:T	1.70085e-06	-1.34355e-10	-1.20452	0.000170055	-1.34355e-10	-1.21183	0.000170078	-1.34355e-10	-1.21183
127064595	chr9:127064595:A:T	1.71446e-06	-1.34355e-10	-1.19655	0.000172126	-1.34355e-10	-1.19973	0.000172149	-1.34355e-10	-1.19973
127064947	chr9:127064947:T:C	3.61768e-06	-0.449814	-2.62286e-10	0.000495097	-0.143197	-2.62286e-10	0.000495178	-0.143169	-2.62286e-10
127065094	chr9:127065094:C:T	2.28148e-06	-1.34355e-10	-0.910822	0.000218146	-1.34355e-10	-0.962784	0.000218181	-1.34355e-10	-0.96276
127065509	chr9:127065509:C:T	1.69101e-06	-1.34355e-10	-1.21032	0.000168752	-1.34355e-10	-1.21952	0.000168775	-1.34355e-10	-1.21952
127065765	chr9:127065765:C:T	1.08288e-06	-1.65602	-2.62286e-10	0.000111782	-1.6314	-2.62286e-10	0.000111798	-1.63139	-2.62286e-10
127065888	chr9:127065888:G:A	1.90764e-06	-1.34355e-10	-1.08978	0.0001807	-1.34355e-10	-1.15111	0.000180721	-1.34355e-10	-1.15113
127066219	chr9:127066219:C:T	1.10503e-06	-1.63577	-2.62286e-10	0.000109171	-1.65504	-2.62286e-10	0.000109186	-1.65503	-2.62286e-10
127066648	chr9:127066648:A:C	4.3011e-06	-1.34355e-10	-0.276776	0.000381779	-1.34355e-10	-0.40311	0.000381832	-1.34355e-10	-0.403105
127068715	chr9:127068715:T:TG	3.16981e-06	-1.34355e-10	-0.581973	0.000325078	-1.34355e-10	-0.563884	0.00032513	-1.34355e-10	-0.563862
127069693	chr9:127069693:C:G	1.70898e-06	-1.34355e-10	-1.19975	0.000171873	-1.34355e-10	-1.20119	0.000171897	-1.34355e-10	-1.20119
127069787	chr9:127069787:A:G	2.86265e-06	-0.683899	-2.62286e-10	0.000376245	-0.41771	-2.62286e-10	0.000376306	-0.417685	-2.62286e-10
127069856	chr9:127069856:A:G	4.26455e-06	0.620836	-0.906146	0.000225593	-0.213252	-0.715967	0.000225598	-0.213357	-0.715973
127070271	chr9:127070271:C:T	2.42487e-06	-1.34355e-10	-0.849868	0.00025857	-1.34355e-10	-0.792783	0.000258604	-1.34355e-10	-0.79279
127070750	chr9:127070750:G:A	1.00014e-06	-1.03398	-0.701524	0.000204036	-0.373999	-0.655654	0.000204035	-0.374202	-0.655594
127070932	chr9:127070932:A:G	2.50954e-06	0.398536	-1.21408	0.000123662	-0.341522	-1.18888	0.000123669	-0.341621	-1.18885
127071454	chr9:127071454:A:G	1.08649e-06	-1.65269	-2.62286e-10	0.000109022	-1.6564	-2.62286e-10	0.000109037	-1.6564	-2.62286e-10
127072835	chr9:127072835:G:A	9.68853e-07	-1.03038	-0.736905	0.00019782	-0.368543	-0.692051	0.000197818	-0.368747	-0.691993
127072985	chr9:127072985:G:A	3.5938e-06	-1.34355e-10	-0.456437	0.000345301	-1.34355e-10	-0.503535	0.000345345	-1.34355e-10	-0.503543
127073802	chr9:127073802:G:A	4.6511e-06	0.763054	-0.961597	0.000235566	-0.0987154	-0.787244	0.000235571	-0.098825	-0.78725
127073872	chr9:127073872:T:G	2.87774e-06	-1.34355e-10	-0.67864	0.0002803	-1.34355e-10	-0.712089	0.000280337	-1.34355e-10	-0.712093
127074332	chr9:127074332:A:C	1.52775e-05	1.72628	-0.735548	0.000757272	0.999866	-0.718095	0.000757324	0.999737	-0.718033
127074385	chr9:127074385:A:G	4.82552e-06	0.732858	-0.894585	0.000250323	-0.124167	-0.70103	0.000250329	-0.124276	-0.701037
127074553	chr9:127074553:C:T	2.19053e-06	-1.34355e-10	-0.951502	0.000191559	-1.34355e-10	-1.09276	0.000191578	-1.34355e-10	-1.09279
127075285	chr9:127075285:T:C	4.42326e-06	0.767931	-1.0167	0.000247146	0.0220307	-0.860003	0.000247152	0.0219237	-0.860008
127075300	chr9:127075300:A:G	5.93443e-06	-1.34355e-10	0.0451249	0.000635441	-1.34355e-10	0.106369	0.000635501	-1.34355e-10	0.106327
127076001	chr9:127076001:A:G	2.74407e-06	-0.726203	-2.62286e-10	0.000360259	-0.461127	-2.62286e-10	0.000360317	-0.461103	-2.62286e-10
127076435	chr9:127076435:A:G	2.67537e-06	-0.75156	-2.62286e-10	0.000350264	-0.489262	-2.62286e-10	0.000350321	-0.489238	-2.62286e-10
127078100	chr9:127078100:CAAGCAA:C	2.95877e-06	-0.650874	-2.62286e-10	0.000396261	-0.365877	-2.62286e-10	0.000396326	-0.36585	-2.62286e-10
127078333	chr9:127078333:G:A	2.59616e-06	-1.34355e-10	-0.781612	0.00030454	-1.34355e-10	-0.629147	0.000304582	-1.34355e-10	-0.629145
127079711	chr9:127079711:G:A	2.64009e-06	-1.34355e-10	-0.764834	0.000241956	-1.34355e-10	-0.859195	0.000241986	-1.34355e-10	-0.859206
127079735	chr9:127079735:C:T	1.67491e-06	-1.34355e-10	-1.21989	0.000168798	-1.34355e-10	-1.21925	0.000168821	-1.34355e-10	-1.21925
127081251	chr9:127081251:C:T	1.77347e-06	-1.34355e-10	-1.16271	0.000172705	-1.34355e-10	-1.19636	0.000172727	-1.34355e-10	-1.19637
127081378	chr9:127081378:T:G	2.78288e-06	-1.34355e-10	-0.712158	0.000253754	-1.34355e-10	-0.811587	0.000253785	-1.34355e-10	-0.811598
127081638	chr9:127081638:G:A	1.25022e-05	-1.34355e-10	0.790255	0.0018551	-1.34355e-10	1.17774	0.00185411	-1.34355e-10	1.17707
127082262	chr9:127082262:G:A	4.87089e-06	0.784025	-0.936393	0.000247638	-0.0816582	-0.754323	0.000247643	-0.0817684	-0.754329
127082545	chr9:127082545:C:T	4.67269e-06	0.745898	-0.939809	0.000239075	-0.112327	-0.758844	0.00023908	-0.112436	-0.75885
127082647	chr9:127082647:A:G	3.30156e-06	0.676999	-1.21825	0.000146407	-0.161408	-1.20015	0.000146414	-0.161516	-1.20013
127082697	chr9:127082697:T:C	5.32874e-06	-1.34355e-10	-0.0625307	0.000565479	-1.34355e-10	-0.0102781	0.000565536	-1.34355e-10	-0.0103137
127083012	chr9:127083012:C:T	6.68269e-06	-1.34355e-10	0.163874	0.00058801	-1.34355e-10	0.0287929	0.000588097	-1.34355e-10	0.0288057
127083816	chr9:127083816:A:G	2.76203e-06	-0.719679	-2.62286e-10	0.000190881	-1.0963	-2.62286e-10	0.000190893	-1.09637	-2.62286e-10
127084024	chr9:127084024:C:T	3.00659e-06	0.583513	-1.21835	0.000135532	-0.238302	-1.20044	0.000135539	-0.238406	-1.20042
127084332	chr9:127084332:G:A	2.09064e-06	-1.34355e-10	-0.998175	0.000203594	-1.34355e-10	-1.03182	0.000203624	-1.34355e-10	-1.03181
127084429	chr9:127084429:C:T	3.89545e-06	-0.281828	-0.0940077	0.000115414	-1.55212	-0.0473036	0.000115434	-1.55213	-0.0472548
127085857	chr9:127085857:G:A	4.54747e-06	-0.149681	-0.071394	0.000122648	-1.51436	-0.0242779	0.000122669	-1.51437	-0.0242287
127085906	chr9:127085906:T:C	1.30975e-06	-1.46581	-2.62286e-10	0.000116342	-1.59141	-2.62286e-10	0.000116359	-1.5914	-2.62286e-10
127085993	chr9:127085993:T:A	1.0893e-06	-1.65011	-2.62286e-10	0.000142861	-1.38608	-2.62286e-10	0.000142877	-1.38611	-2.62286e-10
127086026	chr9:127086026:T:C	2.06758e-06	-1.34355e-10	-1.00927	0.000203816	-1.34355e-10	-1.03073	0.000203841	-1.34355e-10	-1.03075
127086202	chr9:127086202:C:T	1.22866e-06	-1.52972	-2.62286e-10	0.000153254	-1.31585	-2.62286e-10	0.000153282	-1.31581	-2.62286e-10
127086972	chr9:127086972:G:A	1.08948e-06	-1.64994	-2.62286e-10	0.000114822	-1.60457	-2.62286e-10	0.000114838	-1.60456	-2.62286e-10
127087076	chr9:127087076:C:T	2.7653e-06	-1.34355e-10	-0.718497	0.000252832	-1.34355e-10	-0.815226	0.000252863	-1.34355e-10	-0.815239
127087411	chr9:127087411:A:T	2.40745e-06	0.0915497	-0.948628	0.000169398	-0.243579	-0.972119	0.000169428	-0.243546	-0.972116
127087762	chr9:127087762:G:A	1.75887e-06	-1.34355e-10	-1.17098	0.000175589	-1.34355e-10	-1.1798	0.000175614	-1.34355e-10	-1.1798
127087796	chr9:127087796:C:T	4.16098e-06	-0.309896	-2.62286e-10	0.00061567	0.0747612	-2.62286e-10	0.000615725	0.0747133	-2.62286e-10
127089014	chr9:127089014:A:C	2.02545e-06	-1.34355e-10	-1.02985	0.000199138	-1.34355e-10	-1.05395	0.000199168	-1.34355e-10	-1.05394
127089428	chr9:127089428:G:A	3.77865e-06	-1.34355e-10	-0.40628	0.00036271	-1.34355e-10	-0.454347	0.000362756	-1.34355e-10	-0.454356
127089683	chr9:127089683:A:G	1.74727e-06	-1.34355e-10	-1.17759	0.000176926	-1.34355e-10	-1.17222	0.000176949	-1.34355e-10	-1.17222
127089889	chr9:127089889:G:A	1.82911e-06	-1.34355e-10	-1.13182	0.00018245	-1.34355e-10	-1.14147	0.000182474	-1.34355e-10	-1.14148
127089914	chr9:127089914:G:C	3.57233e-06	-0.462428	-2.62286e-10	0.000290603	-0.675994	-2.62286e-10	0.000290655	-0.675949	-2.62286e-10
127090459	chr9:127090459:G:A	4.25469e-06	-1.34355e-10	-0.287625	0.000406873	-1.34355e-10	-0.339449	0.000406925	-1.34355e-10	-0.339458
127090658	chr9:127090658:G:A	7.26984e-06	0.248088	-2.62286e-10	0.00148932	0.958123	-2.62286e-10	0.00148975	0.958274	-2.62286e-10
127090770	chr9:127090770:G:A	5.11528e-05	-1.34355e-10	2.19917	0.00905785	-1.34355e-10	2.76344	0.00905095	-1.34355e-10	2.76254
127091920	chr9:127091920:G:A	4.23069e-06	0.883523	-1.1768	0.000189519	-0.00485807	-1.0986	0.000189523	-0.00497099	-1.0986
127092269	chr9:127092269:G:A	1.70041e-06	-1.34355e-10	-1.20478	0.000168906	-1.34355e-10	-1.21861	0.000168929	-1.34355e-10	-1.21861
127092494	chr9:127092494:C:T	1.28149e-05	1.7062	-0.891241	0.000628235	0.968964	-0.874001	0.000628273	0.968836	-0.873948
127092826	chr9:127092826:T:G	1.42281e-06	-0.878559	-0.504452	0.000585442	0.505394	-0.480978	0.000585503	0.505298	-0.480914
127092847	chr9:127092847:C:A	4.15187e-05	-1.34355e-10	1.9905	0.00720895	-1.34355e-10	2.53513	0.00720365	-1.34355e-10	2.53426
127094157	chr9:127094157:C:T	1.67497e-06	-1.34355e-10	-1.21985	0.000168738	-1.34355e-10	-1.2196	0.000168761	-1.34355e-10	-1.2196
127094392	chr9:127094392:GC:G	5.93992e-06	-1.34355e-10	0.0460503	0.000634295	-1.34355e-10	0.104564	0.000634357	-1.34355e-10	0.104526
127095136	chr9:127095136:C:T	2.80222e-06	-0.705235	-2.62286e-10	0.000221204	-0.948867	-2.62286e-10	0.000221221	-0.948923	-2.62286e-10
127095328	chr9:127095328:G:A	2.25331e-06	-1.34355e-10	-0.923245	0.0002214	-1.34355e-10	-0.947977	0.000221427	-1.34355e-10	-0.947992
127095636	chr9:127095636:G:A	1.86873e-06	-1.34355e-10	-1.11039	0.000181686	-1.34355e-10	-1.14567	0.00018171	-1.34355e-10	-1.14568
127096074	chr9:127096074:A:G	2.34029e-06	-0.885372	-2.62286e-10	0.000291298	-0.673605	-2.62286e-10	0.000291343	-0.673586	-2.62286e-10
127096239	chr9:127096239:T:C	2.45762e-05	2.08007	-0.613939	0.0010645	1.20868	-0.58637	0.0010646	1.20856	-0.5863
127096304	chr9:127096304:C:T	1.68002e-06	-1.34355e-10	-1.21684	0.000168843	-1.34355e-10	-1.21898	0.000168866	-1.34355e-10	-1.21898
127096424	chr9:127096424:C:T	2.42307e-06	-1.34355e-10	-0.850612	0.00023753	-1.34355e-10	-0.877658	0.000237561	-1.34355e-10	-0.877661
127096772	chr9:127096772:A:G	2.21297e-06	-0.941309	-2.62286e-10	0.000274879	-0.73162	-2.62286e-10	0.000274921	-0.731602	-2.62286e-10
127096794	chr9:127096794:T:C	3.45997e-06	-1.34355e-10	-0.494386	0.000332649	-1.34355e-10	-0.540862	0.000332692	-1.34355e-10	-0.54087
127096905	chr9:127096905:G:A	2.43714e-06	-1.34355e-10	-0.84482	0.000223577	-1.34355e-10	-0.938196	0.000223599	-1.34355e-10	-0.938234
127097395	chr9:127097395:C:T	3.95138e-06	-0.204274	-0.157306	0.000110142	-1.53586	-0.11032	0.000110161	-1.53587	-0.110272
127097792	chr9:127097792:C:T	4.44351e-07	-1.62242	-0.924364	4.37494e-05	-1.65326	-0.916214	4.37553e-05	-1.65326	-0.916215
127099419	chr9:127099419:C:T	5.4054e-06	-1.34355e-10	-0.0482468	0.000557324	-1.34355e-10	-0.0248038	0.000557417	-1.34355e-10	-0.0247735
127099897	chr9:127099897:A:G	1.71496e-06	-1.34355e-10	-1.19626	0.000169446	-1.34355e-10	-1.21542	0.000169469	-1.34355e-10	-1.21542
127100007	chr9:127100007:G:A	2.27019e-06	-1.34355e-10	-0.915782	0.000238092	-1.34355e-10	-0.875294	0.000238121	-1.34355e-10	-0.875306
127100384	chr9:127100384:G:A	4.53852e-07	-1.6176	-0.908034	4.44418e-05	-1.65461	-0.899156	4.44477e-05	-1.65462	-0.899158
127100581	chr9:127100581:C:T	4.20731e-06	0.921102	-1.21992	0.000176284	0.0337752	-1.20963	0.00017629	0.0336626	-1.20962
127100717	chr9:127100717:A:G	3.21367e-07	-1.65321	-1.21761	4.21629e-05	-1.38849	-1.21792	4.21702e-05	-1.38845	-1.21792
127100889	chr9:127100889:G:A	5.06914e-06	1.05242	-1.1649	0.000275179	0.355706	-1.08623	0.000275172	0.355544	-1.08624
127100988	chr9:127100988:T:C	2.04745e-06	-1.01905	-2.62286e-10	0.000251936	-0.818776	-2.62286e-10	0.000251975	-0.818758	-2.62286e-10
127100999	chr9:127100999:C:A	1.74685e-06	-1.34355e-10	-1.17783	0.000174492	-1.34355e-10	-1.18607	0.000174517	-1.34355e-10	-1.18607
127101128	chr9:127101128:T:C	3.26201e-06	-0.553302	-2.62286e-10	0.000128919	-1.48877	-2.62286e-10	0.000128939	-1.48874	-2.62286e-10
127101235	chr9:127101235:T:C	4.15286e-07	-1.65381	-0.960622	4.70837e-05	-1.63779	-0.858236	4.7089e-05	-1.6378	-0.858251
127101266	chr9:127101266:T:C	3.45968e-05	1.60398	0.204132	0.00210313	1.04526	0.257972	0.00210336	1.04512	0.258082
127101393	chr9:127101393:A:G	1.80505e-06	-1.34355e-10	-1.14506	0.000174813	-1.34355e-10	-1.18423	0.000174835	-1.34355e-10	-1.18424
127103411	chr9:127103411:C:T	1.48708e-06	-1.33883	-2.62286e-10	0.000131155	-1.47157	-2.62286e-10	0.000131169	-1.4716	-2.62286e-10
127103572	chr9:127103572:A:G	7.3646e-06	1.20188	-0.940841	0.00034648	0.260317	-0.760443	0.000346483	0.260197	-0.76045
127104248	chr9:127104248:G:A	6.56619e-06	-1.34355e-10	0.146288	0.000632804	-1.34355e-10	0.102211	0.000632888	-1.34355e-10	0.102207
127104641	chr9:127104641:A:G	1.43911e-05	1.72677	-0.795802	0.000706563	0.989031	-0.776569	0.000706611	0.988902	-0.776509
127104704	chr9:127104704:C:T	2.66416e-06	-1.34355e-10	-0.755756	0.000258343	-1.34355e-10	-0.793664	0.000258376	-1.34355e-10	-0.79367
127104989	chr9:127104989:C:T	1.74317e-06	-1.34355e-10	-1.17994	0.000170896	-1.34355e-10	-1.2069	0.000170918	-1.34355e-10	-1.2069
127105694	chr9:127105694:C:T	2.41893e-06	-1.34355e-10	-0.85232	0.000223843	-1.34355e-10	-0.937007	0.000223871	-1.34355e-10	-0.937016
127106111	chr9:127106111:C:G	1.94755e-06	-1.34355e-10	-1.06907	0.000200264	-1.34355e-10	-1.04832	0.000200293	-1.34355e-10	-1.0483
127106256	chr9:127106256:G:T	7.11148e-06	1.18903	-0.962969	0.000332226	0.246894	-0.789029	0.00033223	0.246775	-0.789035
127106258	chr9:127106258:CA:C	7.04616e-06	1.17709	-0.960251	0.000330156	0.237126	-0.785511	0.00033016	0.237007	-0.785518
127106558	chr9:127106558:A:G	4.20811e-06	-1.34355e-10	-0.298633	0.000401509	-1.34355e-10	-0.352721	0.00040156	-1.34355e-10	-0.35273
127109315	chr9:127109315:C:T	8.05817e-06	-1.34355e-10	0.35104	0.000771878	-1.34355e-10	0.300875	0.000771932	-1.34355e-10	0.30081
127109692	chr9:127109692:A:C	1.41951e-06	-1.38533	-2.62286e-10	0.000125707	-1.51399	-2.62286e-10	0.000125722	-1.51401	-2.62286e-10
127109955	chr9:127109955:C:T	1.77171e-06	-1.34355e-10	-1.1637	0.000172861	-1.34355e-10	-1.19546	0.000172883	-1.34355e-10	-1.19547
127110083	chr9:127110083:A:T	2.05081e-06	-1.34355e-10	-1.01741	0.00019514	-1.34355e-10	-1.07423	0.000195167	-1.34355e-10	-1.07423
127110196	chr9:127110196:C:T	1.67516e-06	-1.34355e-10	-1.21974	0.000170175	-1.34355e-10	-1.21112	0.000170199	-1.34355e-10	-1.21112
127110197	chr9:127110197:G:A	5.43136e-05	-1.34355e-10	2.25913	0.00966147	-1.34355e-10	2.82795	0.00965405	-1.34355e-10	2.82705
127110285	chr9:127110285:C:T	1.08783e-06	-1.65146	-2.62286e-10	0.000114203	-1.60998	-2.62286e-10	0.000114219	-1.60997	-2.62286e-10
127110445	chr9:127110445:T:G	4.34412e-06	-0.0907501	-0.176072	0.000111804	-1.50137	-0.129833	0.000111824	-1.50138	-0.129786
127111012	chr9:127111012:A:G	1.85158e-06	-1.34355e-10	-1.11961	0.000186645	-1.34355e-10	-1.11874	0.000186671	-1.34355e-10	-1.11874
127111302	chr9:127111302:A:C	4.16021e-05	1.70114	0.291365	0.00251963	1.13522	0.348693	0.00251991	1.13509	0.348807
127111805	chr9:127111805:G:A	1.78654e-06	-1.34355e-10	-1.15537	0.000180024	-1.34355e-10	-1.15486	0.000180049	-1.34355e-10	-1.15486
127112061	chr9:127112061:T:C	1.54902e-06	-1.29802	-2.62286e-10	0.000130734	-1.47479	-2.62286e-10	0.000130751	-1.47479	-2.62286e-10
127112221	chr9:127112221:T:C	2.17319e-06	-1.34355e-10	-0.959448	0.00021572	-1.34355e-10	-0.973971	0.000215753	-1.34355e-10	-0.973955
127112344	chr9:127112344:G:A	1.78829e-06	-1.34355e-10	-1.15439	0.000178281	-1.34355e-10	-1.16459	0.000178306	-1.34355e-10	-1.16458
127112520	chr9:127112520:TC:T	2.20458e-06	-0.945107	-2.62286e-10	0.000274083	-0.734519	-2.62286e-10	0.000274126	-0.7345	-2.62286e-10
127113805	chr9:127113805:G:A	1.00178e-05	-1.34355e-10	0.568717	0.000957598	-1.34355e-10	0.516478	0.000957667	-1.34355e-10	0.516414
127114693	chr9:127114693:G:A	1.88728e-06	-1.34355e-10	-1.10051	0.000190313	-1.34355e-10	-1.09928	0.000190341	-1.34355e-10	-1.09927
127114699	chr9:127114699:C:T	2.15667e-06	-0.967079	-2.62286e-10	0.000267266	-0.759706	-2.62286e-10	0.000267307	-0.759688	-2.62286e-10
127114776	chr9:127114776:G:A	2.66388e-06	-1.34355e-10	-0.755862	0.000278529	-1.34355e-10	-0.718428	0.000278557	-1.34355e-10	-0.718465
127114795	chr9:127114795:C:T	2.18181e-06	-0.95549	-2.62286e-10	0.00027078	-0.746644	-2.62286e-10	0.000270822	-0.746626	-2.62286e-10
127115610	chr9:127115610:C:A	2.12244e-06	-0.983078	-2.62286e-10	0.000262458	-0.77786	-2.62286e-10	0.000262499	-0.777841	-2.62286e-10
127115700	chr9:127115700:T:G	2.00991e-06	-1.03755	-2.62286e-10	0.000246724	-0.839682	-2.62286e-10	0.000246761	-0.839665	-2.62286e-10
127116868	chr9:127116868:A:AG	2.08189e-06	-1.34355e-10	-1.00237	0.000205345	-1.34355e-10	-1.02326	0.000205371	-1.34355e-10	-1.02327
127117030	chr9:127117030:AC:A	1.10932e-06	-1.6319	-2.62286e-10	0.000119406	-1.56542	-2.62286e-10	0.000119424	-1.56541	-2.62286e-10
127117120	chr9:127117120:C:T	2.13103e-06	-1.34355e-10	-0.97904	0.000206513	-1.34355e-10	-1.01759	0.000206541	-1.34355e-10	-1.01759
127118568	chr9:127118568:C:A	8.22237e-07	-1.60877	-0.322605	8.0914e-05	-1.6558	-0.298768	8.09254e-05	-1.6558	-0.298762
127118750	chr9:127118750:A:G	4.47466e-06	-1.34355e-10	-0.237216	0.000427235	-1.34355e-10	-0.290616	0.000427289	-1.34355e-10	-0.290626
127119072	chr9:127119072:GAC:G	2.34152e-06	-1.34355e-10	-0.884845	0.000222718	-1.34355e-10	-0.942045	0.000222753	-1.34355e-10	-0.942022
127119081	chr9:127119081:T:C	1.86194e-06	-1.34355e-10	-1.11403	0.00018909	-1.34355e-10	-1.10573	0.000189115	-1.34355e-10	-1.10573
127119145	chr9:127119145:C:T	2.46625e-06	-1.34355e-10	-0.832948	0.000241649	-1.34355e-10	-0.860466	0.000241681	-1.34355e-10	-0.860469
127119668	chr9:127119668:GA:G	1.67489e-06	-1.34355e-10	-1.2199	0.000168807	-1.34355e-10	-1.2192	0.00016883	-1.34355e-10	-1.2192
127120077	chr9:127120077:T:C	1.26715e-06	-1.49887	-2.62286e-10	0.000142068	-1.39165	-2.62286e-10	0.00014209	-1.39163	-2.62286e-10
127120146	chr9:127120146:C:T	1.5418e-06	-1.34822	0.0455212	0.000227855	-0.834591	-0.0846504	0.000227857	-0.834756	-0.0846104
127121525	chr9:127121525:C:G	1.8535e-06	-1.34355e-10	-1.11857	0.000177109	-1.34355e-10	-1.17119	0.000177131	-1.34355e-10	-1.1712
127121527	chr9:127121527:A:G	3.55757e-07	-1.61019	-1.15896	4.59626e-05	-1.41258	-1.10755	4.59718e-05	-1.41252	-1.10754
127121623	chr9:127121623:T:C	1.73007e-06	-1.34355e-10	-1.18748	0.000173611	-1.34355e-10	-1.19114	0.000173634	-1.34355e-10	-1.19114
127122184	chr9:127122184:C:T	2.88438e-05	-1.34355e-10	1.62625	0.00482987	-1.34355e-10	2.13462	0.00482655	-1.34355e-10	2.1338
127122342	chr9:127122342:G:A	2.79708e-06	-1.34355e-10	-0.70707	0.000292725	-1.34355e-10	-0.668718	0.000292753	-1.34355e-10	-0.668759
127122826	chr9:127122826:G:A	5.28845e-06	-0.0701214	-2.62286e-10	0.000358364	-0.466403	-2.62286e-10	0.000358393	-0.466458	-2.62286e-10
127122859	chr9:127122859:C:T	1.78103e-06	-1.15845	-2.62286e-10	0.00021477	-0.978382	-2.62286e-10	0.000214803	-0.978366	-2.62286e-10
127124485	chr9:127124485:T:C	1.71072e-06	-1.34355e-10	-1.19873	0.000169227	-1.34355e-10	-1.21671	0.00016925	-1.34355e-10	-1.21671
127124545	chr9:127124545:T:C	1.82697e-06	-1.13299	-2.62286e-10	0.000127859	-1.49702	-2.62286e-10	0.000127872	-1.49706	-2.62286e-10
127124729	chr9:127124729:A:G	2.30661e-06	-1.34355e-10	-0.899869	0.00022618	-1.34355e-10	-0.926619	0.000226207	-1.34355e-10	-0.926634
127124759	chr9:127124759:A:G	5.97001e-06	1.26641	-1.21531	0.000283363	0.486371	-1.18759	0.000283375	0.486255	-1.18757
127124899	chr9:127124899:G:A	1.78145e-06	-1.34355e-10	-1.15822	0.000172538	-1.34355e-10	-1.19733	0.00017256	-1.34355e-10	-1.19734
127125069	chr9:127125069:T:G	2.00401e-06	-1.0405	-2.62286e-10	0.000245663	-0.843991	-2.62286e-10	0.0002457	-0.843974	-2.62286e-10
127125253	chr9:127125253:C:T	3.12633e-06	-1.34355e-10	-0.595787	0.000304251	-1.34355e-10	-0.630097	0.000304292	-1.34355e-10	-0.630098
127125337	chr9:127125337:G:A	1.67491e-06	-1.34355e-10	-1.21989	0.000169851	-1.34355e-10	-1.21303	0.000169875	-1.34355e-10	-1.21303
127125854	chr9:127125854:T:C	7.34422e-06	-1.34355e-10	0.258268	0.000790524	-1.34355e-10	0.324746	0.000790596	-1.34355e-10	0.324701
127126678	chr9:127126678:T:A	5.30416e-06	-0.0671555	-2.62286e-10	0.00101307	0.572787	-2.62286e-10	0.00101335	0.572926	-2.62286e-10
127126862	chr9:127126862:T:C	6.0408e-06	-1.34355e-10	0.0628898	0.000577821	-1.34355e-10	0.0113127	0.000577896	-1.34355e-10	0.0113067
127127614	chr9:127127614:GT:G	2.87897e-06	-1.34355e-10	-0.678212	0.000278332	-1.34355e-10	-0.719137	0.000278368	-1.34355e-10	-0.719143
127127837	chr9:127127837:G:C	8.23768e-07	-1.54011	-0.389406	7.62033e-05	-1.6502	-0.364341	7.62143e-05	-1.6502	-0.364335
127127913	chr9:127127913:A:C	1.67651e-06	-1.34355e-10	-1.21893	0.000168683	-1.34355e-10	-1.21993	0.000168706	-1.34355e-10	-1.21993
127128583	chr9:127128583:G:A	9.42311e-06	1.561	-1.05348	0.000463425	0.837002	-1.04631	0.000463446	0.836877	-1.04627
127129174	chr9:127129174:A:G	2.27029e-06	-1.34355e-10	-0.915737	0.000208706	-1.34355e-10	-1.00703	0.000208731	-1.34355e-10	-1.00704
127129470	chr9:127129470:G:A	4.57746e-07	-1.49728	-1.0198	5.46728e-05	-1.25361	-1.09298	5.46804e-05	-1.2536	-1.09299
127130875	chr9:127130875:G:A	9.53123e-06	0.518928	-2.62286e-10	0.00205558	1.28036	-2.62286e-10	0.00205618	1.28052	-2.62286e-10
127131130	chr9:127131130:G:A	3.23461e-05	-1.34355e-10	1.74085	0.00545454	-1.34355e-10	2.25625	0.00545071	-1.34355e-10	2.25541
127131433	chr9:127131433:C:T	2.78779e-06	-1.34355e-10	-0.710396	0.000269475	-1.34355e-10	-0.751475	0.00026951	-1.34355e-10	-0.751481
127132404	chr9:127132404:A:G	2.54437e-06	-1.34355e-10	-0.801765	0.000229541	-1.34355e-10	-0.911871	0.000229569	-1.34355e-10	-0.911884
127132496	chr9:127132496:C:T	3.06102e-06	-0.616897	-2.62286e-10	0.000238584	-0.87323	-2.62286e-10	0.000238602	-0.873289	-2.62286e-10
127133075	chr9:127133075:T:G	1.78446e-06	-1.34355e-10	-1.15653	0.000179227	-1.34355e-10	-1.1593	0.000179252	-1.34355e-10	-1.15929
127133097	chr9:127133097:G:C	1.27423e-06	-1.4933	-2.62286e-10	0.000225316	-0.930446	-2.62286e-10	0.000225336	-0.930493	-2.62286e-10
127133477	chr9:127133477:T:C	8.71358e-06	1.40448	-0.975247	0.000433835	0.693933	-0.969221	0.000433859	0.693812	-0.96918
127135451	chr9:127135451:C:T	1.63021e-05	-1.34355e-10	1.05565	0.0025822	-1.34355e-10	1.50844	0.00258064	-1.34355e-10	1.5077
127135471	chr9:127135471:CAT:C	1.75321e-06	-1.34355e-10	-1.1742	0.000177645	-1.34355e-10	-1.16816	0.000177667	-1.34355e-10	-1.16818
127135859	chr9:127135859:A:G	1.68315e-06	-1.34355e-10	-1.21498	0.000169914	-1.34355e-10	-1.21266	0.000169937	-1.34355e-10	-1.21266
127136403	chr9:127136403:T:G	1.75877e-06	-1.34355e-10	-1.17103	0.000176747	-1.34355e-10	-1.17323	0.000176772	-1.34355e-10	-1.17323
127136440	chr9:127136440:A:G	7.00814e-06	1.25438	-1.04295	0.000357648	0.568503	-1.0369	0.000357667	0.568385	-1.03687
127136793	chr9:127136793:C:T	4.02402e-06	-0.136537	-0.206827	0.000106832	-1.51885	-0.157837	0.000106851	-1.51886	-0.157791
127137057	chr9:127137057:A:T	1.91621e-06	-1.34355e-10	-1.0853	0.000189269	-1.34355e-10	-1.10478	0.000189293	-1.34355e-10	-1.10479
127137216	chr9:127137216:G:A	2.27016e-05	-1.34355e-10	1.38679	0.00369961	-1.34355e-10	1.86803	0.0036972	-1.34355e-10	1.86724
127137231	chr9:127137231:T:C	1.35328e-06	-1.01902	-0.414093	0.000507437	0.274427	-0.393005	0.000507495	0.274337	-0.392937
127137541	chr9:127137541:G:A	2.12671e-05	-1.34355e-10	1.32152	0.00345074	-1.34355e-10	1.79839	0.00344853	-1.34355e-10	1.79762
127138312	chr9:127138312:T:C	2.04444e-06	-1.02052	-2.62286e-10	0.000251037	-0.822351	-2.62286e-10	0.000251075	-0.822333	-2.62286e-10
127138784	chr9:127138784:G:A	1.88903e-06	-1.34355e-10	-1.09958	0.00018061	-1.34355e-10	-1.15161	0.000180633	-1.34355e-10	-1.15162
127138791	chr9:127138791:A:G	4.6622e-06	0.867626	-1.06379	0.000225284	-0.017239	-0.913349	0.000225289	-0.0173496	-0.913352
127139264	chr9:127139264:C:G	2.23102e-06	-1.34355e-10	-0.933187	0.000217713	-1.34355e-10	-0.964773	0.000217747	-1.34355e-10	-0.964754
127139886	chr9:127139886:C:T	2.13302e-06	-1.34355e-10	-0.978108	0.000235786	-1.34355e-10	-0.885028	0.000235814	-1.34355e-10	-0.885045
127140023	chr9:127140023:A:C	3.48881e-06	0.729381	-1.21547	0.000151254	-0.111112	-1.21788	0.00015126	-0.111218	-1.21787
127140090	chr9:127140090:C:A	3.27055e-06	-1.34355e-10	-0.550688	0.000374882	-1.34355e-10	-0.421339	0.000374921	-1.34355e-10	-0.421372
127140808	chr9:127140808:G:A	1.71655e-06	-1.34355e-10	-1.19533	0.000169749	-1.34355e-10	-1.21363	0.000169772	-1.34355e-10	-1.21363
127140851	chr9:127140851:C:G	1.67863e-06	-1.34355e-10	-1.21767	0.000169634	-1.34355e-10	-1.21431	0.000169657	-1.34355e-10	-1.21431
127140903	chr9:127140903:C:T	5.17395e-06	1.06446	-1.15647	0.000224079	0.165551	-1.1015	0.000224092	0.165437	-1.10147
127142472	chr9:127142472:G:A	2.95321e-06	-1.34355e-10	-0.652755	0.000277653	-1.34355e-10	-0.72158	0.0002777	-1.34355e-10	-0.721546
127142805	chr9:127142805:A:G	7.02632e-06	-1.34355e-10	0.214016	0.000667768	-1.34355e-10	0.15599	0.000667855	-1.34355e-10	0.155984
127142880	chr9:127142880:A:G	1.23637e-05	0.457935	0.321187	0.000742592	-0.0815282	0.343725	0.000742693	-0.0816392	0.343835
127142921	chr9:127142921:T:C	1.5197e-06	-1.31713	-2.62286e-10	0.000179559	-1.15745	-2.62286e-10	0.000179576	-1.15749	-2.62286e-10
127143402	chr9:127143402:A:G	4.53418e-06	-1.34355e-10	-0.224002	0.00042947	-1.34355e-10	-0.285398	0.000429527	-1.34355e-10	-0.285403
127143423	chr9:127143423:T:A	3.14468e-06	-1.34355e-10	-0.589933	0.000374265	-1.34355e-10	-0.422987	0.000374325	-1.34355e-10	-0.422963
127143520	chr9:127143520:C:T	1.83396e-06	-1.34355e-10	-1.12917	0.000176482	-1.34355e-10	-1.17473	0.000176505	-1.34355e-10	-1.17474
127143770	chr9:127143770:A:T	2.3389e-06	-1.34355e-10	-0.885967	0.000225759	-1.34355e-10	-0.928483	0.000225793	-1.34355e-10	-0.92847
127143841	chr9:127143841:A:G	4.5151e-06	-1.34355e-10	-0.22822	0.000427714	-1.34355e-10	-0.289495	0.000427771	-1.34355e-10	-0.289499
127144222	chr9:127144222:A:G	7.98122e-06	-1.34355e-10	0.341445	0.000765693	-1.34355e-10	0.292831	0.000765747	-1.34355e-10	0.292766
127144615	chr9:127144615:G:A	5.637e-07	-1.48962	-0.819255	4.93133e-05	-1.64651	-0.803244	4.93204e-05	-1.64651	-0.803238
127144703	chr9:127144703:A:G	1.77688e-06	-1.34355e-10	-1.16079	0.000191656	-1.34355e-10	-1.09225	0.000191664	-1.34355e-10	-1.09235
127145070	chr9:127145070:G:A	1.79859e-06	-1.34355e-10	-1.14864	0.000177823	-1.34355e-10	-1.16716	0.000177846	-1.34355e-10	-1.16717
127145703	chr9:127145703:T:G	5.32353e-06	-1.34355e-10	-0.0635095	0.000494732	-1.34355e-10	-0.143935	0.000494793	-1.34355e-10	-0.143947
127145955	chr9:127145955:T:C	4.24384e-06	0.918459	-1.20864	0.000182126	0.0326258	-1.17588	0.000182136	0.0325151	-1.17585
127146417	chr9:127146417:T:A	1.8346e-06	-1.34355e-10	-1.12882	0.000176546	-1.34355e-10	-1.17437	0.000176569	-1.34355e-10	-1.17437
127146535	chr9:127146535:C:G	4.28387e-06	-1.34355e-10	-0.280789	0.000407188	-1.34355e-10	-0.338676	0.000407239	-1.34355e-10	-0.338687
127146863	chr9:127146863:G:T	6.61262e-06	-1.34355e-10	0.153333	0.000628145	-1.34355e-10	0.0948199	0.000628226	-1.34355e-10	0.0948132
127147185	chr9:127147185:A:C	2.66471e-05	-1.34355e-10	1.54704	0.00441526	-1.34355e-10	2.04487	0.00441228	-1.34355e-10	2.04406
127147471	chr9:127147471:T:G	5.3734e-07	-1.65452	-0.702254	5.72891e-05	-1.61505	-0.684791	5.72971e-05	-1.61505	-0.684783
127147849	chr9:127147849:T:G	8.49909e-06	-1.34355e-10	0.404313	0.000814613	-1.34355e-10	0.354763	0.00081467	-1.34355e-10	0.354697
127147928	chr9:127147928:A:G	2.40014e-06	-1.34355e-10	-0.86012	0.000219897	-1.34355e-10	-0.95479	0.000219925	-1.34355e-10	-0.9548
127147991	chr9:127147991:T:C	1.32285e-06	-1.15966	-0.296198	8.26231e-05	-1.53345	-0.400211	8.26341e-05	-1.53344	-0.400219
127149433	chr9:127149433:A:G	1.87292e-06	-1.34355e-10	-1.10815	0.000183196	-1.34355e-10	-1.1374	0.000183219	-1.34355e-10	-1.13741
127149544	chr9:127149544:TC:T	1.72918e-06	-1.34355e-10	-1.188	0.000170451	-1.34355e-10	-1.2095	0.000170474	-1.34355e-10	-1.2095
127150015	chr9:127150015:A:G	3.51283e-05	1.44876	0.374599	0.00216519	0.92057	0.411743	0.00216545	0.920438	0.411857
127150227	chr9:127150227:C:T	1.12394e-06	-1.15086	-0.467947	8.25446e-05	-1.4925	-0.442113	8.25569e-05	-1.49249	-0.442106
127151040	chr9:127151040:T:C	6.42079e-05	1.6672	0.759277	0.00388234	1.12235	0.793896	0.00388282	1.12221	0.79402
127151049	chr9:127151049:T:G	5.44992e-06	1.01866	-1.0587	8.53642e-05	-0.877601	-1.02342	8.53762e-05	-0.877607	-1.02341
127151279	chr9:127151279:A:G	1.64053e-06	-0.935871	-0.304756	0.000664201	0.447005	-0.29637	0.000664279	0.446916	-0.2963
127151318	chr9:127151318:C:A	8.64487e-06	1.26303	-0.841713	0.000418825	0.315125	-0.625622	0.000418827	0.315003	-0.625632
127151327	chr9:127151327:A:G	3.51421e-06	-0.478832	-2.62286e-10	0.000748304	0.269859	-2.62286e-10	0.000748391	0.269838	-2.62286e-10
127151984	chr9:127151984:C:T	4.06962e-07	-1.65323	-0.981447	4.28273e-05	-1.61877	-0.972001	4.28332e-05	-1.61878	-0.971997
127152904	chr9:127152904:C:T	1.08569e-05	1.4435	-0.79435	0.000514811	0.462679	-0.566831	0.000514811	0.462553	-0.566841
127152943	chr9:127152943:A:G	8.04424e-06	-1.34355e-10	0.34931	0.0011329	-1.34355e-10	0.684582	0.00113239	-1.34355e-10	0.683996
127153856	chr9:127153856:T:C	2.6452e-06	-1.34355e-10	-0.7629	0.000236211	-1.34355e-10	-0.883227	0.000236239	-1.34355e-10	-0.883241
127154241	chr9:127154241:GGCT:G	3.27598e-07	-1.64405	-1.20756	4.5159e-05	-1.31784	-1.21992	4.51672e-05	-1.31779	-1.21992
127154901	chr9:127154901:G:A	2.40353e-06	-0.858707	-2.62286e-10	0.000203997	-1.02984	-2.62286e-10	0.000204027	-1.02983	-2.62286e-10
127154970	chr9:127154970:G:A	2.23339e-06	-1.34355e-10	-0.932126	0.000228345	-1.34355e-10	-0.917094	0.000228368	-1.34355e-10	-0.917129
127155166	chr9:127155166:A:G	2.2946e-06	-1.34355e-10	-0.905089	0.000223348	-1.34355e-10	-0.939218	0.000223378	-1.34355e-10	-0.939223
127155362	chr9:127155362:C:T	1.6874e-06	-1.34355e-10	-1.21246	0.000169186	-1.34355e-10	-1.21695	0.000169209	-1.34355e-10	-1.21695
127155545	chr9:127155545:G:A	4.52407e-06	-0.156495	-0.0697387	0.000121487	-1.53043	-0.0177098	0.000121508	-1.53044	-0.0176598
127155751	chr9:127155751:A:G	4.08833e-07	-1.65409	-0.976009	4.31565e-05	-1.61484	-0.968279	4.31623e-05	-1.61484	-0.968275
127156449	chr9:127156449:T:C	3.97373e-06	-1.34355e-10	-0.355941	0.000465161	-1.34355e-10	-0.205568	0.000465207	-1.34355e-10	-0.205605
127157634	chr9:127157634:T:C	4.04023e-06	-1.34355e-10	-0.339344	0.00038432	-1.34355e-10	-0.396475	0.000384369	-1.34355e-10	-0.396484
127157782	chr9:127157782:G:A	6.13995e-07	-1.58398	-0.639437	5.87999e-05	-1.65707	-0.616741	5.88083e-05	-1.65707	-0.616735
127157963	chr9:127157963:A:G	1.93787e-06	-1.34355e-10	-1.07406	0.000182727	-1.34355e-10	-1.13996	0.000182751	-1.34355e-10	-1.13996
127158184	chr9:127158184:G:A	6.52237e-05	1.80611	0.636063	0.00392853	1.2571	0.670976	0.00392899	1.25695	0.671097
127158565	chr9:127158565:C:T	1.69932e-06	-1.34355e-10	-1.20542	0.000168997	-1.34355e-10	-1.21807	0.00016902	-1.34355e-10	-1.21807
127159003	chr9:127159003:G:A	1.01231e-05	1.3458	-0.76663	0.000494347	0.384931	-0.529644	0.000494349	0.384808	-0.529654
127159704	chr9:127159704:G:A	1.04656e-05	1.3895	-0.777056	0.000505469	0.422915	-0.545379	0.000505469	0.42279	-0.54539
127159891	chr9:127159891:A:G	1.54655e-06	-1.29962	-2.62286e-10	0.000216121	-0.97211	-2.62286e-10	0.000216141	-0.972155	-2.62286e-10
127161307	chr9:127161307:T:C	1.16209e-06	-1.58543	-2.62286e-10	0.000109696	-1.65024	-2.62286e-10	0.000109711	-1.65023	-2.62286e-10
127161818	chr9:127161818:G:A	1.26301e-06	-1.50215	-2.62286e-10	0.000161579	-1.26296	-2.62286e-10	0.000161608	-1.26291	-2.62286e-10
127161856	chr9:127161856:CACAG:C	5.53023e-07	-1.59817	-0.729835	5.3611e-05	-1.65709	-0.70911	5.36185e-05	-1.65709	-0.709105
127162373	chr9:127162373:C:T	2.19533e-06	-0.949312	-2.62286e-10	0.000273199	-0.73775	-2.62286e-10	0.000273241	-0.737731	-2.62286e-10
127162507	chr9:127162507:A:C	1.71874e-06	-1.34355e-10	-1.19405	0.000169933	-1.34355e-10	-1.21255	0.000169956	-1.34355e-10	-1.21255
127163055	chr9:127163055:G:C	5.71772e-06	1.03436	-1.02644	8.88012e-05	-0.87358	-0.98797	8.88138e-05	-0.873587	-0.987958
127164773	chr9:127164773:C:T	1.71469e-06	-1.34355e-10	-1.19642	0.000169667	-1.34355e-10	-1.21412	0.000169689	-1.34355e-10	-1.21412
127164912	chr9:127164912:A:G	1.71878e-06	-1.34355e-10	-1.19403	0.000169873	-1.34355e-10	-1.2129	0.000169896	-1.34355e-10	-1.2129
127165383	chr9:127165383:G:A	1.26886e-06	-1.05647	-0.441062	7.66006e-05	-1.47653	-0.53282	7.66111e-05	-1.47652	-0.532825
127165549	chr9:127165549:A:G	6.67682e-06	1.34976	-1.18677	0.000272783	0.39779	-1.13706	0.000272797	0.397666	-1.13703
127165565	chr9:127165565:TGA:T	6.73294e-06	-1.34355e-10	0.171365	0.000591227	-1.34355e-10	0.0342499	0.000591315	-1.34355e-10	0.0342624
127166321	chr9:127166321:A:C	2.2576e-06	-0.921346	-2.62286e-10	0.000282177	-0.705415	-2.62286e-10	0.000282221	-0.705396	-2.62286e-10
127166494	chr9:127166494:G:A	2.55418e-06	-0.797916	-2.62286e-10	0.000300515	-0.642454	-2.62286e-10	0.000300536	-0.642519	-2.62286e-10
127166841	chr9:127166841:A:G	5.92278e-05	1.91291	0.43284	0.00354632	1.35347	0.47224	0.0035467	1.35333	0.472356
127166945	chr9:127166945:A:G	1.68212e-06	-1.34355e-10	-1.21559	0.000172675	-1.34355e-10	-1.19654	0.000172698	-1.34355e-10	-1.19654
127167262	chr9:127167262:C:T	4.23103e-07	-1.63064	-0.965145	4.23089e-05	-1.64796	-0.954997	4.23148e-05	-1.64796	-0.954992
127167565	chr9:127167565:A:T	1.63072e-06	-0.73036	-0.516261	0.000765835	0.800252	-0.507235	0.000765913	0.800156	-0.507173
127167638	chr9:127167638:G:A	5.47192e-06	-1.34355e-10	-0.0360167	0.000660264	-1.34355e-10	0.14469	0.000660347	-1.34355e-10	0.144679
127167959	chr9:127167959:A:G	1.85237e-06	-1.34355e-10	-1.11918	0.000177046	-1.34355e-10	-1.17154	0.000177068	-1.34355e-10	-1.17155
127168613	chr9:127168613:A:G	7.11493e-06	1.39896	-1.17241	0.000289997	0.436957	-1.11504	0.000290013	0.436832	-1.11499
127168822	chr9:127168822:C:G	1.88161e-06	-1.34355e-10	-1.10352	0.000183467	-1.34355e-10	-1.13592	0.000183491	-1.34355e-10	-1.13592
127168895	chr9:127168895:G:A	1.09185e-06	-1.64777	-2.62286e-10	0.000108929	-1.65726	-2.62286e-10	0.000108943	-1.65726	-2.62286e-10
127169314	chr9:127169314:A:T	2.08004e-06	-1.00326	-2.62286e-10	0.00025634	-0.801446	-2.62286e-10	0.00025638	-0.801428	-2.62286e-10
127169695	chr9:127169695:G:A	6.33383e-05	1.85089	0.561959	0.00378395	1.29243	0.598146	0.00378437	1.29228	0.598264
127171045	chr9:127171045:G:A	9.48459e-06	1.27036	-0.756334	0.000467267	0.31616	-0.517209	0.00046727	0.316039	-0.517219
127171205	chr9:127171205:G:A	2.5157e-06	-1.34355e-10	-0.813096	0.000241928	-1.34355e-10	-0.859309	0.00024196	-1.34355e-10	-0.859316
127171270	chr9:127171270:A:T	9.61916e-06	1.30469	-0.776582	0.000473897	0.357217	-0.544177	0.000473899	0.357095	-0.544188
127171588	chr9:127171588:G:A	5.74828e-07	-1.61698	-0.672356	5.70119e-05	-1.65423	-0.650462	5.70199e-05	-1.65423	-0.650456
127171627	chr9:127171627:C:T	2.81567e-06	-1.34355e-10	-0.700447	0.000295177	-1.34355e-10	-0.660377	0.000295205	-1.34355e-10	-0.660416
127172261	chr9:127172261:C:T	2.9792e-06	-1.34355e-10	-0.643992	0.000279896	-1.34355e-10	-0.713532	0.000279944	-1.34355e-10	-0.713498
127172759	chr9:127172759:C:T	4.09126e-06	-0.383518	0.0567245	0.000130291	-1.58481	0.106623	0.000130314	-1.58482	0.106675
127173473	chr9:127173473:T:C	1.76872e-06	-1.34355e-10	-1.16539	0.000175262	-1.34355e-10	-1.18167	0.000175286	-1.34355e-10	-1.18167
127173736	chr9:127173736:C:T	1.44396e-06	-1.36826	-2.62286e-10	0.000196297	-1.06832	-2.62286e-10	0.000196335	-1.06826	-2.62286e-10
127174028	chr9:127174028:G:A	5.54211e-06	-1.34355e-10	-0.0232708	0.000482821	-1.34355e-10	-0.168305	0.000482889	-1.34355e-10	-0.168301
127174061	chr9:127174061:A:T	3.27261e-06	-1.34355e-10	-0.550059	0.00030578	-1.34355e-10	-0.625086	0.000305833	-1.34355e-10	-0.625049
127174082	chr9:127174082:G:A	1.27447e-05	1.31859	-0.509119	0.000723866	0.696716	-0.46006	0.000723918	0.696575	-0.459984
127174263	chr9:127174263:AAAAG:A	3.86071e-06	-1.34355e-10	-0.384794	0.000368538	-1.34355e-10	-0.438407	0.000368585	-1.34355e-10	-0.438417
127174306	chr9:127174306:AAAGAAAG:A	2.79416e-06	-1.34355e-10	-0.708114	0.000252007	-1.34355e-10	-0.818492	0.000252039	-1.34355e-10	-0.818503
127175527	chr9:127175527:C:A	1.54083e-06	-1.30333	-2.62286e-10	0.000152543	-1.3205	-2.62286e-10	0.000152566	-1.32049	-2.62286e-10
127175989	chr9:127175989:A:G	1.97193e-06	-0.105534	-0.951099	0.000108319	-0.906474	-0.756399	0.000108323	-0.906571	-0.756397
127175990	chr9:127175990:G:A	1.16112e-06	-1.58627	-2.62286e-10	0.000127562	-1.49935	-2.62286e-10	0.000127582	-1.49933	-2.62286e-10
127176019	chr9:127176019:C:T	1.68572e-06	-1.34355e-10	-1.21345	0.000170888	-1.34355e-10	-1.20694	0.000170911	-1.34355e-10	-1.20694
127177627	chr9:127177627:C:T	8.55659e-06	1.36965	-0.958592	0.000446738	0.5533	-0.799278	0.000446734	0.553163	-0.799285
127178100	chr9:127178100:T:C	1.15648e-05	1.0695	-0.357176	0.000690445	0.479277	-0.289891	0.000690503	0.47914	-0.289806
127178137	chr9:127178137:T:G	8.88416e-07	-0.674223	-1.17974	5.88369e-05	-1.14927	-1.12391	5.88435e-05	-1.14929	-1.12391
127178474	chr9:127178474:T:G	1.7062e-06	-1.34355e-10	-1.20137	0.00016898	-1.34355e-10	-1.21817	0.000169002	-1.34355e-10	-1.21817
127178784	chr9:127178784:G:A	6.94616e-06	1.18871	-0.986168	0.000366808	0.401884	-0.844995	0.000366813	0.401752	-0.844986
127179978	chr9:127179978:A:G	1.6856e-06	-1.34355e-10	-1.21352	0.000168683	-1.34355e-10	-1.21993	0.000168706	-1.34355e-10	-1.21993
127180637	chr9:127180637:C:T	6.41479e-06	-1.34355e-10	0.12296	0.000720663	-1.34355e-10	0.232221	0.000720735	-1.34355e-10	0.232185
127181585	chr9:127181585:G:C	1.93918e-06	-1.34355e-10	-1.07338	0.000178674	-1.34355e-10	-1.16239	0.000178694	-1.34355e-10	-1.16241
127181670	chr9:127181670:TG:T	1.68809e-06	-1.34355e-10	-1.21205	0.00016907	-1.34355e-10	-1.21764	0.000169093	-1.34355e-10	-1.21764
127181921	chr9:127181921:G:A	2.11633e-06	-1.34355e-10	-0.985964	0.00021158	-1.34355e-10	-0.993348	0.000211625	-1.34355e-10	-0.993271
127182091	chr9:127182091:A:G	5.43183e-06	1.17133	-1.2147	0.000257497	0.392237	-1.18918	0.000257502	0.392106	-1.18916
127182563	chr9:127182563:G:A	1.96718e-06	-1.34355e-10	-1.05904	0.000195439	-1.34355e-10	-1.0727	0.000195466	-1.34355e-10	-1.0727
127183118	chr9:127183118:G:A	2.54975e-06	-1.34355e-10	-0.79965	0.000242159	-1.34355e-10	-0.858356	0.000242199	-1.34355e-10	-0.858327
127183171	chr9:127183171:AG:A	3.66243e-07	-1.52033	-1.21978	5.25887e-05	-1.18789	-1.19756	5.25983e-05	-1.18785	-1.19756
127183236	chr9:127183236:A:C	4.0028e-06	-1.34355e-10	-0.348652	0.000420651	-1.34355e-10	-0.306147	0.000420707	-1.34355e-10	-0.306149
127183768	chr9:127183768:G:A	1.82474e-06	-1.34355e-10	-1.13421	0.000183066	-1.34355e-10	-1.1381	0.000183092	-1.34355e-10	-1.1381
127184321	chr9:127184321:G:A	1.15806e-05	1.26877	-0.555084	0.000670601	0.641837	-0.481614	0.000670651	0.641697	-0.481534
127184354	chr9:127184354:T:C	3.0376e-06	-1.34355e-10	-0.624579	0.00029855	-1.34355e-10	-0.649012	0.000298591	-1.34355e-10	-0.649011
127184463	chr9:127184463:T:C	5.20336e-06	1.13222	-1.21856	0.000245432	0.371218	-1.21615	0.000245435	0.371087	-1.21614
127184894	chr9:127184894:G:A	2.33619e-06	-0.200308	-0.686815	6.78795e-05	-1.54714	-0.58308	6.78919e-05	-1.54715	-0.583024
127184895	chr9:127184895:G:A	3.61742e-06	-1.34355e-10	-0.449886	0.000316419	-1.34355e-10	-0.590885	0.000316448	-1.34355e-10	-0.590926
127185018	chr9:127185018:G:A	1.96026e-06	-1.34355e-10	-1.06257	0.000196235	-1.34355e-10	-1.06864	0.000196263	-1.34355e-10	-1.06863
127185617	chr9:127185617:A:G	2.59336e-06	-1.34355e-10	-0.782691	0.00024567	-1.34355e-10	-0.84396	0.000245711	-1.34355e-10	-0.843932
127185751	chr9:127185751:C:T	3.86981e-06	-1.34355e-10	-0.382441	0.000356602	-1.34355e-10	-0.471331	0.000356644	-1.34355e-10	-0.471348
127186220	chr9:127186220:A:G	1.90079e-06	-1.34355e-10	-1.09338	0.000190322	-1.34355e-10	-1.09923	0.000190359	-1.34355e-10	-1.09918
127186232	chr9:127186232:A:G	4.9693e-06	-1.34355e-10	-0.132366	0.000525084	-1.34355e-10	-0.0843928	0.000525154	-1.34355e-10	-0.0843943
127186492	chr9:127186492:C:T	5.98819e-07	-1.36079	-0.887653	0.000111935	-0.641753	-0.988275	0.000111941	-0.641801	-0.988309
127186559	chr9:127186559:A:G	4.12785e-06	-1.34355e-10	-0.317889	0.000358625	-1.34355e-10	-0.465674	0.000358669	-1.34355e-10	-0.465687
127186784	chr9:127186784:C:T	2.77885e-06	-1.34355e-10	-0.713608	0.000273632	-1.34355e-10	-0.736165	0.00027367	-1.34355e-10	-0.736164
127186859	chr9:127186859:G:T	2.74336e-06	-1.34355e-10	-0.726462	0.000270212	-1.34355e-10	-0.748744	0.000270249	-1.34355e-10	-0.748743
127188508	chr9:127188508:T:C	1.94224e-06	-1.34355e-10	-1.07181	0.000188814	-1.34355e-10	-1.10719	0.000188841	-1.34355e-10	-1.10718
127188681	chr9:127188681:T:C	9.03389e-06	-1.34355e-10	0.465337	0.00110378	-1.34355e-10	0.658544	0.00110391	-1.34355e-10	0.658527
127189011	chr9:127189011:A:C	2.95916e-06	-1.34355e-10	-0.650741	0.000310443	-1.34355e-10	-0.609951	0.000310473	-1.34355e-10	-0.609991
127189770	chr9:127189770:A:G	5.34366e-06	0.976888	-1.03662	0.000292384	0.242384	-0.912268	0.00029239	0.242258	-0.912258
127189862	chr9:127189862:G:A	5.83641e-06	1.06772	-1.03925	0.000313498	0.315509	-0.915666	0.000313504	0.31538	-0.915656
127190786	chr9:127190786:A:C	3.16178e-06	-1.34355e-10	-0.58451	0.000310416	-1.34355e-10	-0.610038	0.000310458	-1.34355e-10	-0.610037
127191155	chr9:127191155:A:G	1.86893e-06	-1.34355e-10	-1.11028	0.000184667	-1.34355e-10	-1.1294	0.000184693	-1.34355e-10	-1.12939
127191737	chr9:127191737:A:G	3.96097e-07	-1.44889	-1.21285	7.10739e-05	-0.86433	-1.2199	7.10892e-05	-0.864251	-1.2199
127191896	chr9:127191896:A:G	3.91735e-06	-1.34355e-10	-0.370231	0.000378188	-1.34355e-10	-0.412559	0.000378237	-1.34355e-10	-0.412566
127191944	chr9:127191944:G:A	6.64808e-06	1.306	-1.14732	0.000255444	0.221823	-1.02677	0.000255454	0.221734	-1.02678
127192055	chr9:127192055:T:C	5.81219e-05	-0.27139	2.59829	0.00261726	-1.14203	2.66397	0.0026177	-1.14211	2.66408
127192283	chr9:127192283:G:C	4.2038e-06	-1.34355e-10	-0.299657	0.000406922	-1.34355e-10	-0.339329	0.000407023	-1.34355e-10	-0.339218
127192591	chr9:127192591:G:A	2.27122e-06	-1.34355e-10	-0.91533	0.000260084	-1.34355e-10	-0.786944	0.000260118	-1.34355e-10	-0.786951
127193262	chr9:127193262:C:T	1.80512e-06	-1.34355e-10	-1.14502	0.000173789	-1.34355e-10	-1.19011	0.000173811	-1.34355e-10	-1.19012
127193283	chr9:127193283:G:A	1.16101e-06	-1.58635	-2.62286e-10	0.000110472	-1.64319	-2.62286e-10	0.000110486	-1.6432	-2.62286e-10
127193868	chr9:127193868:A:G	5.0962e-07	-1.65343	-0.756309	5.8244e-05	-1.59136	-0.691946	5.82486e-05	-1.59138	-0.691988
127194428	chr9:127194428:T:G	4.52061e-06	-1.34355e-10	-0.226998	0.00045541	-1.34355e-10	-0.226752	0.000455484	-1.34355e-10	-0.226727
127194429	chr9:127194429:T:G	2.72423e-06	-1.34355e-10	-0.733462	0.000247462	-1.34355e-10	-0.836693	0.0002475	-1.34355e-10	-0.836674
127195656	chr9:127195656:C:T	1.41297e-06	-1.38995	-2.62286e-10	0.000124718	-1.5219	-2.62286e-10	0.000124732	-1.52192	-2.62286e-10
127195721	chr9:127195721:G:A	2.02794e-06	-1.34355e-10	-1.02862	0.000205708	-1.34355e-10	-1.02149	0.000205736	-1.34355e-10	-1.02149
127195869	chr9:127195869:A:G	3.59301e-06	-1.34355e-10	-0.456655	0.000316126	-1.34355e-10	-0.591811	0.000316176	-1.34355e-10	-0.591788
127196727	chr9:127196727:C:T	1.33964e-06	-1.44324	-2.62286e-10	0.000109885	-1.64851	-2.62286e-10	0.0001099	-1.64852	-2.62286e-10
127196921	chr9:127196921:T:G	1.21914e-05	-1.34355e-10	0.765087	0.00129633	-1.34355e-10	0.819343	0.0012965	-1.34355e-10	0.819336
127197047	chr9:127197047:C:T	1.33673e-05	-1.34355e-10	0.857165	0.00129093	-1.34355e-10	0.815169	0.00129101	-1.34355e-10	0.815097
127197175	chr9:127197175:A:G	3.82932e-06	-1.34355e-10	-0.39296	0.000326638	-1.34355e-10	-0.559099	0.000326693	-1.34355e-10	-0.559067
127197356	chr9:127197356:G:A	1.86034e-06	-1.34355e-10	-1.11488	0.000181635	-1.34355e-10	-1.14595	0.000181659	-1.34355e-10	-1.14596
127197764	chr9:127197764:A:G	1.70218e-06	-1.34355e-10	-1.20374	0.000172816	-1.34355e-10	-1.19572	0.00017284	-1.34355e-10	-1.19572
127197832	chr9:127197832:G:A	6.89843e-06	0.45691	-0.261262	0.000676784	0.480788	-0.311386	0.000676865	0.48069	-0.311304
127197930	chr9:127197930:G:A	7.93827e-07	-1.56705	-0.399484	0.000177855	-0.580552	-0.586431	0.00017788	-0.580557	-0.586423
127197977	chr9:127197977:G:A	4.2481e-06	-1.34355e-10	-0.289175	0.000415313	-1.34355e-10	-0.318918	0.00041537	-1.34355e-10	-0.318917
127198057	chr9:127198057:G:A	1.82486e-06	-1.34355e-10	-1.13414	0.000201607	-1.34355e-10	-1.04163	0.00020164	-1.34355e-10	-1.0416
127198263	chr9:127198263:G:C	2.56854e-06	-1.34355e-10	-0.792307	0.000234884	-1.34355e-10	-0.888858	0.00023492	-1.34355e-10	-0.88884
127198722	chr9:127198722:G:A	5.61032e-06	0.444363	-0.455401	0.000541961	0.441043	-0.493799	0.000542023	0.440946	-0.493724
127199108	chr9:127199108:C:T	6.5787e-07	-1.32414	-0.830258	9.83371e-05	-0.851052	-0.908497	9.8339e-05	-0.851201	-0.908464
127199718	chr9:127199718:C:A	3.02497e-06	-1.34355e-10	-0.628744	0.000300909	-1.34355e-10	-0.641142	0.000300944	-1.34355e-10	-0.641161
127200021	chr9:127200021:C:T	1.76796e-06	-1.34355e-10	-1.16582	0.000169542	-1.34355e-10	-1.21485	0.000169565	-1.34355e-10	-1.21485
127200321	chr9:127200321:T:C	3.53296e-06	-1.34355e-10	-0.473509	0.000291487	-1.34355e-10	-0.672955	0.00029151	-1.34355e-10	-0.673012
127200821	chr9:127200821:C:T	1.09831e-06	-1.64187	-2.62286e-10	0.000108998	-1.65663	-2.62286e-10	0.000109013	-1.65662	-2.62286e-10
127201421	chr9:127201421:G:A	6.55528e-07	-0.994248	-1.16371	5.3685e-05	-1.19683	-1.16799	5.36896e-05	-1.19684	-1.16803
127201558	chr9:127201558:A:C	2.55895e-06	-1.34355e-10	-0.796049	0.000216405	-1.34355e-10	-0.970797	0.00021643	-1.34355e-10	-0.970818
127201858	chr9:127201858:C:T	7.79947e-07	-1.17226	-0.811918	0.00013643	-0.647489	-0.784651	0.000136432	-0.647651	-0.784606
127201931	chr9:127201931:G:A	1.75443e-06	-1.1735	-2.62286e-10	0.000146296	-1.36232	-2.62286e-10	0.000146318	-1.3623	-2.62286e-10
127202820	chr9:127202820:A:T	1.8254e-06	-1.34355e-10	-1.13385	0.000184381	-1.34355e-10	-1.13095	0.00018441	-1.34355e-10	-1.13093
127205859	chr9:127205859:G:A	2.3162e-06	-0.221711	-0.674006	6.06539e-05	-1.62196	-0.620802	6.06639e-05	-1.62198	-0.620762
127205990	chr9:127205990:G:A	1.7459e-06	-1.34355e-10	-1.17837	0.000172826	-1.34355e-10	-1.19566	0.00017285	-1.34355e-10	-1.19566
127207179	chr9:127207179:A:G	3.09041e-06	-1.34355e-10	-0.607343	0.000307593	-1.34355e-10	-0.619172	0.000307636	-1.34355e-10	-0.619168
127207412	chr9:127207412:G:A	3.2769e-06	-0.548747	-2.62286e-10	0.000516765	-0.100363	-2.62286e-10	0.000516887	-0.100263	-2.62286e-10
127208925	chr9:127208925:G:A	2.48048e-06	-1.34355e-10	-0.827192	0.000237338	-1.34355e-10	-0.878463	0.000237369	-1.34355e-10	-0.87847
127209607	chr9:127209607:G:A	8.55351e-06	-1.34355e-10	0.410696	0.000821508	-1.34355e-10	0.363192	0.000821564	-1.34355e-10	0.363123
127209760	chr9:127209760:G:A	8.33635e-06	-1.34355e-10	0.384979	0.000707859	-1.34355e-10	0.214294	0.000707961	-1.34355e-10	0.214302
127209971	chr9:127209971:G:C	2.1444e-06	-1.34355e-10	-0.972786	0.000215923	-1.34355e-10	-0.973028	0.000215954	-1.34355e-10	-0.973023
127210327	chr9:127210327:A:T	2.14896e-06	-1.34355e-10	-0.970661	0.000216367	-1.34355e-10	-0.970976	0.000216397	-1.34355e-10	-0.970971
127210596	chr9:127210596:C:T	1.807e-06	-1.34355e-10	-1.14398	0.000185536	-1.34355e-10	-1.1247	0.00018556	-1.34355e-10	-1.12471
127211299	chr9:127211299:G:A	5.80753e-07	-1.15974	-1.11934	8.97606e-05	-0.697793	-1.15301	8.9761e-05	-0.697939	-1.153
127212167	chr9:127212167:C:T	1.93233e-06	-1.34355e-10	-1.07692	0.000199724	-1.34355e-10	-1.05102	0.000199749	-1.34355e-10	-1.05103
127213242	chr9:127213242:G:A	5.35818e-06	-0.0570215	-2.62286e-10	0.000429373	-0.285624	-2.62286e-10	0.000429407	-0.285682	-2.62286e-10
127213271	chr9:127213271:T:C	2.919e-06	-1.34355e-10	-0.664406	0.000309206	-1.34355e-10	-0.613944	0.000309237	-1.34355e-10	-0.613979
127213326	chr9:127213326:G:A	4.01842e-07	-1.59278	-1.05456	0.00012306	-0.446947	-1.08833	0.000123079	-0.44695	-1.08831
127213988	chr9:127213988:A:G	3.57976e-07	-1.54351	-1.21942	5.01172e-05	-1.22076	-1.21283	5.0123e-05	-1.22077	-1.21283
127214223	chr9:127214223:T:A	2.32931e-06	-1.34355e-10	-0.890075	0.000234595	-1.34355e-10	-0.890089	0.000234628	-1.34355e-10	-0.890084
127214818	chr9:127214818:T:C	2.07124e-06	-1.34355e-10	-1.0075	0.000208503	-1.34355e-10	-1.008	0.000208532	-1.34355e-10	-1.00799
127214910	chr9:127214910:A:G	2.49281e-06	-1.34355e-10	-0.822234	0.000240027	-1.34355e-10	-0.8672	0.000240058	-1.34355e-10	-0.867206
127214943	chr9:127214943:A:G	1.97967e-06	-1.34355e-10	-1.05271	0.000186129	-1.34355e-10	-1.12151	0.00018615	-1.34355e-10	-1.12153
127215038	chr9:127215038:C:T	1.67834e-06	-1.34355e-10	-1.21784	0.000171497	-1.34355e-10	-1.20338	0.000171521	-1.34355e-10	-1.20338
127215281	chr9:127215281:C:T	3.0255e-06	-1.34355e-10	-0.628569	0.000358804	-1.34355e-10	-0.465175	0.000358861	-1.34355e-10	-0.465152
127216202	chr9:127216202:T:C	1.8109e-06	-1.34355e-10	-1.14182	0.000182947	-1.34355e-10	-1.13876	0.000182973	-1.34355e-10	-1.13875
127217095	chr9:127217095:CA:C	2.99836e-06	-1.34355e-10	-0.63758	0.000304663	-1.34355e-10	-0.628746	0.000304703	-1.34355e-10	-0.628749
127217479	chr9:127217479:G:A	4.21256e-07	-1.65553	-0.944632	4.34001e-05	-1.55192	-1.02557	4.34077e-05	-1.55192	-1.02553
127217888	chr9:127217888:T:C	2.47412e-06	-1.34355e-10	-0.829761	0.000210771	-1.34355e-10	-0.997176	0.000210796	-1.34355e-10	-0.997196
127218506	chr9:127218506:A:T	9.39676e-07	-0.863155	-0.934711	7.84757e-05	-0.955307	-1.02986	7.84767e-05	-0.955424	-1.02986
127220600	chr9:127220600:A:G	6.06732e-07	-1.05345	-1.18187	9.68902e-05	-0.574	-1.20037	9.69016e-05	-0.574023	-1.20037
127220741	chr9:127220741:G:A	1.96115e-06	-1.34355e-10	-1.06212	0.000184036	-1.34355e-10	-1.13282	0.000184058	-1.34355e-10	-1.13284
127220886	chr9:127220886:C:A	2.7856e-06	-1.34355e-10	-0.711183	0.000293783	-1.34355e-10	-0.665109	0.000293812	-1.34355e-10	-0.665145
127221137	chr9:127221137:C:G	2.07529e-06	-1.34355e-10	-1.00555	0.000205014	-1.34355e-10	-1.02487	0.000205049	-1.34355e-10	-1.02484
127222829	chr9:127222829:G:A	9.46061e-06	0.886327	-0.374836	0.000825697	0.551737	-0.183459	0.00082569	0.55164	-0.183508
127223291	chr9:127223291:C:T	2.01855e-06	-1.34355e-10	-1.03327	0.000203572	-1.34355e-10	-1.03193	0.000203601	-1.34355e-10	-1.03193
127223434	chr9:127223434:A:C	3.79037e-07	-1.50716	-1.19861	3.38338e-05	-1.65104	-1.17545	3.3838e-05	-1.65104	-1.17546
127224068	chr9:127224068:G:A	1.27381e-06	-1.49363	-2.62286e-10	0.000139302	-1.41131	-2.62286e-10	0.000139315	-1.41135	-2.62286e-10
127224200	chr9:127224200:A:T	5.77646e-07	-1.65687	-0.627567	5.82194e-05	-1.49587	-0.787864	5.82311e-05	-1.49587	-0.787794
127224689	chr9:127224689:G:A	2.22591e-06	-0.935479	-2.62286e-10	0.000142832	-1.38628	-2.62286e-10	0.000142845	-1.38633	-2.62286e-10
127224823	chr9:127224823:G:C	6.79948e-06	-1.34355e-10	0.1812	0.000588663	-1.34355e-10	0.0299039	0.000588719	-1.34355e-10	0.0298625
127225521	chr9:127225521:G:C	2.20406e-06	-1.34355e-10	-0.945345	0.000216183	-1.34355e-10	-0.971827	0.000216219	-1.34355e-10	-0.971794
127226197	chr9:127226197:G:A	2.42421e-06	-0.235753	-0.614385	6.41537e-05	-1.63067	-0.556004	6.41646e-05	-1.63067	-0.555962
127226292	chr9:127226292:G:A	2.58166e-06	-1.34355e-10	-0.787212	0.000271909	-1.34355e-10	-0.742483	0.000271937	-1.34355e-10	-0.742515
127226655	chr9:127226655:C:T	5.74715e-07	-1.65648	-0.633042	5.82918e-05	-1.48903	-0.793463	5.83034e-05	-1.48903	-0.793393
127227366	chr9:127227366:C:T	2.23795e-06	-1.34355e-10	-0.930084	0.000204184	-1.34355e-10	-1.02893	0.000204207	-1.34355e-10	-1.02895
127227579	chr9:127227579:C:T	3.70874e-06	-0.424953	-2.62286e-10	0.000599815	0.04867	-2.62286e-10	0.000599959	0.0487745	-2.62286e-10
127228144	chr9:127228144:C:A	5.649e-07	-1.6572	-0.649555	5.67205e-05	-1.50593	-0.80389	5.67318e-05	-1.50593	-0.80382
127229020	chr9:127229020:C:T	1.30599e-06	-1.46868	-2.62286e-10	0.000293619	-0.665668	-2.62286e-10	0.000293673	-0.665621	-2.62286e-10
127229063	chr9:127229063:A:T	2.76362e-06	-1.34355e-10	-0.719105	0.000268314	-1.34355e-10	-0.755792	0.000268363	-1.34355e-10	-0.755747
127229511	chr9:127229511:T:G	4.2092e-07	-1.46413	-1.13683	3.3892e-05	-1.64395	-1.18082	3.38971e-05	-1.64395	-1.18081
127229532	chr9:127229532:A:G	1.82234e-06	-1.34355e-10	-1.13553	0.000183626	-1.34355e-10	-1.13505	0.000183651	-1.34355e-10	-1.13505
127230730	chr9:127230730:G:A	1.9259e-06	-1.34355e-10	-1.08025	0.000194185	-1.34355e-10	-1.07914	0.000194212	-1.34355e-10	-1.07914
127231766	chr9:127231766:G:A	2.48815e-06	-1.34355e-10	-0.824108	0.00023128	-1.34355e-10	-0.904323	0.000231306	-1.34355e-10	-0.904344
127233357	chr9:127233357:C:T	1.67486e-06	-1.34355e-10	-1.21992	0.000170317	-1.34355e-10	-1.21029	0.00017034	-1.34355e-10	-1.21029
127234084	chr9:127234084:C:T	5.88273e-07	-1.65461	-0.611597	6.06027e-05	-1.46882	-0.774793	6.06148e-05	-1.46883	-0.774722
127234990	chr9:127234990:T:G	5.85957e-07	-1.65573	-0.61442	5.98863e-05	-1.47921	-0.77629	5.98983e-05	-1.47922	-0.776218
127235152	chr9:127235152:A:G	3.36132e-06	-1.34355e-10	-0.523313	0.000342161	-1.34355e-10	-0.512668	0.000342208	-1.34355e-10	-0.512669
127235163	chr9:127235163:T:A	1.06487e-06	-0.682614	-0.990176	0.000231964	0.14782	-1.04919	0.000231943	0.147567	-1.04916
127236441	chr9:127236441:T:C	2.07321e-06	-1.34355e-10	-1.00655	0.000197831	-1.34355e-10	-1.06054	0.000197855	-1.34355e-10	-1.06055
127236538	chr9:127236538:C:T	6.24183e-07	-1.65192	-0.555035	6.48912e-05	-1.4496	-0.725643	6.49044e-05	-1.4496	-0.725568
127238001	chr9:127238001:A:G	2.01891e-06	-1.34355e-10	-1.03309	0.000203745	-1.34355e-10	-1.03108	0.00020378	-1.34355e-10	-1.03104
127238059	chr9:127238059:A:T	5.86931e-07	-1.65471	-0.613788	6.04699e-05	-1.46962	-0.776182	6.0482e-05	-1.46963	-0.776111
127238268	chr9:127238268:C:T	5.90143e-07	-1.65494	-0.608096	6.06427e-05	-1.47165	-0.771301	6.06549e-05	-1.47166	-0.771229
127238304	chr9:127238304:C:T	1.99846e-06	-1.34355e-10	-1.04327	0.000200545	-1.34355e-10	-1.04691	0.000200579	-1.34355e-10	-1.04688
127238326	chr9:127238326:G:A	1.81985e-06	-1.34355e-10	-1.13689	0.000195165	-1.34355e-10	-1.0741	0.000195192	-1.34355e-10	-1.07411
127238478	chr9:127238478:C:T	1.5217e-06	-1.31582	-2.62286e-10	0.000217412	-0.966156	-2.62286e-10	0.000217456	-0.966091	-2.62286e-10
127238687	chr9:127238687:C:G	5.7681e-07	-1.65498	-0.630912	5.94464e-05	-1.47199	-0.790883	5.94582e-05	-1.472	-0.790813
127238769	chr9:127238769:GA:G	5.79355e-07	-1.65477	-0.626718	5.97654e-05	-1.47014	-0.787378	5.97773e-05	-1.47015	-0.787308
127239335	chr9:127239335:G:A	5.89261e-07	-1.65476	-0.609771	6.06394e-05	-1.47011	-0.772897	6.06516e-05	-1.47012	-0.772825
127239347	chr9:127239347:A:C	6.02364e-07	-1.65455	-0.587989	6.18674e-05	-1.46829	-0.754665	6.18798e-05	-1.4683	-0.754592
127239455	chr9:127239455:A:G	1.24504e-06	-1.51648	-2.62286e-10	0.000143637	-1.38066	-2.62286e-10	0.00014366	-1.38063	-2.62286e-10
127239905	chr9:127239905:C:T	2.13016e-06	-1.34355e-10	-0.97945	0.000214569	-1.34355e-10	-0.979319	0.000214599	-1.34355e-10	-0.979315
127239940	chr9:127239940:G:A	3.92835e-06	0.148337	-0.515763	0.000419779	0.248002	-0.556226	0.000419825	0.24791	-0.556158
127240879	chr9:127240879:TCCTGGGTGGCAGAGTGAGAC:T	4.06268e-06	-0.333803	-2.62286e-10	0.000980417	0.540028	-2.62286e-10	0.000980527	0.540004	-2.62286e-10
127241583	chr9:127241583:C:T	2.00243e-06	-1.34355e-10	-1.04128	0.000207731	-1.34355e-10	-1.01171	0.000207756	-1.34355e-10	-1.01172
127241798	chr9:127241798:T:C	6.09502e-07	-1.64955	-0.58121	6.42569e-05	-1.43569	-0.749368	6.42699e-05	-1.4357	-0.749295
127241987	chr9:127241987:C:T	2.26856e-06	-1.34355e-10	-0.916499	0.000228492	-1.34355e-10	-0.916448	0.000228524	-1.34355e-10	-0.916444
127242195	chr9:127242195:T:G	9.16232e-07	-1.54393	-0.279198	6.73173e-05	-1.65578	-0.482752	6.73321e-05	-1.65578	-0.482669
127243002	chr9:127243002:G:A	2.16857e-06	-1.34355e-10	-0.961579	0.000218453	-1.34355e-10	-0.961378	0.000218484	-1.34355e-10	-0.961374
127243852	chr9:127243852:C:T	1.11736e-06	-1.62468	-2.62286e-10	0.000114957	-1.60339	-2.62286e-10	0.000114972	-1.6034	-2.62286e-10
127244551	chr9:127244551:C:T	1.91001e-06	-1.34355e-10	-1.08854	0.000193172	-1.34355e-10	-1.08437	0.0001932	-1.34355e-10	-1.08436
127244639	chr9:127244639:T:C	3.40444e-06	-1.34355e-10	-0.510567	0.000346404	-1.34355e-10	-0.500345	0.000346451	-1.34355e-10	-0.500346
127245370	chr9:127245370:G:T	1.09015e-06	-1.64933	-2.62286e-10	0.000117331	-1.58295	-2.62286e-10	0.000117348	-1.58294	-2.62286e-10
127245402	chr9:127245402:C:T	9.59183e-07	-1.57259	-0.204728	9.63609e-05	-1.65063	-0.129218	9.63682e-05	-1.65063	-0.129284
127245954	chr9:127245954:G:A	6.79866e-06	-1.34355e-10	0.181079	0.00057925	-1.34355e-10	0.0137832	0.000579329	-1.34355e-10	0.0137843
127247697	chr9:127247697:A:G	1.9533e-06	-1.34355e-10	-1.06612	0.000197343	-1.34355e-10	-1.06301	0.000197371	-1.34355e-10	-1.063
127247784	chr9:127247784:A:G	3.53464e-06	-1.34355e-10	-0.473033	0.000359466	-1.34355e-10	-0.463332	0.000359514	-1.34355e-10	-0.463333
127247913	chr9:127247913:C:T	2.73286e-06	-1.34355e-10	-0.730296	0.000257268	-1.34355e-10	-0.797834	0.00025731	-1.34355e-10	-0.797803
127248059	chr9:127248059:C:T	5.9605e-07	-1.6525	-0.600578	6.2144e-05	-1.45328	-0.765222	6.21564e-05	-1.45328	-0.76515
127248153	chr9:127248153:G:A	2.84935e-06	-1.34355e-10	-0.688556	0.000273619	-1.34355e-10	-0.736212	0.000273669	-1.34355e-10	-0.736168
127248422	chr9:127248422:T:C	5.71331e-07	-1.65283	-0.6426	5.98161e-05	-1.45607	-0.800604	5.98279e-05	-1.45608	-0.800537
127248818	chr9:127248818:C:T	1.14237e-06	-1.60254	-2.62286e-10	0.000117261	-1.58355	-2.62286e-10	0.000117275	-1.58357	-2.62286e-10
127249773	chr9:127249773:C:T	4.39491e-07	-1.58676	-0.97102	5.66864e-05	-1.2546	-1.05581	5.66951e-05	-1.25461	-1.05579
127249818	chr9:127249818:G:A	5.2607e-06	-1.34355e-10	-0.0753823	0.000578893	-1.34355e-10	0.0131666	0.000578944	-1.34355e-10	0.013119
127249844	chr9:127249844:C:T	5.27149e-06	-1.34355e-10	-0.0733322	0.000580142	-1.34355e-10	0.0153225	0.000580193	-1.34355e-10	0.0152749
127249881	chr9:127249881:C:T	1.46479e-06	-1.35394	-2.62286e-10	0.000206192	-1.01914	-2.62286e-10	0.000206233	-1.01908	-2.62286e-10
127250335	chr9:127250335:A:G	2.21929e-06	-1.34355e-10	-0.938457	0.000224055	-1.34355e-10	-0.936058	0.000224096	-1.34355e-10	-0.936014
127250466	chr9:127250466:C:T	1.9562e-06	-1.34355e-10	-1.06464	0.000197979	-1.34355e-10	-1.05979	0.000198007	-1.34355e-10	-1.05978
127251022	chr9:127251022:T:G	4.52e-07	-1.45968	-1.07004	4.53354e-05	-1.60418	-0.929681	4.53428e-05	-1.60416	-0.929676
127251254	chr9:127251254:G:A	3.18956e-06	-1.34355e-10	-0.575763	0.00030959	-1.34355e-10	-0.612703	0.000309646	-1.34355e-10	-0.612659
127251348	chr9:127251348:TC:T	2.69231e-06	-1.34355e-10	-0.745248	0.000259346	-1.34355e-10	-0.789787	0.000259392	-1.34355e-10	-0.789746
127251512	chr9:127251512:T:C	3.70194e-07	-1.60041	-1.12897	4.97577e-05	-1.3738	-1.06698	4.97682e-05	-1.37373	-1.06698
127251523	chr9:127251523:C:G	1.67485e-06	-1.34355e-10	-1.21992	0.000170315	-1.34355e-10	-1.2103	0.000170338	-1.34355e-10	-1.2103
127251619	chr9:127251619:C:T	3.91043e-06	-0.371998	-2.62286e-10	0.000630007	0.0977803	-2.62286e-10	0.000630158	0.0978841	-2.62286e-10
127251682	chr9:127251682:A:G	1.92776e-06	-1.34355e-10	-1.07929	0.000194272	-1.34355e-10	-1.07869	0.000194299	-1.34355e-10	-1.07869
127252111	chr9:127252111:G:A	2.87599e-06	-1.34355e-10	-0.679249	0.000276829	-1.34355e-10	-0.724552	0.000276879	-1.34355e-10	-0.724505
127252619	chr9:127252619:C:T	1.8196e-06	-1.34355e-10	-1.13703	0.000187195	-1.34355e-10	-1.1158	0.000187217	-1.34355e-10	-1.11582
127253602	chr9:127253602:C:T	1.91121e-06	-1.34355e-10	-1.08791	0.000181071	-1.34355e-10	-1.14906	0.000181093	-1.34355e-10	-1.14908
127254449	chr9:127254449:T:C	1.3678e-06	-1.42244	-2.62286e-10	0.00026412	-0.771548	-2.62286e-10	0.000264142	-0.771601	-2.62286e-10
127254535	chr9:127254535:G:A	3.98812e-06	0.338886	-0.691212	0.000441207	0.451933	-0.71037	0.000441252	0.451837	-0.710308
127254832	chr9:127254832:A:G	1.67665e-06	-1.34355e-10	-1.21885	0.000169342	-1.34355e-10	-1.21603	0.000169365	-1.34355e-10	-1.21603
127255219	chr9:127255219:G:A	3.6797e-06	0.293796	-0.726611	0.000404662	0.399976	-0.744875	0.000404702	0.39988	-0.744815
127256944	chr9:127256944:T:C	2.42485e-06	-1.34355e-10	-0.849875	0.000236157	-1.34355e-10	-0.883453	0.000236197	-1.34355e-10	-0.883419
127257561	chr9:127257561:T:G	3.28082e-06	-1.34355e-10	-0.547554	0.000333651	-1.34355e-10	-0.537855	0.000333696	-1.34355e-10	-0.537856
127258285	chr9:127258285:T:C	9.80991e-07	-0.534909	-1.21993	7.27876e-05	-0.859872	-1.20053	7.27914e-05	-0.859952	-1.20054
127258605	chr9:127258605:C:T	8.19129e-06	-1.34355e-10	0.367425	0.000783179	-1.34355e-10	0.315411	0.000783232	-1.34355e-10	0.315342
127258691	chr9:127258691:C:T	4.31568e-06	-0.273391	-2.62286e-10	0.000704183	0.209088	-2.62286e-10	0.000704354	0.209195	-2.62286e-10
127259088	chr9:127259088:G:A	2.85128e-06	-1.34355e-10	-0.68788	0.000273425	-1.34355e-10	-0.736922	0.000273475	-1.34355e-10	-0.736877
127259108	chr9:127259108:G:A	6.01052e-07	-1.17897	-1.06575	4.02514e-05	-1.52174	-1.13106	4.02579e-05	-1.52173	-1.13105
127259322	chr9:127259322:C:T	1.93063e-06	-1.34355e-10	-1.0778	0.000194325	-1.34355e-10	-1.07842	0.000194354	-1.34355e-10	-1.07841
127259359	chr9:127259359:G:A	2.04544e-06	-1.02003	-2.62286e-10	0.000167797	-1.22519	-2.62286e-10	0.000167818	-1.22521	-2.62286e-10
127259390	chr9:127259390:C:T	1.80914e-06	-1.14279	-2.62286e-10	0.000258861	-0.791661	-2.62286e-10	0.00025887	-0.791761	-2.62286e-10
127259814	chr9:127259814:T:C	1.92281e-06	-1.34355e-10	-1.08186	0.000189819	-1.34355e-10	-1.10188	0.000189844	-1.34355e-10	-1.10189
127260261	chr9:127260261:T:C	3.78593e-06	0.286586	-0.690941	0.000421554	0.407019	-0.711021	0.0004216	0.406929	-0.710959
127260427	chr9:127260427:A:G	1.00339e-05	-1.34355e-10	0.570322	0.00103396	-1.34355e-10	0.593199	0.00103407	-1.34355e-10	0.593171
127260488	chr9:127260488:A:G	1.92731e-06	-1.34355e-10	-1.07952	0.00020935	-1.34355e-10	-1.00394	0.000209379	-1.34355e-10	-1.00394
127261313	chr9:127261313:T:C	2.04978e-06	-1.34355e-10	-1.01791	0.000204021	-1.34355e-10	-1.02973	0.000204056	-1.34355e-10	-1.02969
127261615	chr9:127261615:G:T	1.86252e-06	-1.34355e-10	-1.11372	0.00017778	-1.34355e-10	-1.16741	0.000177802	-1.34355e-10	-1.16742
127261643	chr9:127261643:C:T	1.93865e-06	-1.34355e-10	-1.07366	0.000195949	-1.34355e-10	-1.0701	0.000195976	-1.34355e-10	-1.07009
127262600	chr9:127262600:A:G	3.75623e-07	-1.65638	-1.05844	3.6056e-05	-1.6125	-1.15038	3.606e-05	-1.61249	-1.15041
127262802	chr9:127262802:G:A	2.52445e-06	-1.34355e-10	-0.809623	0.000245407	-1.34355e-10	-0.845034	0.000245449	-1.34355e-10	-0.844996
127263077	chr9:127263077:A:G	2.67038e-06	-1.34355e-10	-0.753425	0.000260665	-1.34355e-10	-0.784714	0.00026071	-1.34355e-10	-0.784679
127263293	chr9:127263293:C:T	2.37139e-06	-1.34355e-10	-0.872171	0.00023659	-1.34355e-10	-0.881624	0.000236626	-1.34355e-10	-0.881608
127263309	chr9:127263309:G:A	2.8026e-06	-1.34355e-10	-0.705098	0.000264349	-1.34355e-10	-0.770681	0.000264393	-1.34355e-10	-0.770649
127263486	chr9:127263486:G:A	2.99603e-06	-1.34355e-10	-0.638356	0.000304583	-1.34355e-10	-0.629007	0.000304624	-1.34355e-10	-0.629008
127263657	chr9:127263657:A:G	3.0046e-06	-1.34355e-10	-0.635503	0.000305423	-1.34355e-10	-0.626253	0.000305464	-1.34355e-10	-0.626254
127263729	chr9:127263729:C:T	2.43397e-06	-1.34355e-10	-0.846121	0.000260995	-1.34355e-10	-0.783448	0.000261029	-1.34355e-10	-0.783456
127264031	chr9:127264031:TC:T	2.63112e-06	-1.34355e-10	-0.768236	0.000242088	-1.34355e-10	-0.858648	0.000242116	-1.34355e-10	-0.85867
127264090	chr9:127264090:A:T	3.05166e-06	-1.34355e-10	-0.619959	0.000277979	-1.34355e-10	-0.720406	0.000278009	-1.34355e-10	-0.720432
127264541	chr9:127264541:A:AG	2.96965e-06	-1.34355e-10	-0.647202	0.000289351	-1.34355e-10	-0.680312	0.000289402	-1.34355e-10	-0.680271
127265346	chr9:127265346:TA:T	1.62472e-06	-1.25031	-2.62286e-10	0.000222493	-0.943056	-2.62286e-10	0.000222501	-0.943156	-2.62286e-10
127266128	chr9:127266128:C:T	3.5526e-06	0.244526	-0.712491	0.000392409	0.355799	-0.731445	0.000392449	0.355704	-0.731384
127266598	chr9:127266598:G:A	1.66526e-06	-1.22566	-2.62286e-10	0.000164244	-1.2466	-2.62286e-10	0.000164265	-1.24661	-2.62286e-10
127267155	chr9:127267155:A:T	2.1511e-06	-0.969665	-2.62286e-10	0.000195732	-1.0712	-2.62286e-10	0.000195754	-1.07123	-2.62286e-10
127267233	chr9:127267233:G:A	1.86492e-06	-1.34355e-10	-1.11243	0.000188139	-1.34355e-10	-1.11077	0.000188166	-1.34355e-10	-1.11076
127267721	chr9:127267721:T:C	2.61043e-06	-1.34355e-10	-0.776132	0.000255274	-1.34355e-10	-0.805613	0.000255318	-1.34355e-10	-0.805577
127267948	chr9:127267948:T:C	2.52335e-06	-1.34355e-10	-0.810059	0.00024705	-1.34355e-10	-0.838361	0.000247092	-1.34355e-10	-0.838325
127268384	chr9:127268384:G:A	2.90365e-06	-1.34355e-10	-0.669678	0.000265414	-1.34355e-10	-0.76666	0.000265444	-1.34355e-10	-0.766684
127269570	chr9:127269570:A:C	2.83399e-06	-1.34355e-10	-0.69396	0.000276574	-1.34355e-10	-0.725473	0.000276622	-1.34355e-10	-0.725434
127270402	chr9:127270402:C:T	1.97882e-06	-1.34355e-10	-1.05314	0.000193351	-1.34355e-10	-1.08344	0.000193379	-1.34355e-10	-1.08344
127270678	chr9:127270678:C:T	5.92588e-06	-1.34355e-10	0.0436824	0.000594595	-1.34355e-10	0.0399293	0.000594665	-1.34355e-10	0.039911
127271268	chr9:127271268:A:G	1.09022e-06	-1.64927	-2.62286e-10	0.000116538	-1.58973	-2.62286e-10	0.000116555	-1.58973	-2.62286e-10
127272143	chr9:127272143:ATT:A	3.09341e-06	-1.34355e-10	-0.606372	0.00029255	-1.34355e-10	-0.669314	0.000292594	-1.34355e-10	-0.669301
127272499	chr9:127272499:T:G	1.53382e-06	-1.30789	-2.62286e-10	0.000782683	0.314777	-2.62286e-10	0.000782755	0.314734	-2.62286e-10
127272500	chr9:127272500:T:A	1.55141e-06	-1.29648	-2.62286e-10	0.000803456	0.340972	-2.62286e-10	0.000803531	0.340929	-2.62286e-10
127272608	chr9:127272608:T:C	1.73072e-06	-1.34355e-10	-1.18711	0.000170361	-1.34355e-10	-1.21003	0.000170383	-1.34355e-10	-1.21004
127272684	chr9:127272684:G:A	2.36632e-06	-1.34355e-10	-0.874309	0.000219881	-1.34355e-10	-0.954863	0.000219904	-1.34355e-10	-0.954894
127272768	chr9:127272768:A:C	2.20945e-06	0.268547	-1.21145	0.000171153	0.0121384	-1.21753	0.000171163	0.0120602	-1.21753
127273131	chr9:127273131:C:T	1.89933e-06	-1.34355e-10	-1.09415	0.00018028	-1.34355e-10	-1.15344	0.000180302	-1.34355e-10	-1.15345
127273642	chr9:127273642:TG:T	3.21138e-06	-0.568946	-2.62286e-10	0.000241381	-0.861574	-2.62286e-10	0.000241398	-0.861641	-2.62286e-10
127273771	chr9:127273771:C:G	1.5635e-06	-1.28872	-2.62286e-10	0.000189642	-1.10281	-2.62286e-10	0.00018967	-1.1028	-2.62286e-10
127273826	chr9:127273826:G:C	1.68895e-06	-1.34355e-10	-1.21154	0.000169976	-1.34355e-10	-1.21229	0.000169999	-1.34355e-10	-1.21229
127273883	chr9:127273883:C:T	3.7937e-06	-0.0439053	-0.3584	8.65462e-05	-1.5976	-0.289674	8.6561e-05	-1.59761	-0.28963
127274090	chr9:127274090:A:G	2.61597e-06	-1.34355e-10	-0.77401	0.0002545	-1.34355e-10	-0.808649	0.000254544	-1.34355e-10	-0.808612
127275126	chr9:127275126:A:G	2.58694e-06	-1.34355e-10	-0.785169	0.000251917	-1.34355e-10	-0.818852	0.000251961	-1.34355e-10	-0.818814
127275169	chr9:127275169:T:C	2.01032e-06	-1.34355e-10	-1.03735	0.000202322	-1.34355e-10	-1.03809	0.00020235	-1.34355e-10	-1.03809
127275457	chr9:127275457:T:A	9.65442e-06	-1.34355e-10	0.53177	0.00100026	-1.34355e-10	0.560062	0.00100038	-1.34355e-10	0.560044
127275662	chr9:127275662:C:CA	1.97413e-06	-1.34355e-10	-1.05552	0.000198683	-1.34355e-10	-1.05624	0.00019871	-1.34355e-10	-1.05624
127275834	chr9:127275834:G:A	1.9513e-06	-1.34355e-10	-1.06715	0.000212449	-1.34355e-10	-0.98925	0.000212477	-1.34355e-10	-0.989252
127276292	chr9:127276292:A:G	2.98299e-05	-1.34355e-10	1.65987	0.00233672	-1.34355e-10	1.40855	0.0023369	-1.34355e-10	1.40849
127277049	chr9:127277049:A:G	1.73671e-06	-0.0262541	-1.1574	0.000150372	-0.17344	-1.1614	0.000150387	-0.173499	-1.16138
127277127	chr9:127277127:T:C	9.75166e-07	-0.728517	-1.03228	0.000210901	0.0884291	-1.08499	0.000210883	0.0881799	-1.08496
127277792	chr9:127277792:A:G	1.19148e-06	-1.56045	-2.62286e-10	0.000216214	-0.971684	-2.62286e-10	0.000216232	-0.971737	-2.62286e-10
127277949	chr9:127277949:G:C	2.82941e-06	-1.34355e-10	-0.695579	0.000274407	-1.34355e-10	-0.733339	0.000274456	-1.34355e-10	-0.733297
127278772	chr9:127278772:C:T	1.75454e-05	-1.34355e-10	1.12914	0.00201763	-1.34355e-10	1.26173	0.00201789	-1.34355e-10	1.26172
127278885	chr9:127278885:A:T	2.71758e-06	-1.34355e-10	-0.735906	0.000256152	-1.34355e-10	-0.80218	0.000256195	-1.34355e-10	-0.802149
127279483	chr9:127279483:A:G	2.02761e-06	-1.34355e-10	-1.02879	0.000204054	-1.34355e-10	-1.02956	0.000204083	-1.34355e-10	-1.02956
127279568	chr9:127279568:T:C	3.16758e-06	-1.34355e-10	-0.582678	0.000307889	-1.34355e-10	-0.61821	0.000307944	-1.34355e-10	-0.618167
127280338	chr9:127280338:C:T	2.70831e-06	-1.34355e-10	-0.739321	0.000287754	-1.34355e-10	-0.685844	0.000287789	-1.34355e-10	-0.68586
127280567	chr9:127280567:C:T	1.94709e-06	-1.34355e-10	-1.06931	0.000201547	-1.34355e-10	-1.04193	0.000201572	-1.34355e-10	-1.04194
127281157	chr9:127281157:C:G	2.04379e-06	-1.02084	-2.62286e-10	0.000167598	-1.22638	-2.62286e-10	0.000167618	-1.2264	-2.62286e-10
127282141	chr9:127282141:A:C	2.01901e-06	-1.34355e-10	-1.03304	0.000202018	-1.34355e-10	-1.03959	0.000202048	-1.34355e-10	-1.03958
127282733	chr9:127282733:G:A	1.67494e-06	-1.34355e-10	-1.21987	0.000169607	-1.34355e-10	-1.21447	0.000169631	-1.34355e-10	-1.21446
127283581	chr9:127283581:G:T	3.94121e-06	-1.34355e-10	-0.364159	0.000427663	-1.34355e-10	-0.289615	0.000427703	-1.34355e-10	-0.289657
127283772	chr9:127283772:T:A	2.7198e-06	-1.34355e-10	-0.735088	0.000279051	-1.34355e-10	-0.716556	0.000279085	-1.34355e-10	-0.71657
127283993	chr9:127283993:A:T	1.54905e-06	-1.298	-2.62286e-10	0.000179995	-1.15502	-2.62286e-10	0.000180011	-1.15507	-2.62286e-10
127284029	chr9:127284029:A:G	3.57951e-06	-1.34355e-10	-0.460421	0.00034968	-1.34355e-10	-0.490932	0.000349734	-1.34355e-10	-0.490914
127284100	chr9:127284100:C:T	5.88777e-06	0.327209	-0.289977	0.00010039	-1.51977	-0.219121	0.000100406	-1.51978	-0.219075
127284374	chr9:127284374:A:G	4.35131e-06	-0.265169	-2.62286e-10	0.000351756	-0.485013	-2.62286e-10	0.000351785	-0.485068	-2.62286e-10
127284437	chr9:127284437:T:G	2.42614e-06	-1.34355e-10	-0.849345	0.000238181	-1.34355e-10	-0.874919	0.000238217	-1.34355e-10	-0.874905
127285400	chr9:127285400:G:A	9.51878e-07	-0.565047	-1.21992	6.48448e-05	-0.957187	-1.21877	6.48477e-05	-0.957281	-1.21877
127285437	chr9:127285437:A:G	2.51388e-06	-1.34355e-10	-0.813817	0.000254086	-1.34355e-10	-0.810279	0.000254121	-1.34355e-10	-0.810276
127285631	chr9:127285631:T:C	2.63099e-06	-0.286821	-0.481466	0.000173413	-0.782744	-0.409532	0.000173423	-0.782848	-0.409506
127286017	chr9:127286017:CT:C	9.90956e-07	-0.787225	-0.957507	8.17224e-05	-0.981082	-0.96354	8.17306e-05	-0.981173	-0.963485
127286531	chr9:127286531:G:A	1.62704e-06	-0.107388	-1.1415	0.000110786	-0.452546	-1.18781	0.000110779	-0.452738	-1.18781
127286598	chr9:127286598:C:A	2.5017e-06	-1.34355e-10	-0.818677	0.000240264	-1.34355e-10	-0.866211	0.0002403	-1.34355e-10	-0.866197
127286600	chr9:127286600:T:G	2.50353e-06	-1.34355e-10	-0.817945	0.000240433	-1.34355e-10	-0.865509	0.000240469	-1.34355e-10	-0.865495
127286829	chr9:127286829:T:C	3.29255e-06	-1.34355e-10	-0.543983	0.000328508	-1.34355e-10	-0.55339	0.000328555	-1.34355e-10	-0.553382
127286855	chr9:127286855:G:A	3.76402e-06	-1.34355e-10	-0.410158	0.000375527	-1.34355e-10	-0.419619	0.000375582	-1.34355e-10	-0.41961
127287847	chr9:127287847:A:G	2.97572e-06	-0.64516	-2.62286e-10	0.000233289	-0.895673	-2.62286e-10	0.000233309	-0.895722	-2.62286e-10
127288121	chr9:127288121:T:C	1.72712e-06	-1.34355e-10	-1.18919	0.000171755	-1.34355e-10	-1.20188	0.000171779	-1.34355e-10	-1.20188
127288192	chr9:127288192:G:A	3.44541e-06	-0.0115157	-0.487086	0.000218549	-0.561741	-0.3992	0.000218557	-0.561862	-0.39918
127288916	chr9:127288916:T:C	3.98662e-07	-1.6508	-1.00449	4.14658e-05	-1.58532	-1.03776	4.14724e-05	-1.58532	-1.03773
127290177	chr9:127290177:G:A	1.8921e-06	-1.34355e-10	-1.09796	0.000204527	-1.34355e-10	-1.02725	0.000204557	-1.34355e-10	-1.02724
127290677	chr9:127290677:C:T	6.8945e-06	-1.34355e-10	0.195077	0.000704383	-1.34355e-10	0.209371	0.000704473	-1.34355e-10	0.209363
127290820	chr9:127290820:T:C	1.76183e-06	-1.34355e-10	-1.16929	0.000174994	-1.34355e-10	-1.1832	0.000175018	-1.34355e-10	-1.1832
127290944	chr9:127290944:GT:G	3.33424e-07	-1.63308	-1.2009	3.31194e-05	-1.64484	-1.20299	3.3124e-05	-1.64483	-1.203
127291714	chr9:127291714:G:A	3.97517e-06	-1.34355e-10	-0.35558	0.000433574	-1.34355e-10	-0.275889	0.000433624	-1.34355e-10	-0.275909
127292667	chr9:127292667:C:T	1.18588e-06	-0.571941	-0.993216	8.62951e-05	-1.03567	-0.85451	8.63004e-05	-1.03575	-0.854503
127293286	chr9:127293286:C:T	1.84484e-05	-1.34355e-10	1.17933	0.00203342	-1.34355e-10	1.26953	0.00203368	-1.34355e-10	1.26952
127293506	chr9:127293506:G:T	1.12096e-06	-0.615445	-1.00601	8.21192e-05	-1.06981	-0.869967	8.21244e-05	-1.06989	-0.86996
127294139	chr9:127294139:G:A	3.06667e-06	-1.34355e-10	-0.615055	0.000307083	-1.34355e-10	-0.620834	0.000307127	-1.34355e-10	-0.620827
127294390	chr9:127294390:G:A	2.01765e-06	-1.34355e-10	-1.03371	0.000202791	-1.34355e-10	-1.03578	0.000202823	-1.34355e-10	-1.03575
127294564	chr9:127294564:C:T	1.99768e-06	-0.590066	-0.453593	0.000141756	-1.01802	-0.375817	0.000141768	-1.01811	-0.375789
127294995	chr9:127294995:T:C	2.0104e-06	-1.03731	-2.62286e-10	0.000150679	-1.3328	-2.62286e-10	0.000150704	-1.33277	-2.62286e-10
127295587	chr9:127295587:A:G	4.35755e-07	-1.64963	-0.916689	5.06235e-05	-1.47257	-0.95096	5.0632e-05	-1.47257	-0.950928
127295716	chr9:127295716:A:C	9.31126e-07	-0.709723	-1.09728	6.52848e-05	-1.17435	-0.994837	6.52889e-05	-1.17443	-0.994834
127295821	chr9:127295821:C:T	1.68487e-06	-1.34355e-10	-1.21396	0.000168843	-1.34355e-10	-1.21898	0.000168866	-1.34355e-10	-1.21898
127295847	chr9:127295847:A:G	2.63888e-06	-1.34355e-10	-0.765293	0.000256622	-1.34355e-10	-0.800347	0.000256661	-1.34355e-10	-0.800332
127296016	chr9:127296016:A:T	2.05932e-06	-1.34355e-10	-1.01327	0.000196369	-1.34355e-10	-1.06795	0.000196394	-1.34355e-10	-1.06797
127296300	chr9:127296300:G:T	1.27196e-06	-0.629183	-0.8659	9.66039e-05	-1.0786	-0.698728	9.66102e-05	-1.07868	-0.69872
127297045	chr9:127297045:C:A	1.08934e-06	-0.771153	-0.878922	8.22789e-05	-1.21829	-0.719541	8.22845e-05	-1.21837	-0.719536
127297160	chr9:127297160:G:A	1.55969e-06	-0.0723677	-1.21879	0.000114303	-0.406125	-1.20297	0.000114297	-0.406317	-1.20297
127297261	chr9:127297261:T:C	1.04517e-06	-0.728389	-0.963076	7.66287e-05	-1.18709	-0.82189	7.66337e-05	-1.18716	-0.821887
127297675	chr9:127297675:A:T	1.10393e-06	-0.731525	-0.905243	8.22881e-05	-1.19111	-0.746613	8.22938e-05	-1.19119	-0.746604
127298047	chr9:127298047:C:T	5.25332e-07	-1.32479	-1.05458	8.19134e-05	-0.838844	-1.10344	8.1912e-05	-0.839023	-1.10342
127298187	chr9:127298187:G:T	1.02419e-06	-0.795553	-0.916189	7.7617e-05	-1.23569	-0.760473	7.76227e-05	-1.23576	-0.760464
127298423	chr9:127298423:T:C	1.09863e-06	-0.699021	-0.942561	8.04466e-05	-1.16758	-0.792778	8.04521e-05	-1.16766	-0.79277
127298496	chr9:127298496:A:G	1.07253e-06	-0.741154	-0.924471	7.98473e-05	-1.19763	-0.770208	7.98529e-05	-1.1977	-0.770199
127298534	chr9:127298534:C:G	2.13048e-05	-1.34355e-10	1.32329	0.00223425	-1.34355e-10	1.36371	0.00223453	-1.34355e-10	1.3637
127298597	chr9:127298597:T:C	5.12072e-07	-1.18575	-1.21919	8.44178e-05	-0.695486	-1.21669	8.44364e-05	-0.695406	-1.21668
127298616	chr9:127298616:T:G	1.20169e-06	-0.640424	-0.91149	7.99133e-05	-1.10345	-0.863557	7.99187e-05	-1.10353	-0.863544
127298775	chr9:127298775:A:G	3.58016e-07	-1.62249	-1.14033	4.54832e-05	-1.49167	-1.03894	4.54904e-05	-1.49165	-1.03894
127299102	chr9:127299102:G:A	3.13153e-06	-1.34355e-10	-0.594124	0.000313821	-1.34355e-10	-0.599128	0.000313866	-1.34355e-10	-0.59912
127300100	chr9:127300100:A:G	1.00042e-06	-0.747928	-0.9873	7.61848e-05	-1.16855	-0.846239	7.61902e-05	-1.16862	-0.846232
127300265	chr9:127300265:T:A	1.91078e-06	-1.34355e-10	-1.08813	0.000187347	-1.34355e-10	-1.11499	0.000187374	-1.34355e-10	-1.11498
127300318	chr9:127300318:G:C	2.8813e-06	-0.395143	-0.282263	0.000206049	-0.821933	-0.197904	0.000206064	-0.822027	-0.197873
127301603	chr9:127301603:A:T	1.16619e-06	-0.620346	-0.961555	8.65198e-05	-1.07397	-0.813603	8.65253e-05	-1.07405	-0.813595
127302141	chr9:127302141:C:A	1.11813e-06	-0.649629	-0.974361	8.32094e-05	-1.0972	-0.829386	8.32148e-05	-1.09728	-0.829378
127302189	chr9:127302189:G:A	1.16354e-06	-0.63361	-0.950573	8.67588e-05	-1.08529	-0.79953	8.67644e-05	-1.08537	-0.799522
127302693	chr9:127302693:G:T	1.10092e-06	-0.66617	-0.973334	0.00011629	-0.590082	-1.00179	0.0001163	-0.590154	-1.00176
127303015	chr9:127303015:G:A	1.68085e-06	-1.34355e-10	-1.21635	0.000168714	-1.34355e-10	-1.21975	0.000168737	-1.34355e-10	-1.21975
127303058	chr9:127303058:G:A	1.73259e-06	-1.34355e-10	-1.18603	0.000170511	-1.34355e-10	-1.20915	0.000170534	-1.34355e-10	-1.20915
127303525	chr9:127303525:TTTTTTAAAAGTTTTAGTTTG:T	2.27172e-06	-1.34355e-10	-0.915109	0.000219004	-1.34355e-10	-0.958862	0.000219036	-1.34355e-10	-0.958849
127304925	chr9:127304925:A:G	3.29332e-06	0.123862	-0.667611	0.000295126	-0.0370825	-0.623467	0.000295113	-0.0372867	-0.62344
127305443	chr9:127305443:G:A	2.94487e-06	-1.34355e-10	-0.655583	0.000294628	-1.34355e-10	-0.662236	0.000294671	-1.34355e-10	-0.662229
127306010	chr9:127306010:C:T	2.7392e-06	-1.34355e-10	-0.72798	0.000251207	-1.34355e-10	-0.821675	0.000251235	-1.34355e-10	-0.821699
127306196	chr9:127306196:C:CA	2.07694e-06	0.211335	-1.21609	0.000159973	-0.0800415	-1.1929	0.000159963	-0.0802456	-1.1929
127306227	chr9:127306227:A:G	2.07018e-06	0.20912	-1.21713	0.000159329	-0.081164	-1.19581	0.000159319	-0.081368	-1.19581
127306366	chr9:127306366:C:T	2.22658e-06	-1.34355e-10	-0.93518	0.000227664	-1.34355e-10	-0.920081	0.000227688	-1.34355e-10	-0.920112
127307169	chr9:127307169:A:G	1.67636e-06	-1.34355e-10	-1.21902	0.000168726	-1.34355e-10	-1.21967	0.000168749	-1.34355e-10	-1.21967
127307407	chr9:127307407:G:A	1.69518e-06	0.00435014	-1.21221	0.000133852	-0.267207	-1.18401	0.000133845	-0.267398	-1.18401
127308142	chr9:127308142:A:G	1.74676e-06	-1.34355e-10	-1.17788	0.000173621	-1.34355e-10	-1.19108	0.000173644	-1.34355e-10	-1.19108
127308293	chr9:127308293:T:C	2.83009e-06	0.127659	-0.822997	0.000235765	-0.100185	-0.78493	0.000235754	-0.100389	-0.784908
127309151	chr9:127309151:G:A	1.71395e-06	-1.34355e-10	-1.19685	0.000171767	-1.34355e-10	-1.20181	0.000171791	-1.34355e-10	-1.20181
127309280	chr9:127309280:T:C	1.82072e-06	-1.13641	-2.62286e-10	0.000308453	-0.616383	-2.62286e-10	0.000308531	-0.616264	-2.62286e-10
127309467	chr9:127309467:C:T	1.52111e-06	-0.0969886	-1.21921	0.000110084	-0.432477	-1.21423	0.000110078	-0.432669	-1.21423
127309965	chr9:127309965:C:T	9.13479e-07	-1.04236	-0.783776	6.4057e-05	-1.65527	-0.532908	6.4066e-05	-1.65527	-0.532898
127310173	chr9:127310173:G:A	1.55754e-06	-0.0769943	-1.21554	0.000111595	-0.414432	-1.21864	0.000111589	-0.414625	-1.21864
127311151	chr9:127311151:T:C	2.74557e-06	-1.34355e-10	-0.725656	0.000274951	-1.34355e-10	-0.731359	0.00027499	-1.34355e-10	-0.731352
127311467	chr9:127311467:C:T	1.57166e-06	-0.0641381	-1.21938	0.000114491	-0.403294	-1.20416	0.000114485	-0.403488	-1.20415
127311543	chr9:127311543:G:A	2.30893e-06	-1.34355e-10	-0.89886	0.000222063	-1.34355e-10	-0.944992	0.000222096	-1.34355e-10	-0.944978
127311584	chr9:127311584:A:T	1.70733e-06	-1.34355e-10	-1.20072	0.000170506	-1.34355e-10	-1.20918	0.00017053	-1.34355e-10	-1.20918
127311813	chr9:127311813:T:C	3.20222e-06	-1.34355e-10	-0.571801	0.000329955	-1.34355e-10	-0.548994	0.000329995	-1.34355e-10	-0.54901
127311876	chr9:127311876:A:G	1.25445e-06	-1.50895	-2.62286e-10	0.000167239	-1.22852	-2.62286e-10	0.000167271	-1.22847	-2.62286e-10
127312531	chr9:127312531:GA:G	3.09942e-06	-1.34355e-10	-0.604432	0.000309952	-1.34355e-10	-0.611534	0.000309996	-1.34355e-10	-0.611526
127312981	chr9:127312981:G:A	2.35173e-06	-1.34355e-10	-0.880493	0.0002263	-1.34355e-10	-0.926091	0.000226333	-1.34355e-10	-0.926079
127313393	chr9:127313393:C:T	3.23539e-07	-1.64547	-1.21861	5.93574e-05	-1.04457	-1.2198	5.93643e-05	-1.04459	-1.2198
127313600	chr9:127313600:A:G	2.20089e-06	-1.34355e-10	-0.946784	0.000207898	-1.34355e-10	-1.0109	0.000207923	-1.34355e-10	-1.01092
127313692	chr9:127313692:T:C	3.17029e-06	-1.34355e-10	-0.581823	0.000306534	-1.34355e-10	-0.62262	0.000306581	-1.34355e-10	-0.622604
127313880	chr9:127313880:T:C	1.55522e-06	-0.0747721	-1.21926	0.000120779	-0.350728	-1.20326	0.000120773	-0.350916	-1.20326
127314620	chr9:127314620:G:A	1.43933e-06	-1.37147	-2.62286e-10	0.000191825	-1.09136	-2.62286e-10	0.000191864	-1.0913	-2.62286e-10
127314694	chr9:127314694:T:C	1.72616e-06	-1.34355e-10	-1.18975	0.000181094	-1.34355e-10	-1.14893	0.000181122	-1.34355e-10	-1.14892
127314733	chr9:127314733:C:G	1.54512e-06	-0.0994932	-1.20105	0.000123464	-0.369223	-1.16278	0.000123458	-0.369408	-1.16277
127314922	chr9:127314922:G:A	1.70791e-06	-1.34355e-10	-1.20038	0.00017055	-1.34355e-10	-1.20892	0.000170574	-1.34355e-10	-1.20892
127314934	chr9:127314934:A:C	1.17167e-06	-1.57721	-2.62286e-10	0.000113153	-1.61921	-2.62286e-10	0.00011317	-1.6192	-2.62286e-10
127316323	chr9:127316323:C:T	2.55993e-06	-1.34355e-10	-0.795667	0.000254944	-1.34355e-10	-0.806909	0.000254985	-1.34355e-10	-0.806882
127316794	chr9:127316794:A:C	1.75966e-06	-1.34355e-10	-1.17052	0.000174746	-1.34355e-10	-1.18462	0.00017477	-1.34355e-10	-1.18461
127317000	chr9:127317000:G:C	1.20346e-05	-1.34355e-10	0.752143	0.00112306	-1.34355e-10	0.675858	0.00112313	-1.34355e-10	0.675784
127317463	chr9:127317463:G:A	1.48006e-06	-0.136957	-1.20661	0.000106186	-0.463098	-1.21966	0.00010618	-0.463286	-1.21966
127317827	chr9:127317827:C:G	2.2113e-06	-1.34355e-10	-0.942065	0.000213797	-1.34355e-10	-0.982924	0.000213828	-1.34355e-10	-0.982913
127318139	chr9:127318139:T:A	3.23428e-06	-1.34355e-10	-0.56184	0.000302146	-1.34355e-10	-0.637041	0.000302198	-1.34355e-10	-0.637004
127318178	chr9:127318178:C:T	6.22034e-06	-1.34355e-10	0.0921783	0.000533249	-1.34355e-10	-0.068963	0.000533323	-1.34355e-10	-0.06896
127318271	chr9:127318271:G:A	6.25032e-06	-1.34355e-10	0.0969867	0.000535656	-1.34355e-10	-0.0644592	0.00053573	-1.34355e-10	-0.0644562
127318282	chr9:127318282:C:T	1.44443e-06	-0.148092	-1.21984	0.000105973	-0.473045	-1.21173	0.000105967	-0.473232	-1.21172
127319175	chr9:127319175:C:T	1.43977e-06	-0.190415	-1.18075	0.000101956	-0.513127	-1.21028	0.000101951	-0.513313	-1.21029
127319223	chr9:127319223:G:A	2.95798e-06	-0.966341	0.315203	0.000542504	-0.351488	0.299733	0.000542451	-0.351708	0.299719
127320451	chr9:127320451:T:G	1.53687e-06	-0.423819	-0.882083	0.000148554	-0.434773	-0.912231	0.000148566	-0.434857	-0.912199
127321039	chr9:127321039:A:G	1.30173e-05	-1.34355e-10	0.830631	0.00121024	-1.34355e-10	0.750621	0.00121031	-1.34355e-10	0.750543
127321197	chr9:127321197:G:A	1.64452e-06	-0.0355588	-1.20264	0.000124292	-0.306464	-1.21885	0.000124286	-0.306653	-1.21885
127322283	chr9:127322283:C:G	2.27835e-06	-1.34355e-10	-0.912193	0.000229342	-1.34355e-10	-0.912734	0.000229374	-1.34355e-10	-0.912731
127322668	chr9:127322668:G:C	5.5697e-06	0.281615	-0.299919	0.000549704	0.288655	-0.327227	0.000549693	0.288423	-0.327151
127322676	chr9:127322676:C:T	2.38117e-06	-1.34355e-10	-0.868053	0.000240933	-1.34355e-10	-0.863432	0.000240967	-1.34355e-10	-0.863428
127323456	chr9:127323456:G:A	1.4548e-06	-0.14696	-1.21382	0.000103117	-0.49261	-1.21948	0.000103112	-0.492796	-1.21948
127323598	chr9:127323598:T:C	2.87962e-06	0.33941	-1.0174	0.000210761	-5.75982e-05	-0.997166	0.000210746	-0.000281067	-0.99715
127323635	chr9:127323635:A:G	1.5986e-06	-0.0754689	-1.19105	0.000119094	-0.352786	-1.21525	0.000119088	-0.352973	-1.21525
127323912	chr9:127323912:C:T	1.73158e-06	-1.34355e-10	-1.18661	0.000170456	-1.34355e-10	-1.20947	0.000170479	-1.34355e-10	-1.20948
127324407	chr9:127324407:T:C	1.55976e-06	-0.11053	-1.18058	0.000107005	-0.464514	-1.21056	0.000106999	-0.464704	-1.21056
127324491	chr9:127324491:A:T	1.65073e-06	-0.0814143	-1.15302	0.00011147	-0.43897	-1.19523	0.000111463	-0.439162	-1.19523
127325018	chr9:127325018:G:T	2.27772e-06	-1.34355e-10	-0.912471	0.000229753	-1.34355e-10	-0.910944	0.000229786	-1.34355e-10	-0.91094
127325916	chr9:127325916:A:G	2.25006e-06	-1.34355e-10	-0.924691	0.000226432	-1.34355e-10	-0.925506	0.000226463	-1.34355e-10	-0.925503
127326309	chr9:127326309:T:G	2.31288e-06	-1.34355e-10	-0.897152	0.00021625	-1.34355e-10	-0.971513	0.000216276	-1.34355e-10	-0.971533
127326327	chr9:127326327:C:G	2.29977e-06	-1.34355e-10	-0.902838	0.000231429	-1.34355e-10	-0.903678	0.000231461	-1.34355e-10	-0.903675
127327000	chr9:127327000:T:C	2.43777e-06	-1.34355e-10	-0.844562	0.00024986	-1.34355e-10	-0.827051	0.000249885	-1.34355e-10	-0.827087
127327044	chr9:127327044:C:T	2.81055e-06	-1.34355e-10	-0.702265	0.00034987	-1.34355e-10	-0.490389	0.000349887	-1.34355e-10	-0.490476
127327213	chr9:127327213:G:A	2.23918e-06	-1.34355e-10	-0.929539	0.000215136	-1.34355e-10	-0.976679	0.000215168	-1.34355e-10	-0.976667
127327363	chr9:127327363:G:A	3.40077e-06	-1.34355e-10	-0.511643	0.000452399	-1.34355e-10	-0.233387	0.000452471	-1.34355e-10	-0.233362
127327368	chr9:127327368:G:A	2.85358e-06	0.531286	-1.21836	0.000186485	0.0798982	-1.1995	0.000186467	0.0796663	-1.1995
127327504	chr9:127327504:C:T	2.5847e-06	0.430875	-1.21691	0.000171784	-0.00681874	-1.19489	0.000171769	-0.00704434	-1.19489
127327809	chr9:127327809:T:C	2.10189e-06	-0.992808	-2.62286e-10	0.000182131	-1.14323	-2.62286e-10	0.000182149	-1.14326	-2.62286e-10
127327925	chr9:127327925:G:A	2.43312e-06	-1.34355e-10	-0.846473	0.000244881	-1.34355e-10	-0.847179	0.000244915	-1.34355e-10	-0.847176
127327997	chr9:127327997:A:C	8.16465e-06	-1.34355e-10	0.364168	0.000831262	-1.34355e-10	0.374994	0.000831371	-1.34355e-10	0.37499
127328502	chr9:127328502:A:G	1.82862e-06	-1.34355e-10	-1.13208	0.000184562	-1.34355e-10	-1.12996	0.000184586	-1.34355e-10	-1.12997
127328770	chr9:127328770:A:G	1.14043e-06	-0.416108	-1.18814	8.07073e-05	-0.742815	-1.21431	8.07046e-05	-0.742983	-1.21431
127328807	chr9:127328807:T:C	1.35393e-06	-0.21537	-1.21727	9.61121e-05	-0.565222	-1.21721	9.61078e-05	-0.565404	-1.21721
127329042	chr9:127329042:C:T	5.2257e-05	2.38278	-0.162249	0.000752358	0.393728	-0.118465	0.0007524	0.393608	-0.118427
127329459	chr9:127329459:A:G	3.99128e-07	-1.4602	-1.19392	3.35444e-05	-1.64887	-1.18621	3.35489e-05	-1.64887	-1.18621
127329598	chr9:127329598:G:A	3.28543e-06	-1.34355e-10	-0.546149	0.00032484	-1.34355e-10	-0.564617	0.000324845	-1.34355e-10	-0.564738
127330706	chr9:127330706:G:A	2.76088e-06	-1.34355e-10	-0.720095	0.000272106	-1.34355e-10	-0.74176	0.00027215	-1.34355e-10	-0.741734
127330730	chr9:127330730:GAAA:G	1.30359e-06	-0.251929	-1.21859	7.84201e-05	-0.76769	-1.21818	7.84075e-05	-0.767982	-1.21819
127331206	chr9:127331206:T:C	3.86031e-07	-1.61795	-1.06954	4.7536e-05	-1.46504	-1.02142	4.75387e-05	-1.46516	-1.02138
127331269	chr9:127331269:G:C	1.26979e-06	-0.2858	-1.211	7.7145e-05	-0.792216	-1.21005	7.71325e-05	-0.792505	-1.21006
127331431	chr9:127331431:T:G	2.09905e-06	-1.34355e-10	-0.994163	0.000219818	-1.34355e-10	-0.955151	0.00021984	-1.34355e-10	-0.955188
127331627	chr9:127331627:A:G	1.79412e-06	-1.34355e-10	-1.15113	0.00017233	-1.34355e-10	-1.19854	0.000172354	-1.34355e-10	-1.19854
127332247	chr9:127332247:T:G	1.74293e-06	-0.616514	-0.563565	6.46596e-05	-1.64198	-0.536831	6.46722e-05	-1.64197	-0.536786
127332917	chr9:127332917:A:G	2.83387e-06	-0.694004	-2.62286e-10	0.00035838	-0.466357	-2.62286e-10	0.000358447	-0.466306	-2.62286e-10
127333336	chr9:127333336:C:G	1.48346e-06	-1.34127	-2.62286e-10	0.000128605	-1.4912	-2.62286e-10	0.000128619	-1.49123	-2.62286e-10
127333432	chr9:127333432:G:A	1.90079e-06	-1.34355e-10	-1.09337	0.000182137	-1.34355e-10	-1.14319	0.000182159	-1.34355e-10	-1.14321
127333498	chr9:127333498:A:G	2.41794e-06	-1.34355e-10	-0.85273	0.00023431	-1.34355e-10	-0.891306	0.000234341	-1.34355e-10	-0.891311
127333969	chr9:127333969:A:G	3.25004e-07	-1.64991	-1.20965	7.0989e-05	-0.875313	-1.21011	7.09873e-05	-0.875478	-1.21011
127333974	chr9:127333974:C:T	3.50091e-07	-1.64468	-1.14053	8.00297e-05	-0.826697	-1.13886	8.0028e-05	-0.826867	-1.13884
127334065	chr9:127334065:T:A	1.41303e-06	-0.765181	-0.624732	0.000120594	-0.962684	-0.592835	0.000120586	-0.962937	-0.592782
127334375	chr9:127334375:G:A	3.19395e-06	-1.34355e-10	-0.574387	0.000295979	-1.34355e-10	-0.657662	0.00029603	-1.34355e-10	-0.657627
127335412	chr9:127335412:C:T	2.12116e-06	-1.34355e-10	-0.983684	0.000211174	-1.34355e-10	-0.99527	0.000211206	-1.34355e-10	-0.995254
127335441	chr9:127335441:T:C	2.12931e-06	-1.34355e-10	-0.979848	0.000211965	-1.34355e-10	-0.991529	0.000211997	-1.34355e-10	-0.991512
127335528	chr9:127335528:C:G	1.86519e-06	-1.34355e-10	-1.11228	0.000190167	-1.34355e-10	-1.10005	0.000190194	-1.34355e-10	-1.10004
127335864	chr9:127335864:A:C	2.13334e-06	-1.34355e-10	-0.977955	0.000212352	-1.34355e-10	-0.989706	0.000212384	-1.34355e-10	-0.989689
127336130	chr9:127336130:G:A	1.99562e-06	-1.34355e-10	-1.04469	0.000206603	-1.34355e-10	-1.01715	0.000206625	-1.34355e-10	-1.01718
127336800	chr9:127336800:G:A	2.20609e-06	-1.34355e-10	-0.944424	0.000219377	-1.34355e-10	-0.957157	0.000219411	-1.34355e-10	-0.957139
127337002	chr9:127337002:G:T	1.34225e-06	-0.8	-0.6413	6.11477e-05	-1.63722	-0.597439	6.11596e-05	-1.6372	-0.597396
127337918	chr9:127337918:T:C	1.8567e-06	-1.34355e-10	-1.11684	0.000189184	-1.34355e-10	-1.10523	0.000189211	-1.34355e-10	-1.10523
127338173	chr9:127338173:CTT:C	4.00877e-06	-1.34355e-10	-0.347161	0.000474751	-1.34355e-10	-0.18516	0.000474843	-1.34355e-10	-0.185102
127339124	chr9:127339124:C:T	1.26763e-06	-0.622954	-0.875545	4.7242e-05	-1.65529	-0.837377	4.72505e-05	-1.65529	-0.837339
127339144	chr9:127339144:A:G	8.59693e-07	-0.668247	-1.21858	7.64594e-05	-0.791942	-1.21925	7.64502e-05	-0.792202	-1.21925
127339489	chr9:127339489:G:A	1.11812e-06	-1.624	-2.62286e-10	0.00012378	-1.52945	-2.62286e-10	0.000123792	-1.52948	-2.62286e-10
127340183	chr9:127340183:C:T	2.13795e-06	-1.34355e-10	-0.975798	0.000212638	-1.34355e-10	-0.988361	0.00021267	-1.34355e-10	-0.988344
127340347	chr9:127340347:G:A	1.72746e-06	-1.34355e-10	-1.189	0.000174044	-1.34355e-10	-1.18864	0.000174068	-1.34355e-10	-1.18864
127340660	chr9:127340660:T:G	2.06468e-06	-0.431125	-0.579545	6.46707e-05	-1.6545	-0.524137	6.46828e-05	-1.6545	-0.524092
127340725	chr9:127340725:G:A	1.67672e-06	-1.34355e-10	-1.21881	0.000172546	-1.34355e-10	-1.19729	0.000172569	-1.34355e-10	-1.19729
127341524	chr9:127341524:A:G	1.82427e-06	-1.34355e-10	-1.13447	0.000184156	-1.34355e-10	-1.13216	0.000184184	-1.34355e-10	-1.13215
127342008	chr9:127342008:G:A	1.82111e-06	-1.34355e-10	-1.1362	0.000175855	-1.34355e-10	-1.17829	0.000175878	-1.34355e-10	-1.1783
127342843	chr9:127342843:G:A	1.3083e-06	-0.521198	-0.945722	4.37873e-05	-1.65669	-0.911915	4.37949e-05	-1.65669	-0.911881
127342897	chr9:127342897:T:C	6.94103e-07	-1.54697	-0.553808	6.25938e-05	-1.64659	-0.564695	6.26011e-05	-1.64659	-0.564717
127343218	chr9:127343218:G:C	1.92787e-06	-1.34355e-10	-1.07923	0.000192511	-1.34355e-10	-1.0878	0.00019254	-1.34355e-10	-1.08778
127343296	chr9:127343296:G:A	1.67167e-06	-1.22182	-2.62286e-10	0.000143694	-1.38026	-2.62286e-10	0.000143709	-1.3803	-2.62286e-10
127343339	chr9:127343339:G:A	1.15066e-06	-0.665273	-0.930034	4.47536e-05	-1.64708	-0.8997	4.47615e-05	-1.64707	-0.899668
127343553	chr9:127343553:G:T	2.29367e-06	-1.34355e-10	-0.905493	0.000227681	-1.34355e-10	-0.920005	0.000227716	-1.34355e-10	-0.919986
127343787	chr9:127343787:A:G	1.19748e-06	-0.650882	-0.904542	4.71337e-05	-1.63186	-0.863101	4.71429e-05	-1.63184	-0.863062
127345894	chr9:127345894:A:G	1.77084e-06	-0.483265	-0.680925	5.76146e-05	-1.65716	-0.637018	5.76247e-05	-1.65715	-0.63698
127346159	chr9:127346159:A:G	4.38096e-07	-1.46093	-1.10003	5.87128e-05	-1.23436	-1.04093	5.87123e-05	-1.23455	-1.04089
127347467	chr9:127347467:T:C	1.72142e-06	-0.19969	-0.992804	5.76105e-05	-1.39075	-0.9035	5.76115e-05	-1.39091	-0.903451
127347640	chr9:127347640:T:C	1.95025e-06	-1.34355e-10	-1.06769	0.000194676	-1.34355e-10	-1.07661	0.000194705	-1.34355e-10	-1.0766
127347731	chr9:127347731:A:G	2.15162e-06	-1.34355e-10	-0.969425	0.000213477	-1.34355e-10	-0.98442	0.00021351	-1.34355e-10	-0.984404
127348132	chr9:127348132:C:T	4.56545e-07	-1.65118	-0.868535	6.76659e-05	-1.387	-0.74637	6.76769e-05	-1.38697	-0.746371
127348293	chr9:127348293:C:G	3.01675e-06	0.58558	-1.21705	0.000177428	0.0193979	-1.18878	0.000177385	0.0190118	-1.18878
127349418	chr9:127349418:A:T	3.89618e-07	-1.61269	-1.06554	6.70046e-05	-1.09395	-1.04924	6.70181e-05	-1.09391	-1.04922
127349799	chr9:127349799:T:C	2.27428e-06	-1.34355e-10	-0.913982	0.000225801	-1.34355e-10	-0.928299	0.000225835	-1.34355e-10	-0.92828
127349952	chr9:127349952:T:C	1.54872e-06	-0.286309	-1.01191	5.43578e-05	-1.42678	-0.925577	5.43594e-05	-1.42694	-0.92553
127350639	chr9:127350639:G:C	2.01994e-06	-1.34355e-10	-1.03258	0.000200453	-1.34355e-10	-1.04737	0.000200483	-1.34355e-10	-1.04736
127350921	chr9:127350921:A:G	2.28121e-06	-1.34355e-10	-0.910939	0.000226432	-1.34355e-10	-0.925504	0.000226467	-1.34355e-10	-0.925485
127350958	chr9:127350958:G:A	2.33593e-06	-1.34355e-10	-0.887235	0.000231758	-1.34355e-10	-0.902255	0.000231794	-1.34355e-10	-0.902236
127351277	chr9:127351277:G:A	1.08494e-06	-1.65412	-2.62286e-10	0.000128687	-1.49057	-2.62286e-10	0.000128707	-1.49055	-2.62286e-10
127351329	chr9:127351329:G:A	1.39927e-06	-0.479254	-0.920445	4.49978e-05	-1.65718	-0.884156	4.50056e-05	-1.65718	-0.88412
127351492	chr9:127351492:G:T	1.7418e-06	-1.34355e-10	-1.18072	0.000170984	-1.34355e-10	-1.20638	0.000171008	-1.34355e-10	-1.20638
127351916	chr9:127351916:A:G	2.28927e-06	-1.34355e-10	-0.907412	0.000227255	-1.34355e-10	-0.921877	0.00022729	-1.34355e-10	-0.921858
127353101	chr9:127353101:CAGTA:C	1.67485e-06	-1.34355e-10	-1.21992	0.000169264	-1.34355e-10	-1.21649	0.000169287	-1.34355e-10	-1.21649
127354001	chr9:127354001:G:A	2.4717e-06	-1.34355e-10	-0.830738	0.000232561	-1.34355e-10	-0.898798	0.000232599	-1.34355e-10	-0.898772
127354079	chr9:127354079:A:G	3.26589e-06	0.644745	-1.19686	3.47434e-05	-1.62861	-1.17135	3.47472e-05	-1.62864	-1.17135
127354379	chr9:127354379:C:G	1.981e-06	-1.05205	-2.62286e-10	0.000126292	-1.50935	-2.62286e-10	0.000126306	-1.50938	-2.62286e-10
127354547	chr9:127354547:G:A	3.23336e-07	-1.6569	-1.20781	4.58359e-05	-1.31012	-1.21276	4.5843e-05	-1.3101	-1.21276
127354724	chr9:127354724:G:A	2.61074e-06	-1.34355e-10	-0.776013	0.000262202	-1.34355e-10	-0.778835	0.000262238	-1.34355e-10	-0.778833
127355582	chr9:127355582:C:A	1.1711e-05	1.8916	-1.16672	0.000283559	0.339889	-1.04042	0.000283468	0.339406	-1.04039
127356032	chr9:127356032:A:G	9.61522e-06	1.17072	-0.643018	7.02594e-05	-1.54215	-0.553601	7.02692e-05	-1.54221	-0.55354
127356337	chr9:127356337:G:A	1.71817e-06	-1.34355e-10	-1.19438	0.000178675	-1.34355e-10	-1.16238	0.000178698	-1.34355e-10	-1.16239
127356814	chr9:127356814:A:G	2.60072e-06	-1.34355e-10	-0.779857	0.000236427	-1.34355e-10	-0.882313	0.000236451	-1.34355e-10	-0.882347
127357047	chr9:127357047:C:T	3.54194e-07	-1.56805	-1.2055	3.62401e-05	-1.57593	-1.18186	3.62454e-05	-1.57591	-1.18186
127357077	chr9:127357077:C:G	1.78098e-06	-1.34355e-10	-1.15848	0.000187913	-1.34355e-10	-1.11197	0.000187937	-1.34355e-10	-1.11198
127357147	chr9:127357147:G:A	1.11551e-06	-1.62634	-2.62286e-10	0.000121102	-1.55132	-2.62286e-10	0.000121113	-1.55136	-2.62286e-10
127357946	chr9:127357946:T:C	2.81154e-05	2.24206	-0.641388	0.000622303	0.48706	-0.401583	0.000622341	0.487029	-0.401628
127358010	chr9:127358010:G:C	4.88095e-06	0.989266	-1.13957	0.000131537	-0.415476	-1.05319	0.00013155	-0.415507	-1.05319
127358011	chr9:127358011:G:A	5.00425e-06	1.01795	-1.14331	0.000133794	-0.393101	-1.05855	0.000133808	-0.393132	-1.05855
127358436	chr9:127358436:G:A	2.26054e-06	-1.34355e-10	-0.920042	0.000222634	-1.34355e-10	-0.942421	0.000222668	-1.34355e-10	-0.942403
127358522	chr9:127358522:GCT:G	1.8972e-06	-1.34355e-10	-1.09527	0.000205074	-1.34355e-10	-1.02458	0.000205104	-1.34355e-10	-1.02457
127359362	chr9:127359362:C:T	1.6751e-06	-1.34355e-10	-1.21978	0.000168897	-1.34355e-10	-1.21866	0.00016892	-1.34355e-10	-1.21866
127359958	chr9:127359958:C:G	2.8647e-06	-1.34355e-10	-0.683182	0.000214825	-1.34355e-10	-0.978127	0.000214848	-1.34355e-10	-0.978157
127360410	chr9:127360410:T:C	2.05472e-06	-1.34355e-10	-1.01551	0.000222669	-1.34355e-10	-0.942266	0.000222696	-1.34355e-10	-0.942278
127360419	chr9:127360419:C:T	1.93651e-06	0.0605497	-1.13531	9.71372e-05	-0.613322	-1.1585	9.7117e-05	-0.613648	-1.15852
127360438	chr9:127360438:G:A	1.03593e-06	-1.63688	-0.063469	0.000103903	-1.37777	-0.326722	0.000103898	-1.37786	-0.326822
127360444	chr9:127360444:G:C	5.91225e-06	1.18999	-1.14861	0.000211554	0.0200531	-1.01352	0.000211499	0.0196287	-1.0135
127361146	chr9:127361146:A:G	4.6156e-07	-1.6572	-0.851587	8.08759e-05	-1.16592	-0.789116	8.08712e-05	-1.16605	-0.789175
127361386	chr9:127361386:C:T	5.38722e-06	-1.34355e-10	-0.0516165	0.000591746	-1.34355e-10	0.0351261	0.00059178	-1.34355e-10	0.0350482
127361465	chr9:127361465:A:C	5.04792e-07	-1.65704	-0.762218	8.96218e-05	-1.15829	-0.694059	8.9616e-05	-1.15843	-0.694124
127361885	chr9:127361885:C:T	2.33654e-06	-1.34355e-10	-0.886976	0.000270153	-1.34355e-10	-0.748961	0.000270188	-1.34355e-10	-0.748969
127362072	chr9:127362072:T:TC	1.85812e-06	-1.34355e-10	-1.11608	0.000200853	-1.34355e-10	-1.04538	0.000200885	-1.34355e-10	-1.04535
127362287	chr9:127362287:C:T	2.0317e-06	-1.34355e-10	-1.02677	0.000219506	-1.34355e-10	-0.95657	0.000219534	-1.34355e-10	-0.956581
127362348	chr9:127362348:A:G	1.75592e-06	-1.34355e-10	-1.17265	0.000188083	-1.34355e-10	-1.11107	0.000188108	-1.34355e-10	-1.11107
127362672	chr9:127362672:T:C	5.66698e-07	-1.63743	-0.666143	9.91108e-05	-1.02341	-0.728301	9.90994e-05	-1.02357	-0.728396
127362905	chr9:127362905:G:A	7.38036e-06	1.42002	-1.15685	0.000190998	-0.0726963	-1.02299	0.000190946	-0.0731286	-1.02297
127363000	chr9:127363000:C:T	1.20525e-06	-1.54896	-2.62286e-10	0.000123329	-1.5331	-2.62286e-10	0.000123341	-1.53313	-2.62286e-10
127363366	chr9:127363366:T:G	5.75067e-07	-1.4379	-0.851015	4.55501e-05	-1.6048	-0.924337	4.5553e-05	-1.60479	-0.924421
127363684	chr9:127363684:T:C	6.22974e-07	-1.61964	-0.589256	0.000118865	-0.913844	-0.656117	0.000118849	-0.914011	-0.656219
127363838	chr9:127363838:G:A	1.76689e-06	-1.34355e-10	-1.16642	0.00018628	-1.34355e-10	-1.1207	0.000186304	-1.34355e-10	-1.12071
127363967	chr9:127363967:G:T	6.52597e-07	-1.58669	-0.575749	0.000136146	-0.791631	-0.642594	0.000136125	-0.791813	-0.642697
127364209	chr9:127364209:G:T	1.82136e-06	-1.34355e-10	-1.13606	0.000194459	-1.34355e-10	-1.07773	0.000194484	-1.34355e-10	-1.07774
127364805	chr9:127364805:C:G	1.51089e-06	-1.32295	-2.62286e-10	0.000129409	-1.48498	-2.62286e-10	0.000129427	-1.48497	-2.62286e-10
127365172	chr9:127365172:G:A	1.81652e-06	-1.34355e-10	-1.13872	0.000185856	-1.34355e-10	-1.12298	0.00018588	-1.34355e-10	-1.12299
127366023	chr9:127366023:T:C	1.84755e-05	2.37415	-1.19335	0.00038478	0.697969	-1.09325	0.000384638	0.697443	-1.09323
127366945	chr9:127366945:C:CT	7.94189e-06	1.01976	-0.68326	6.53689e-05	-1.57535	-0.592555	6.53758e-05	-1.5754	-0.592538
127367042	chr9:127367042:T:G	2.00545e-06	-1.34355e-10	-1.03978	0.000199893	-1.34355e-10	-1.05017	0.00019992	-1.34355e-10	-1.05017
127367164	chr9:127367164:C:T	8.76131e-06	1.15957	-0.724871	6.42845e-05	-1.54544	-0.639192	6.42933e-05	-1.5455	-0.639135
127367204	chr9:127367204:C:T	2.31821e-06	-1.34355e-10	-0.89485	0.000228158	-1.34355e-10	-0.917912	0.000228193	-1.34355e-10	-0.917894
127367322	chr9:127367322:T:C	6.55233e-07	-1.5466	-0.61181	0.000149429	-0.666538	-0.674591	0.000149405	-0.666732	-0.674692
127367398	chr9:127367398:C:T	6.68197e-07	-1.54853	-0.590286	0.000151628	-0.672518	-0.654001	0.000151604	-0.672712	-0.654104
127367477	chr9:127367477:T:A	4.07252e-07	-1.50211	-1.13186	3.62544e-05	-1.55736	-1.20003	3.62597e-05	-1.55734	-1.20004
127367528	chr9:127367528:A:T	3.30616e-06	0.637365	-1.17722	3.53581e-05	-1.63238	-1.15004	3.53619e-05	-1.63241	-1.15005
127367728	chr9:127367728:C:T	6.12773e-06	0.83859	-0.761412	0.000192587	-0.216019	-0.871385	0.00019252	-0.216424	-0.871464
127368323	chr9:127368323:T:G	2.28227e-06	-1.34355e-10	-0.910475	0.000206868	-1.34355e-10	-1.01587	0.000206897	-1.34355e-10	-1.01586
127368363	chr9:127368363:C:T	1.96927e-06	-1.34355e-10	-1.05798	0.000196295	-1.34355e-10	-1.06833	0.000196321	-1.34355e-10	-1.06834
127368774	chr9:127368774:A:G	1.70008e-06	-1.34355e-10	-1.20497	0.000170341	-1.34355e-10	-1.21015	0.000170364	-1.34355e-10	-1.21015
127368910	chr9:127368910:G:T	5.86109e-06	0.915582	-0.882893	5.6085e-05	-1.49914	-0.821938	5.60915e-05	-1.4992	-0.821897
127368941	chr9:127368941:A:G	1.90409e-06	-1.34355e-10	-1.09164	0.000189258	-1.34355e-10	-1.10484	0.000189286	-1.34355e-10	-1.10483
127369243	chr9:127369243:T:C	1.86686e-06	-1.34355e-10	-1.11139	0.00021271	-1.34355e-10	-0.988019	0.000212728	-1.34355e-10	-0.988072
127369258	chr9:127369258:G:A	1.75749e-06	-1.34355e-10	-1.17176	0.000188489	-1.34355e-10	-1.10891	0.000188513	-1.34355e-10	-1.10892
127369338	chr9:127369338:G:A	5.91792e-06	0.766392	-0.724053	6.19512e-05	-1.58312	-0.638485	6.19578e-05	-1.58316	-0.638472
127369394	chr9:127369394:G:T	1.69811e-05	-1.34355e-10	1.09645	0.0013901	-1.34355e-10	0.889182	0.00139012	-1.34355e-10	0.889062
127369678	chr9:127369678:G:A	1.95649e-06	-1.34355e-10	-1.06449	0.000195976	-1.34355e-10	-1.06996	0.000196003	-1.34355e-10	-1.06996
127369945	chr9:127369945:A:G	1.88123e-06	-1.34355e-10	-1.10372	0.000214966	-1.34355e-10	-0.977471	0.000214984	-1.34355e-10	-0.977525
127370057	chr9:127370057:CTG:C	1.79673e-06	-1.34355e-10	-1.14968	0.000183786	-1.34355e-10	-1.13418	0.000183809	-1.34355e-10	-1.13419
127370068	chr9:127370068:T:A	2.317e-06	-1.34355e-10	-0.895374	0.000230045	-1.34355e-10	-0.909674	0.000230077	-1.34355e-10	-0.909673
127370113	chr9:127370113:A:G	9.0263e-06	1.26489	-0.80039	0.000217362	0.065766	-1.03215	0.000217282	0.0653312	-1.03222
127370267	chr9:127370267:A:G	4.16812e-06	-0.882747	0.574565	0.000395005	-0.753985	0.384934	0.000394844	-0.754254	0.384656
127370591	chr9:127370591:C:A	8.4359e-07	-0.793273	-1.11246	0.00010841	-0.567875	-1.09415	0.00010841	-0.567982	-1.09419
127370823	chr9:127370823:G:A	2.66459e-06	-1.34355e-10	-0.755598	0.00026193	-1.34355e-10	-0.779873	0.000261966	-1.34355e-10	-0.779874
127371006	chr9:127371006:C:T	2.17012e-06	-0.960864	-2.62286e-10	0.000137649	-1.42324	-2.62286e-10	0.000137661	-1.42329	-2.62286e-10
127371018	chr9:127371018:C:T	9.60406e-06	1.36108	-0.834537	0.000181532	-0.0885364	-1.05798	0.000181466	-0.0889682	-1.05805
127371044	chr9:127371044:G:A	9.07905e-07	-0.729056	-1.10321	9.96943e-05	-0.537722	-1.20812	9.96992e-05	-0.537808	-1.20812
127371340	chr9:127371340:T:C	1.7525e-06	-1.34355e-10	-1.1746	0.000192717	-1.34355e-10	-1.08673	0.000192735	-1.34355e-10	-1.08677
127371794	chr9:127371794:A:G	1.10114e-06	-1.6393	-2.62286e-10	0.000120024	-1.56026	-2.62286e-10	0.000120037	-1.56029	-2.62286e-10
127372772	chr9:127372772:C:A	1.10183e-06	-1.39877	-0.239903	0.000285893	-0.33089	-0.361442	0.000285819	-0.331113	-0.361615
127373492	chr9:127373492:C:T	1.73515e-06	-1.34355e-10	-1.18455	0.000169839	-1.34355e-10	-1.2131	0.000169862	-1.34355e-10	-1.2131
127373612	chr9:127373612:C:T	3.56978e-06	-0.463142	-2.62286e-10	0.000506321	-0.120779	-2.62286e-10	0.000506329	-0.1209	-2.62286e-10
127373856	chr9:127373856:A:G	1.51323e-05	1.75228	-0.771086	0.000322556	0.442674	-1.01435	0.000322422	0.442195	-1.01442
127374158	chr9:127374158:A:G	1.71091e-06	-1.34355e-10	-1.19862	0.000180745	-1.34355e-10	-1.15087	0.000180765	-1.34355e-10	-1.15089
127374216	chr9:127374216:A:C	2.54231e-06	-0.802571	-2.62286e-10	0.000330977	-0.545903	-2.62286e-10	0.000330986	-0.546011	-2.62286e-10
127374233	chr9:127374233:G:A	1.1905e-05	1.91079	-1.16948	0.000268551	0.286085	-1.04099	0.000268465	0.285604	-1.04097
127374476	chr9:127374476:T:C	1.01691e-06	-1.48951	-0.229362	0.000234725	-0.537751	-0.351785	0.000234667	-0.537955	-0.351965
127374902	chr9:127374902:A:G	2.07296e-06	-1.34355e-10	-1.00667	0.000204527	-1.34355e-10	-1.02725	0.000204558	-1.34355e-10	-1.02723
127374926	chr9:127374926:C:A	1.89409e-06	-1.34355e-10	-1.09691	0.000186637	-1.34355e-10	-1.11878	0.000186665	-1.34355e-10	-1.11877
127374952	chr9:127374952:C:T	1.87329e-06	-1.34355e-10	-1.10795	0.000214781	-1.34355e-10	-0.978333	0.000214798	-1.34355e-10	-0.978389
127374954	chr9:127374954:A:G	2.34599e-06	-1.34355e-10	-0.882937	0.000253159	-1.34355e-10	-0.813932	0.000253191	-1.34355e-10	-0.813943
127375420	chr9:127375420:C:T	2.18973e-06	-1.34355e-10	-0.95187	0.000204316	-1.34355e-10	-1.02828	0.00020434	-1.34355e-10	-1.0283
127375625	chr9:127375625:C:T	3.83239e-06	-0.983201	0.591043	0.000351055	-0.888066	0.401059	0.000350917	-0.888316	0.40078
127375736	chr9:127375736:A:G	2.30363e-06	-0.901158	-2.62286e-10	0.000299147	-0.647017	-2.62286e-10	0.000299161	-0.647104	-2.62286e-10
127376311	chr9:127376311:C:T	1.86768e-06	-1.34355e-10	-1.11095	0.000185078	-1.34355e-10	-1.12718	0.000185104	-1.34355e-10	-1.12717
127376312	chr9:127376312:G:A	1.89928e-06	-1.34355e-10	-1.09417	0.000218721	-1.34355e-10	-0.960154	0.000218738	-1.34355e-10	-0.960212
127376344	chr9:127376344:G:A	1.67576e-06	-1.34355e-10	-1.21938	0.000175551	-1.34355e-10	-1.18002	0.000175577	-1.34355e-10	-1.18001
127376479	chr9:127376479:G:A	1.8625e-06	-1.31563	0.201902	0.000532318	-0.111569	0.0408593	0.000532164	-0.111795	0.0406594
127376784	chr9:127376784:C:T	1.66453e-06	-1.47045	0.244352	0.000459175	-0.430304	0.211784	0.000459023	-0.430525	0.211538
127376855	chr9:127376855:C:T	2.74717e-06	-1.34355e-10	-0.725076	0.000220191	-1.34355e-10	-0.953457	0.000220215	-1.34355e-10	-0.953483
127377398	chr9:127377398:A:C	2.30291e-06	-1.34355e-10	-0.901474	0.000226691	-1.34355e-10	-0.924362	0.000226726	-1.34355e-10	-0.924344
127377486	chr9:127377486:T:C	1.73393e-06	-1.34355e-10	-1.18526	0.00018485	-1.34355e-10	-1.1284	0.00018487	-1.34355e-10	-1.12843
127377750	chr9:127377750:T:C	3.31028e-06	-1.34355e-10	-0.538614	0.000381178	-1.34355e-10	-0.404684	0.000381217	-1.34355e-10	-0.404718
127377899	chr9:127377899:G:C	1.79362e-06	-1.34355e-10	-1.15141	0.000200495	-1.34355e-10	-1.04716	0.000200513	-1.34355e-10	-1.04721
127378113	chr9:127378113:T:C	8.19576e-07	-1.31773	-0.616881	0.000261619	-0.0786132	-0.70245	0.000261554	-0.0788604	-0.702585
127378376	chr9:127378376:C:T	5.43951e-06	-1.34355e-10	-0.0419565	0.000693856	-1.34355e-10	0.194314	0.000693978	-1.34355e-10	0.194354
127378901	chr9:127378901:G:A	1.86882e-06	-1.34355e-10	-1.11034	0.000196693	-1.34355e-10	-1.06631	0.000196718	-1.34355e-10	-1.06632
127378967	chr9:127378967:G:A	3.70706e-06	-1.34355e-10	-0.425407	0.000363349	-1.34355e-10	-0.452588	0.000363359	-1.34355e-10	-0.452694
127379074	chr9:127379074:G:A	1.01641e-05	1.64986	-1.06665	0.000261358	0.0946671	-0.876726	0.000261282	0.0942061	-0.876691
127379932	chr9:127379932:C:T	4.13067e-06	-1.34355e-10	-0.317205	0.000488226	-1.34355e-10	-0.157172	0.000488276	-1.34355e-10	-0.157206
127380475	chr9:127380475:C:T	1.57305e-06	-1.28263	-2.62286e-10	0.000118305	-1.57468	-2.62286e-10	0.000118318	-1.57471	-2.62286e-10
127381798	chr9:127381798:A:G	1.7783e-06	-1.34355e-10	-1.15999	0.000185877	-1.34355e-10	-1.12287	0.000185893	-1.34355e-10	-1.12292
127381903	chr9:127381903:C:A	3.3554e-06	0.544074	-1.06915	4.08365e-05	-1.62587	-1.0125	4.08413e-05	-1.6259	-1.01249
127382154	chr9:127382154:G:C	7.03871e-06	-1.34355e-10	0.215779	0.00056983	-1.34355e-10	-0.0026117	0.000569801	-1.34355e-10	-0.00280022
127383345	chr9:127383345:G:A	2.07847e-06	0.104903	-1.10892	3.88246e-05	-1.65718	-1.03172	3.88283e-05	-1.65718	-1.03176
127383530	chr9:127383530:G:T	1.71308e-06	-1.34355e-10	-1.19735	0.000170205	-1.34355e-10	-1.21095	0.000170229	-1.34355e-10	-1.21094
127383937	chr9:127383937:A:C	2.05807e-06	-1.34355e-10	-1.01388	0.000204935	-1.34355e-10	-1.02526	0.000204963	-1.34355e-10	-1.02526
127384690	chr9:127384690:G:A	4.98678e-06	-1.34355e-10	-0.128856	0.000592592	-1.34355e-10	0.0365558	0.000592651	-1.34355e-10	0.0365182
127385327	chr9:127385327:G:A	1.55038e-05	2.17298	-1.16754	0.000430807	0.763112	-1.0454	0.00043065	0.762589	-1.04538
127385419	chr9:127385419:G:A	3.91375e-07	-1.47325	-1.20049	6.25301e-05	-0.99613	-1.21617	6.25268e-05	-0.996325	-1.21617
127385700	chr9:127385700:A:G	6.21491e-06	0.66952	-0.578215	7.03674e-05	-1.61082	-0.483396	7.03789e-05	-1.61086	-0.483334
127386085	chr9:127386085:A:G	2.6931e-06	-0.744951	-2.62286e-10	0.000366559	-0.44379	-2.62286e-10	0.00036657	-0.443898	-2.62286e-10
127386335	chr9:127386335:C:T	9.70784e-06	0.928531	-0.391243	9.06148e-05	-1.55501	-0.286322	9.06287e-05	-1.55506	-0.286252
127386461	chr9:127386461:G:A	1.61472e-05	1.85063	-0.804533	0.000263114	0.265314	-1.04068	0.000263004	0.264829	-1.04075
127386683	chr9:127386683:G:T	1.70154e-06	-1.34355e-10	-1.20411	0.000168731	-1.34355e-10	-1.21965	0.000168754	-1.34355e-10	-1.21965
127387124	chr9:127387124:G:A	8.48573e-07	-1.10847	-0.791377	0.000241193	0.095176	-0.957529	0.000241145	0.0949063	-0.957595
127387371	chr9:127387371:T:C	5.48604e-06	-1.34355e-10	-0.0334386	0.000651134	-1.34355e-10	0.130764	0.000651085	-1.34355e-10	0.130554
127387392	chr9:127387392:G:A	1.8499e-06	-1.34355e-10	-1.12052	0.000173559	-1.34355e-10	-1.19144	0.000173579	-1.34355e-10	-1.19146
127387999	chr9:127387999:A:G	2.09366e-06	-1.34355e-10	-0.996734	0.000208356	-1.34355e-10	-1.0087	0.000208384	-1.34355e-10	-1.0087
127389305	chr9:127389305:T:C	1.30979e-05	2.01169	-1.17488	0.000296741	0.399317	-1.05441	0.00029664	0.398817	-1.05439
127389667	chr9:127389667:T:C	4.9493e-06	-1.34355e-10	-0.1364	0.000636022	-1.34355e-10	0.107282	0.000635927	-1.34355e-10	0.106997
127390147	chr9:127390147:A:T	1.54317e-05	2.14939	-1.14862	0.0003402	0.489014	-1.00743	0.000340082	0.488501	-1.0074
127390243	chr9:127390243:T:C	6.80488e-06	-0.559934	0.741928	0.000567198	-0.549545	0.542303	0.000566934	-0.549853	0.542009
127391058	chr9:127391058:G:A	1.04539e-05	-1.34355e-10	0.611329	0.000825794	-1.34355e-10	0.368394	0.000825731	-1.34355e-10	0.368182
127391141	chr9:127391141:C:T	1.10982e-06	-1.63145	-2.62286e-10	0.000118619	-1.57203	-2.62286e-10	0.000118637	-1.57201	-2.62286e-10
127391291	chr9:127391291:T:A	3.75891e-06	-1.34355e-10	-0.411517	0.000387294	-1.34355e-10	-0.388766	0.000387337	-1.34355e-10	-0.388791
127391470	chr9:127391470:C:T	2.05118e-06	-1.34355e-10	-1.01723	0.0002032	-1.34355e-10	-1.03376	0.000203231	-1.34355e-10	-1.03375
127392418	chr9:127392418:G:A	1.67967e-06	-1.34355e-10	-1.21705	0.000168712	-1.34355e-10	-1.21976	0.000168735	-1.34355e-10	-1.21976
127392825	chr9:127392825:C:T	5.6723e-06	-1.34355e-10	-5.06789e-05	0.00066613	-1.34355e-10	0.153534	0.000666198	-1.34355e-10	0.1535
127392978	chr9:127392978:T:G	2.58114e-06	-1.26841	0.481001	0.000712813	-0.124491	0.34576	0.000712528	-0.124745	0.345478
127393052	chr9:127393052:A:G	2.42674e-06	-1.28012	0.431026	0.000663565	-0.14809	0.297766	0.000663304	-0.148342	0.297489
127393824	chr9:127393824:A:T	1.60098e-06	-0.138712	-1.12632	5.9577e-05	-1.07823	-1.18245	5.9579e-05	-1.07833	-1.18245
127394610	chr9:127394610:A:G	1.89549e-06	-1.09617	-2.62286e-10	0.000140943	-1.39959	-2.62286e-10	0.000140967	-1.39956	-2.62286e-10
127395251	chr9:127395251:T:C	2.77389e-06	-1.34355e-10	-0.715394	0.000258611	-1.34355e-10	-0.792626	0.000258655	-1.34355e-10	-0.792592
127395270	chr9:127395270:C:T	6.97916e-06	-1.34355e-10	0.207283	0.000982907	-1.34355e-10	0.542564	0.000982609	-1.34355e-10	0.542125
127395498	chr9:127395498:G:C	1.1329e-05	1.90264	-1.21093	0.000222511	0.267796	-1.21077	0.000222434	0.26731	-1.21076
127395655	chr9:127395655:A:G	1.20069e-05	0.917478	-0.167641	0.000111425	-1.59571	-0.0388917	0.000111444	-1.59575	-0.0388091
127396278	chr9:127396278:G:T	1.80254e-06	-1.34355e-10	-1.14645	0.000170318	-1.34355e-10	-1.21028	0.000170339	-1.34355e-10	-1.2103
127396413	chr9:127396413:G:T	1.01645e-05	-1.34355e-10	0.583251	0.000802552	-1.34355e-10	0.339845	0.000802491	-1.34355e-10	0.339634
127396536	chr9:127396536:G:A	1.40714e-05	2.06664	-1.15814	0.000302632	0.386104	-1.02154	0.00030253	0.385605	-1.02151
127396606	chr9:127396606:CT:C	1.67963e-06	-1.34355e-10	-1.21708	0.000172356	-1.34355e-10	-1.19839	0.000172381	-1.34355e-10	-1.19838
127396780	chr9:127396780:C:G	2.55752e-06	0.195449	-0.992057	4.34584e-05	-1.6565	-0.919648	4.3465e-05	-1.65649	-0.919637
127397627	chr9:127397627:C:T	3.43451e-06	-1.34355e-10	-0.501773	0.000417196	-1.34355e-10	-0.314396	0.000417158	-1.34355e-10	-0.314621
127397656	chr9:127397656:A:T	1.67498e-06	-1.34355e-10	-1.21984	0.000175001	-1.34355e-10	-1.18316	0.000175027	-1.34355e-10	-1.18315
127397695	chr9:127397695:C:T	3.1089e-06	-1.34355e-10	-0.601377	0.000319389	-1.34355e-10	-0.581539	0.000319426	-1.34355e-10	-0.581561
127397745	chr9:127397745:T:A	2.44293e-06	-1.34355e-10	-0.842448	0.000200015	-1.34355e-10	-1.04956	0.000200034	-1.34355e-10	-1.0496
127398191	chr9:127398191:G:A	7.39981e-06	-1.34355e-10	0.265809	0.000595083	-1.34355e-10	0.0407506	0.00059505	-1.34355e-10	0.0405583
127398490	chr9:127398490:G:A	1.35887e-05	2.09349	-1.2199	0.000268977	0.428186	-1.18151	0.000268881	0.427679	-1.1815
127398593	chr9:127398593:C:T	1.29292e-06	-1.47875	-2.62286e-10	0.0001465	-1.36092	-2.62286e-10	0.000146511	-1.36098	-2.62286e-10
127399355	chr9:127399355:A:G	1.84883e-06	-1.34355e-10	-1.12109	0.000185439	-1.34355e-10	-1.12522	0.000185465	-1.34355e-10	-1.12522
127399371	chr9:127399371:G:A	2.2661e-05	1.90504	-0.520045	0.000328308	0.287379	-0.841376	0.000328159	0.286889	-0.841478
127399624	chr9:127399624:C:T	6.35859e-06	-1.34355e-10	0.11416	0.000881366	-1.34355e-10	0.433522	0.000881116	-1.34355e-10	0.433102
127400292	chr9:127400292:G:A	1.69448e-06	-1.34355e-10	-1.20827	0.000173724	-1.34355e-10	-1.19048	0.000173747	-1.34355e-10	-1.19049
127400696	chr9:127400696:C:T	1.94867e-06	-1.34355e-10	-1.0685	0.000191183	-1.34355e-10	-1.09472	0.000191211	-1.34355e-10	-1.09471
127401163	chr9:127401163:C:T	1.84701e-06	-1.34355e-10	-1.12208	0.000183505	-1.34355e-10	-1.13571	0.000183529	-1.34355e-10	-1.13571
127401674	chr9:127401674:A:T	5.79692e-07	-1.52147	-0.759434	8.59028e-05	-0.923671	-0.971063	8.5894e-05	-0.923862	-0.97111
127402257	chr9:127402257:C:T	7.87921e-06	0.328582	-2.62286e-10	0.00118536	0.72985	-2.62286e-10	0.00118534	0.7297	-2.62286e-10
127402529	chr9:127402529:G:A	1.71993e-06	-1.34355e-10	-1.19336	0.00016964	-1.34355e-10	-1.21427	0.000169664	-1.34355e-10	-1.21427
127402539	chr9:127402539:T:C	8.3113e-06	0.353432	0.028537	0.000422017	0.164825	-0.46773	0.000421815	0.164406	-0.467926
127402714	chr9:127402714:C:T	4.14732e-07	-1.48239	-1.13338	3.67543e-05	-1.55044	-1.19325	3.67597e-05	-1.55043	-1.19326
127403355	chr9:127403355:G:T	1.84036e-06	-1.34355e-10	-1.12569	0.000176681	-1.34355e-10	-1.1736	0.000176707	-1.34355e-10	-1.17359
127403451	chr9:127403451:G:A	3.08165e-06	-1.34355e-10	-0.610181	0.000323854	-1.34355e-10	-0.567658	0.000323845	-1.34355e-10	-0.56782
127403567	chr9:127403567:C:T	2.10176e-06	-1.34355e-10	-0.992873	0.000237558	-1.34355e-10	-0.87754	0.000237587	-1.34355e-10	-0.877552
127403716	chr9:127403716:C:T	3.25188e-07	-1.63912	-1.21988	4.83051e-05	-1.27571	-1.1947	4.83138e-05	-1.27567	-1.1947
127404123	chr9:127404123:G:A	1.84769e-06	-1.34355e-10	-1.12171	0.000177144	-1.34355e-10	-1.17099	0.000177171	-1.34355e-10	-1.17097
127404507	chr9:127404507:C:T	3.67961e-06	-1.34355e-10	-0.432838	0.000478832	-1.34355e-10	-0.176602	0.000478742	-1.34355e-10	-0.176926
127404578	chr9:127404578:T:C	0.00172585	3.81346	1.90437	0.00143172	0.064348	0.854332	0.00143033	0.0637626	0.853812
127404678	chr9:127404678:T:C	0.00191816	3.66355	2.15992	0.00164236	-0.0128359	1.06877	0.00164074	-0.0134092	1.06822
127404782	chr9:127404782:C:T	2.14937e-06	-1.34355e-10	-0.970471	0.00024447	-1.34355e-10	-0.848856	0.000244501	-1.34355e-10	-0.848869
127405111	chr9:127405111:C:T	1.79401e-05	2.24286	-1.09146	0.000370801	0.787572	-1.21986	0.000370612	0.786925	-1.21986
127406588	chr9:127406588:G:A	1.16537e-05	0.709465	0.0105143	0.000173709	-0.924332	-0.266235	0.000173632	-0.924655	-0.266496
127406594	chr9:127406594:C:T	2.10912e-05	2.38133	-1.06812	0.000413845	0.89592	-1.21838	0.000413626	0.895258	-1.21838
127407368	chr9:127407368:C:T	1.56907e-05	-1.34355e-10	1.01742	0.00125192	-1.34355e-10	0.784483	0.00125163	-1.34355e-10	0.784113
127407595	chr9:127407595:A:G	2.25987e-05	2.43865	-1.05641	0.000433132	0.940086	-1.21699	0.0004329	0.939418	-1.217
127407721	chr9:127407721:A:T	2.00412e-05	2.31961	-1.05747	0.000393799	0.84499	-1.2171	0.000393592	0.844335	-1.21711
127407899	chr9:127407899:C:T	1.83953e-06	-1.34355e-10	-1.12614	0.000176596	-1.34355e-10	-1.17408	0.000176623	-1.34355e-10	-1.17407
127408032	chr9:127408032:T:G	1.85873e-05	2.24797	-1.06113	0.000371998	0.788524	-1.21759	0.000371806	0.787876	-1.21759
127408428	chr9:127408428:G:A	1.22149e-05	-1.34355e-10	0.767009	0.00114021	-1.34355e-10	0.691021	0.00114018	-1.34355e-10	0.69085
127408527	chr9:127408527:G:A	2.15662e-05	2.42559	-1.09011	0.000426866	0.928345	-1.21983	0.000426639	0.92768	-1.21983
127408552	chr9:127408552:G:A	2.11376e-05	2.36058	-1.04517	0.000414065	0.893355	-1.21528	0.000413845	0.892694	-1.21529
127408671	chr9:127408671:T:C	2.29036e-05	2.46265	-1.067	0.000440161	0.95744	-1.21825	0.000439924	0.956771	-1.21826
127408741	chr9:127408741:A:G	3.92505e-07	-1.45897	-1.21188	3.58829e-05	-1.54924	-1.21845	3.58883e-05	-1.54922	-1.21845
127408828	chr9:127408828:G:A	1.69329e-06	-1.34355e-10	-1.20897	0.000171117	-1.34355e-10	-1.2056	0.00017114	-1.34355e-10	-1.20561
127409776	chr9:127409776:T:C	2.20718e-05	2.41394	-1.05528	0.000424676	0.920232	-1.21686	0.000424449	0.919567	-1.21686
127410040	chr9:127410040:A:T	8.6006e-05	3.87504	-1.15627	0.000166735	-0.0184758	-1.21307	0.000166665	-0.0190439	-1.21306
127410126	chr9:127410126:TA:T	2.20035e-05	2.43593	-1.08038	0.000431339	0.938336	-1.21939	0.000431109	0.937669	-1.21939
127410206	chr9:127410206:G:A	4.17829e-07	-1.41491	-1.19342	3.57272e-05	-1.58707	-1.18497	3.57329e-05	-1.58705	-1.18496
127410208	chr9:127410208:T:A	4.98094e-05	-1.34355e-10	2.17256	0.00393659	-1.34355e-10	1.93012	0.00393522	-1.34355e-10	1.92964
127410317	chr9:127410317:C:T	4.46317e-06	-1.34355e-10	-0.239786	0.000401718	-1.34355e-10	-0.352199	0.000401752	-1.34355e-10	-0.352251
127410576	chr9:127410576:C:T	1.49516e-05	-1.34355e-10	0.969169	0.00113683	-1.34355e-10	0.688046	0.0011367	-1.34355e-10	0.687801
127410707	chr9:127410707:T:A	1.88038e-06	0.10654	-1.21071	0.000159009	-0.0929497	-1.18604	0.000158974	-0.0933135	-1.18603
127410945	chr9:127410945:T:C	3.96538e-07	-1.44442	-1.2162	3.53512e-05	-1.56964	-1.21297	3.53567e-05	-1.56963	-1.21297
127411041	chr9:127411041:T:C	4.00025e-07	-1.43331	-1.21856	3.49936e-05	-1.57643	-1.21635	3.4999e-05	-1.57642	-1.21635
127411083	chr9:127411083:A:G	0.000681279	3.42106	1.36727	0.00071759	-0.17967	0.407618	0.000716956	-0.180217	0.407145
127411172	chr9:127411172:G:A	1.92916e-05	2.32423	-1.10021	0.000394424	0.849344	-1.21987	0.000394219	0.848689	-1.21987
127412165	chr9:127412165:G:C	4.07921e-07	-1.43537	-1.19696	3.60226e-05	-1.57469	-1.18911	3.60284e-05	-1.57468	-1.1891
127412817	chr9:127412817:G:A	9.23605e-05	2.08075	0.709307	0.000930277	0.661789	-0.174257	0.000929545	0.661158	-0.17455
127412984	chr9:127412984:G:A	4.01503e-07	-1.45893	-1.18926	3.68987e-05	-1.55942	-1.18036	3.69048e-05	-1.5594	-1.18034
127413191	chr9:127413191:G:A	0.000748481	3.44018	1.44222	0.000770287	-0.169444	0.468257	0.000769596	-0.169993	0.467772
127413654	chr9:127413654:C:T	1.78158e-05	2.24347	-1.09904	0.000369128	0.783112	-1.21992	0.00036894	0.782466	-1.21992
127414096	chr9:127414096:G:A	2.24578e-06	-1.34355e-10	-0.926594	0.000193002	-1.34355e-10	-1.08525	0.000193021	-1.34355e-10	-1.08529
127414147	chr9:127414147:C:T	6.08258e-05	-1.34355e-10	2.37237	0.00482326	-1.34355e-10	2.13325	0.00482153	-1.34355e-10	2.13276
127414289	chr9:127414289:C:T	1.85428e-06	-1.34355e-10	-1.11815	0.000177945	-1.34355e-10	-1.16648	0.000177965	-1.34355e-10	-1.1665
127414376	chr9:127414376:T:TAG	2.62304e-06	-1.34355e-10	-0.771311	0.000299918	-1.34355e-10	-0.64444	0.000299973	-1.34355e-10	-0.644394
127414623	chr9:127414623:T:C	4.31269e-06	-1.34355e-10	-0.274085	0.000387475	-1.34355e-10	-0.3883	0.000387546	-1.34355e-10	-0.388253
127415956	chr9:127415956:C:T	1.97928e-06	-1.34355e-10	-1.05291	0.000223421	-1.34355e-10	-0.938894	0.000223449	-1.34355e-10	-0.938905
127416633	chr9:127416633:T:C	0.000772213	3.9157	0.997911	0.00154244	0.785741	0.207432	0.0015408	0.784972	0.207001
127417033	chr9:127417033:G:A	1.88709e-06	-1.34355e-10	-1.10061	0.000195852	-1.34355e-10	-1.07059	0.000195875	-1.34355e-10	-1.07061
127417721	chr9:127417721:G:GGC	5.34163e-06	-1.34355e-10	-0.0601153	0.000525661	-1.34355e-10	-0.0832946	0.000525585	-1.34355e-10	-0.0835748
127418099	chr9:127418099:C:T	2.63694e-06	-1.34355e-10	-0.766026	0.000260868	-1.34355e-10	-0.783935	0.000260914	-1.34355e-10	-0.783896
127418125	chr9:127418125:A:G	0.000206735	4.39397	-0.798173	0.000505903	0.993367	-1.11497	0.000505548	0.992572	-1.11502
127418474	chr9:127418474:C:T	1.89475e-06	-1.34355e-10	-1.09656	0.000211459	-1.34355e-10	-0.99392	0.000211485	-1.34355e-10	-0.993933
127418477	chr9:127418477:A:AT	5.26323e-06	-1.34355e-10	-0.0749018	0.000524505	-1.34355e-10	-0.0854958	0.000524424	-1.34355e-10	-0.0857853
127418790	chr9:127418790:C:T	1.71567e-06	-1.34355e-10	-1.19584	0.000171636	-1.34355e-10	-1.20257	0.000171658	-1.34355e-10	-1.20258
127418944	chr9:127418944:C:G	0.000344535	2.92853	1.17802	0.000322254	-0.822437	0.249827	0.000322016	-0.822857	0.24937
127419109	chr9:127419109:G:A	5.58474e-06	-1.34355e-10	-0.0156078	0.000556844	-1.34355e-10	-0.0256657	0.000556754	-1.34355e-10	-0.0259626
127420814	chr9:127420814:C:T	1.77408e-06	-1.34355e-10	-1.16237	0.000181992	-1.34355e-10	-1.14399	0.000182014	-1.34355e-10	-1.144
127420835	chr9:127420835:T:C	1.51081e-05	-1.34355e-10	0.979583	0.000640359	-1.34355e-10	0.114079	0.000640169	-1.34355e-10	0.113645
127421198	chr9:127421198:G:A	1.77237e-06	-1.34355e-10	-1.16333	0.000181776	-1.34355e-10	-1.14517	0.000181798	-1.34355e-10	-1.14519
127421207	chr9:127421207:G:C	2.39974e-06	-1.34355e-10	-0.860287	0.0001809	-1.34355e-10	-1.15001	0.000180918	-1.34355e-10	-1.15004
127421511	chr9:127421511:T:C	2.37815e-05	-1.34355e-10	1.43326	0.000932757	-1.34355e-10	0.490194	0.000932423	-1.34355e-10	0.4897
127421904	chr9:127421904:G:C	2.02164e-06	-1.34355e-10	-1.03174	0.000190246	-1.34355e-10	-1.09963	0.000190276	-1.34355e-10	-1.09961
127422938	chr9:127422938:G:C	2.36921e-06	-1.34355e-10	-0.873089	0.000179859	-1.34355e-10	-1.15578	0.000179877	-1.34355e-10	-1.15581
127423106	chr9:127423106:C:A	1.799e-05	-1.34355e-10	1.15417	0.00073341	-1.34355e-10	0.249755	0.000733176	-1.34355e-10	0.249299
127423429	chr9:127423429:A:T	2.30088e-06	-1.34355e-10	-0.902353	0.000177649	-1.34355e-10	-1.16814	0.000177668	-1.34355e-10	-1.16817
127423786	chr9:127423786:C:T	1.69399e-06	-1.34355e-10	-1.20856	0.000168745	-1.34355e-10	-1.21956	0.000168768	-1.34355e-10	-1.21956
127424421	chr9:127424421:C:T	1.70572e-06	-1.34355e-10	-1.20166	0.000177154	-1.34355e-10	-1.17093	0.000177179	-1.34355e-10	-1.17093
127424560	chr9:127424560:T:C	2.16371e-06	-1.34355e-10	-0.963821	0.000183936	-1.34355e-10	-1.13336	0.000183955	-1.34355e-10	-1.1334
127425194	chr9:127425194:G:C	0.000188866	3.1617	0.343694	0.000162345	-0.764291	-0.493933	0.000162252	-0.764721	-0.494217
127425750	chr9:127425750:G:C	1.08247e-06	-1.6564	-2.62286e-10	0.00012157	-1.54746	-2.62286e-10	0.000121588	-1.54745	-2.62286e-10
127425831	chr9:127425831:G:T	2.02021e-06	-1.34355e-10	-1.03245	0.000177257	-1.34355e-10	-1.17035	0.000177276	-1.34355e-10	-1.17038
127425844	chr9:127425844:C:T	1.73048e-06	-1.34355e-10	-1.18725	0.000177186	-1.34355e-10	-1.17075	0.000177208	-1.34355e-10	-1.17076
127426066	chr9:127426066:A:G	1.73208e-06	-1.34355e-10	-1.18632	0.000175707	-1.34355e-10	-1.17913	0.000175733	-1.34355e-10	-1.17912
127426397	chr9:127426397:G:A	0.000463997	3.3404	1.06383	0.000325909	-0.690551	0.129218	0.000325677	-0.691	0.128819
127426517	chr9:127426517:G:A	0.000264851	4.72296	-0.879436	0.000649196	1.28115	-1.15337	0.000648719	1.28032	-1.15341
127427064	chr9:127427064:G:A	1.88741e-06	-1.34355e-10	-1.10044	0.000179892	-1.34355e-10	-1.1556	0.000179919	-1.34355e-10	-1.15558
127427529	chr9:127427529:C:G	2.58341e-05	-1.34355e-10	1.51605	0.00178165	-1.34355e-10	1.13734	0.00178136	-1.34355e-10	1.13705
127427698	chr9:127427698:C:T	1.50071e-06	-1.32971	-2.62286e-10	0.000131941	-1.4656	-2.62286e-10	0.000131955	-1.46563	-2.62286e-10
127427881	chr9:127427881:T:G	1.69633e-05	-1.34355e-10	1.09541	0.00126435	-1.34355e-10	0.794363	0.0012642	-1.34355e-10	0.794111
127428516	chr9:127428516:T:TA	2.10552e-06	-1.34355e-10	-0.991083	0.000215146	-1.34355e-10	-0.976633	0.000215174	-1.34355e-10	-0.976639
127428531	chr9:127428531:T:A	0.000759608	3.27154	1.62562	0.000524378	-0.692372	0.606635	0.000523943	-0.692824	0.60612
127428907	chr9:127428907:C:T	0.000795167	3.33787	1.60503	0.000531013	-0.663335	0.590172	0.00053057	-0.663795	0.589659
127429328	chr9:127429328:T:A	7.48533e-06	-1.34355e-10	0.2773	0.000743953	-1.34355e-10	0.264027	0.00074381	-1.34355e-10	0.263699
127429467	chr9:127429467:C:T	4.92098e-06	-1.34355e-10	-0.142138	0.000665943	-1.34355e-10	0.153254	0.000665786	-1.34355e-10	0.152882
127429687	chr9:127429687:T:C	1.91305e-06	-1.34355e-10	-1.08695	0.000213911	-1.34355e-10	-0.98239	0.000213938	-1.34355e-10	-0.9824
127429876	chr9:127429876:T:A	1.91218e-06	-1.34355e-10	-1.0874	0.000213802	-1.34355e-10	-0.9829	0.000213829	-1.34355e-10	-0.982909
127430486	chr9:127430486:A:G	0.000557651	3.43562	1.15246	0.000379463	-0.621311	0.212116	0.000379164	-0.62178	0.211662
127432208	chr9:127432208:C:T	0.0003731	3.35404	0.832159	0.000287687	-0.656266	-0.0298119	0.000287475	-0.656727	-0.0302241
127432257	chr9:127432257:G:C	0.000557539	3.42509	1.1628	0.00038057	-0.625993	0.219711	0.00038027	-0.626461	0.219256
127433461	chr9:127433461:A:G	1.09038e-06	-1.64912	-2.62286e-10	0.000117058	-1.58528	-2.62286e-10	0.000117071	-1.58531	-2.62286e-10
127433954	chr9:127433954:G:T	0.00064896	3.34081	1.39892	0.000450155	-0.663378	0.425019	0.00044979	-0.663838	0.424532
127434258	chr9:127434258:C:T	0.000630253	3.39906	1.31142	0.000423839	-0.637423	0.338825	0.000423498	-0.637888	0.33835
127434395	chr9:127434395:C:A	1.71797e-06	-1.34355e-10	-1.1945	0.000179341	-1.34355e-10	-1.15866	0.000179366	-1.34355e-10	-1.15866
127434528	chr9:127434528:G:A	0.00065661	3.45761	1.29384	0.000429051	-0.61141	0.325035	0.000428705	-0.611881	0.324563
127434906	chr9:127434906:T:C	0.000865576	3.35993	1.66782	0.000562601	-0.654613	0.639233	0.000562126	-0.655075	0.638713
127434946	chr9:127434946:G:A	0.000245395	4.61933	-0.852111	0.00061031	1.20734	-1.14132	0.000609865	1.20651	-1.14136
127435135	chr9:127435135:A:G	0.000637739	3.42137	1.30091	0.000424564	-0.627592	0.330704	0.000424222	-0.62806	0.330231
127435499	chr9:127435499:T:C	1.13722e-06	-1.60706	-2.62286e-10	0.000113482	-1.6163	-2.62286e-10	0.000113499	-1.61629	-2.62286e-10
127435658	chr9:127435658:C:T	4.21264e-06	-1.34355e-10	-0.297557	0.000559692	-1.34355e-10	-0.0205636	0.000559573	-1.34355e-10	-0.0209123
127435802	chr9:127435802:T:C	1.8501e-05	-1.34355e-10	1.18218	0.0013678	-1.34355e-10	0.873006	0.00136763	-1.34355e-10	0.872748
127435821	chr9:127435821:A:G	0.000641932	3.28406	1.44477	0.000455288	-0.688316	0.461296	0.00045492	-0.688769	0.460804
127436063	chr9:127436063:G:A	0.000630431	3.28666	1.4241	0.000448571	-0.687298	0.445415	0.00044821	-0.687751	0.444925
127436587	chr9:127436587:C:T	0.000323375	3.08688	0.956283	0.000270631	-0.795761	0.0485679	0.000270449	-0.796185	0.0481826
127437157	chr9:127437157:A:G	3.51113e-06	-1.34355e-10	-0.479708	0.000343515	-1.34355e-10	-0.50872	0.000343539	-1.34355e-10	-0.508787
127437267	chr9:127437267:G:T	5.71763e-06	-1.34355e-10	0.00790757	0.000515313	-1.34355e-10	-0.103175	0.000515242	-1.34355e-10	-0.10345
127437268	chr9:127437268:C:T	5.86136e-06	-1.34355e-10	0.0327349	0.000527792	-1.34355e-10	-0.0792478	0.000527718	-1.34355e-10	-0.0795252
127437397	chr9:127437397:T:C	1.40089e-06	-1.39854	-2.62286e-10	0.000120492	-1.55637	-2.62286e-10	0.000120509	-1.55636	-2.62286e-10
127437579	chr9:127437579:G:A	1.72098e-06	-1.34355e-10	-1.19275	0.000176073	-1.34355e-10	-1.17705	0.000176095	-1.34355e-10	-1.17706
127438090	chr9:127438090:G:A	1.72218e-06	-1.34355e-10	-1.19206	0.000180016	-1.34355e-10	-1.1549	0.000180041	-1.34355e-10	-1.1549
127438154	chr9:127438154:C:A	0.000660496	3.29692	1.46042	0.000463743	-0.68255	0.473929	0.000463366	-0.683005	0.473435
127438262	chr9:127438262:C:T	1.73908e-06	-1.34355e-10	-1.18229	0.000178372	-1.34355e-10	-1.16408	0.000178395	-1.34355e-10	-1.16409
127438298	chr9:127438298:C:T	0.000224602	4.54675	-0.868065	0.000576326	1.15769	-1.14897	0.000575912	1.15688	-1.14901
127438492	chr9:127438492:C:T	1.89158e-05	-1.34355e-10	1.20435	0.00139816	-1.34355e-10	0.894964	0.00139799	-1.34355e-10	0.894704
127438518	chr9:127438518:T:C	8.45865e-06	-1.34355e-10	0.399543	0.000842653	-1.34355e-10	0.388605	0.000842479	-1.34355e-10	0.388262
127438629	chr9:127438629:G:A	1.72387e-06	-1.34355e-10	-1.19107	0.000176444	-1.34355e-10	-1.17495	0.000176466	-1.34355e-10	-1.17496
127438828	chr9:127438828:T:C	0.000274874	4.87365	-0.992983	0.000631597	1.31406	-1.21376	0.000631146	1.31322	-1.21377
127438927	chr9:127438927:C:T	0.000271551	4.85019	-0.98169	0.000622683	1.29789	-1.21181	0.000622239	1.29706	-1.21182
127438938	chr9:127438938:T:C	3.55043e-06	-1.34355e-10	-0.468576	0.000439447	-1.34355e-10	-0.262433	0.000439539	-1.34355e-10	-0.26236
127438986	chr9:127438986:T:C	0.000696904	3.35446	1.45655	0.000473781	-0.658278	0.471073	0.000473394	-0.658739	0.47058
127439246	chr9:127439246:G:A	0.000672657	3.34043	1.43516	0.000463078	-0.663932	0.453877	0.000462701	-0.664391	0.453386
127439352	chr9:127439352:A:G	1.73919e-06	-1.34355e-10	-1.18223	0.000178386	-1.34355e-10	-1.164	0.000178408	-1.34355e-10	-1.16402
127439662	chr9:127439662:C:T	0.000246347	4.57165	-0.800559	0.000605082	1.17436	-1.11695	0.000604641	1.17354	-1.11699
127439810	chr9:127439810:G:A	0.000597062	3.26946	1.38691	0.000431824	-0.695717	0.415785	0.000431478	-0.696169	0.4153
127439985	chr9:127439985:C:T	4.20588e-06	-1.34355e-10	-0.299164	0.000558668	-1.34355e-10	-0.0223953	0.000558549	-1.34355e-10	-0.0227437
127440023	chr9:127440023:C:T	0.000262441	4.81192	-0.977539	0.000607005	1.2716	-1.21102	0.000606574	1.27077	-1.21103
127440628	chr9:127440628:G:A	0.000635492	3.25499	1.46376	0.000456094	-0.702087	0.476835	0.000455725	-0.702537	0.47634
127440696	chr9:127440696:C:T	1.39624e-06	-0.684819	-0.717044	0.000179565	-0.471655	-0.685761	0.000179554	-0.471778	-0.685832
127440870	chr9:127440870:C:T	8.03601e-06	-1.34355e-10	0.348287	0.000800428	-1.34355e-10	0.337196	0.000800267	-1.34355e-10	0.336858
127441024	chr9:127441024:C:T	1.45013e-06	-1.364	-2.62286e-10	0.000127287	-1.50151	-2.62286e-10	0.000127301	-1.50154	-2.62286e-10
127441495	chr9:127441495:C:A	2.04215e-06	-1.34355e-10	-1.02164	0.000178269	-1.34355e-10	-1.16465	0.000178289	-1.34355e-10	-1.16468
127441561	chr9:127441561:G:C	0.000779513	3.42449	1.49853	0.000506705	-0.625097	0.505076	0.000506285	-0.625564	0.504577
127442115	chr9:127442115:A:G	0.000524335	5.56414	-1.03765	0.00100185	1.78077	-1.21912	0.00100107	1.77987	-1.21913
127442598	chr9:127442598:A:C	1.69581e-06	-1.34355e-10	-1.20749	0.00017555	-1.34355e-10	-1.18003	0.000175574	-1.34355e-10	-1.18003
127442778	chr9:127442778:A:G	2.54494e-05	-1.34355e-10	1.50104	0.00204865	-1.34355e-10	1.27699	0.00204805	-1.34355e-10	1.27655
127443417	chr9:127443417:A:G	8.07696e-06	-1.34355e-10	0.35337	0.000804497	-1.34355e-10	0.342267	0.000804335	-1.34355e-10	0.341929
127443627	chr9:127443627:C:T	3.69947e-06	-1.34355e-10	-0.427458	0.000482608	-1.34355e-10	-0.168747	0.000482516	-1.34355e-10	-0.169073
127444237	chr9:127444237:C:T	1.36623e-05	-1.34355e-10	0.878994	0.00104552	-1.34355e-10	0.604317	0.00104541	-1.34355e-10	0.604076
127444390	chr9:127444390:C:T	1.69077e-06	-1.34355e-10	-1.21046	0.000174584	-1.34355e-10	-1.18555	0.000174608	-1.34355e-10	-1.18554
127444483	chr9:127444483:C:T	0.000221359	4.48061	-0.816466	0.000564926	1.11341	-1.12466	0.000564521	1.1126	-1.12471
127444793	chr9:127444793:G:A	1.23069e-06	-1.52807	-2.62286e-10	0.000113397	-1.61706	-2.62286e-10	0.000113411	-1.61707	-2.62286e-10
127447358	chr9:127447358:T:C	0.000233581	4.52277	-0.804887	0.000583973	1.14078	-1.11887	0.00058355	1.13996	-1.11892
127447361	chr9:127447361:CTT:C	1.69082e-06	-1.34355e-10	-1.21043	0.000170663	-1.34355e-10	-1.20826	0.000170685	-1.34355e-10	-1.20826
127447421	chr9:127447421:A:C	0.000229794	4.53277	-0.831238	0.000582061	1.15041	-1.13179	0.000581641	1.1496	-1.13183
127447832	chr9:127447832:T:C	0.0017117	4.46354	1.24605	0.000519315	-0.376682	0.281242	0.000518886	-0.377182	0.28078
127447993	chr9:127447993:TAAGTA:T	1.67982e-06	-1.34355e-10	-1.21696	0.000171927	-1.34355e-10	-1.20088	0.000171953	-1.34355e-10	-1.20087
127448667	chr9:127448667:A:G	0.0004269	3.23037	1.09053	0.000316151	-0.741663	0.149932	0.000315929	-0.742101	0.149531
127448930	chr9:127448930:C:T	2.38017e-06	-1.34355e-10	-0.868473	0.000246714	-1.34355e-10	-0.839721	0.000246716	-1.34355e-10	-0.83985
127450158	chr9:127450158:A:G	1.75341e-06	-1.34355e-10	-1.17408	0.000180094	-1.34355e-10	-1.15447	0.000180116	-1.34355e-10	-1.15448
127450524	chr9:127450524:C:A	1.6749e-06	-1.34355e-10	-1.21989	0.000169586	-1.34355e-10	-1.21459	0.00016961	-1.34355e-10	-1.21458
127450597	chr9:127450597:T:A	0.000592484	3.22092	1.42776	0.000435872	-0.717875	0.447272	0.000435523	-0.718321	0.446783
127450696	chr9:127450696:T:C	1.84707e-06	-1.34355e-10	-1.12205	0.000177087	-1.34355e-10	-1.17131	0.000177113	-1.34355e-10	-1.1713
127451143	chr9:127451143:T:C	4.75775e-06	-1.34355e-10	-0.175872	0.000431468	-1.34355e-10	-0.280757	0.000431421	-1.34355e-10	-0.281003
127451229	chr9:127451229:A:G	0.000529996	3.25554	1.28168	0.00038654	-0.705208	0.314493	0.000386237	-0.705657	0.314022
127451542	chr9:127451542:C:T	1.86701e-06	-1.34355e-10	-1.11131	0.000178462	-1.34355e-10	-1.16357	0.000178489	-1.34355e-10	-1.16356
127452529	chr9:127452529:G:T	1.91056e-06	-1.34355e-10	-1.08825	0.000213547	-1.34355e-10	-0.984095	0.000213574	-1.34355e-10	-0.984105
127452970	chr9:127452970:C:T	0.000344011	5.14379	-1.03876	0.000796032	1.5468	-1.21511	0.000795435	1.54592	-1.21512
127453000	chr9:127453000:G:A	0.000689219	3.31804	1.48188	0.000472377	-0.676222	0.48605	0.000471991	-0.676678	0.485552
127453975	chr9:127453975:C:T	4.03901e-06	-0.339647	-2.62286e-10	0.000573579	0.00394564	-2.62286e-10	0.000573592	0.00383175	-2.62286e-10
127454771	chr9:127454771:C:G	0.000336421	5.12647	-1.04375	0.000738709	1.47673	-1.21977	0.000738172	1.47587	-1.21978
127454968	chr9:127454968:A:C	7.98122e-06	-1.34355e-10	0.341446	0.000800684	-1.34355e-10	0.337516	0.000800524	-1.34355e-10	0.33718
127455182	chr9:127455182:C:T	1.89683e-06	-1.34355e-10	-1.09546	0.000211524	-1.34355e-10	-0.993613	0.000211551	-1.34355e-10	-0.993622
127455247	chr9:127455247:C:CA	1.88525e-06	-1.34355e-10	-1.10158	0.00020977	-1.34355e-10	-1.00194	0.000209797	-1.34355e-10	-1.00195
127456412	chr9:127456412:T:TTAG	0.000520364	3.43154	1.08735	0.000358677	-0.626786	0.161257	0.000358398	-0.627254	0.16081
127456448	chr9:127456448:C:G	1.7205e-06	-1.34355e-10	-1.19303	0.000179601	-1.34355e-10	-1.15722	0.000179626	-1.34355e-10	-1.15721
127456670	chr9:127456670:C:T	1.10509e-06	-1.63572	-2.62286e-10	0.000119144	-1.56762	-2.62286e-10	0.000119157	-1.56764	-2.62286e-10
127456798	chr9:127456798:G:A	1.74584e-06	-1.34355e-10	-1.17841	0.00017758	-1.34355e-10	-1.16853	0.000177606	-1.34355e-10	-1.16852
127456878	chr9:127456878:A:T	1.82124e-05	-1.34355e-10	1.16645	0.00134912	-1.34355e-10	0.859254	0.00134895	-1.34355e-10	0.858997
127457130	chr9:127457130:G:T	1.69897e-06	-1.34355e-10	-1.20563	0.000175953	-1.34355e-10	-1.17773	0.000175978	-1.34355e-10	-1.17773
127457444	chr9:127457444:G:A	1.95584e-06	-1.34355e-10	-1.06482	0.00022026	-1.34355e-10	-0.953144	0.000220287	-1.34355e-10	-0.953154
127457464	chr9:127457464:T:C	0.000365511	2.95447	1.21118	0.000322584	-0.82709	0.255505	0.000322345	-0.827509	0.255044
127457527	chr9:127457527:T:C	1.65534e-06	-1.23164	-2.62286e-10	0.000113074	-1.61991	-2.62286e-10	0.000113088	-1.61992	-2.62286e-10
127457932	chr9:127457932:A:G	6.76271e-07	-0.90864	-1.21817	0.000208784	0.21026	-1.21691	0.000208802	0.210211	-1.21691
127458382	chr9:127458382:T:C	3.79776e-06	-1.34355e-10	-0.401234	0.000474348	-1.34355e-10	-0.186009	0.000474448	-1.34355e-10	-0.185934
127458394	chr9:127458394:C:A	0.000363426	2.95223	1.2077	0.000324605	-0.881681	0.31634	0.00032437	-0.882086	0.315884
127458404	chr9:127458404:C:A	6.38504e-06	-1.34355e-10	0.118311	0.000569188	-1.34355e-10	-0.00373938	0.000569103	-1.34355e-10	-0.00402559
127458439	chr9:127458439:G:A	3.50384e-07	-1.56985	-1.21452	5.57436e-05	-1.13119	-1.19599	5.57401e-05	-1.13138	-1.19601
127458905	chr9:127458905:G:A	3.48555e-06	-1.34355e-10	-0.487021	0.000318159	-1.34355e-10	-0.5854	0.000318215	-1.34355e-10	-0.585359
127459109	chr9:127459109:T:C	0.00062369	3.17817	1.52184	0.000434684	-0.788526	0.515195	0.000434339	-0.788955	0.514694
127459253	chr9:127459253:G:A	8.25929e-06	-1.34355e-10	0.375693	0.000864628	-1.34355e-10	0.414349	0.000864466	-1.34355e-10	0.414025
127459684	chr9:127459684:G:C	5.34622e-06	-1.34355e-10	-0.0592557	0.000474049	-1.34355e-10	-0.186641	0.000474086	-1.34355e-10	-0.186699
127460773	chr9:127460773:G:A	3.64802e-06	-1.34355e-10	-0.441462	0.000392817	-1.34355e-10	-0.374606	0.000392799	-1.34355e-10	-0.374789
127461122	chr9:127461122:G:A	1.72459e-06	-1.34355e-10	-1.19066	0.000183341	-1.34355e-10	-1.1366	0.000183366	-1.34355e-10	-1.1366
127461543	chr9:127461543:G:A	1.74517e-06	-1.34355e-10	-1.17879	0.000183477	-1.34355e-10	-1.13586	0.000183503	-1.34355e-10	-1.13585
127462506	chr9:127462506:G:C	1.63594e-05	-1.34355e-10	1.05916	0.00121765	-1.34355e-10	0.756727	0.00121751	-1.34355e-10	0.756477
127462883	chr9:127462883:G:C	1.68836e-06	-1.34355e-10	-1.21189	0.000176229	-1.34355e-10	-1.17616	0.000176253	-1.34355e-10	-1.17617
127462892	chr9:127462892:T:C	1.81747e-06	-1.34355e-10	-1.1382	0.000185488	-1.34355e-10	-1.12496	0.000185513	-1.34355e-10	-1.12496
127462949	chr9:127462949:A:G	2.12973e-06	-1.34355e-10	-0.979651	0.000182199	-1.34355e-10	-1.14285	0.000182217	-1.34355e-10	-1.14289
127463148	chr9:127463148:G:A	1.68149e-06	-1.34355e-10	-1.21596	0.000169252	-1.34355e-10	-1.21656	0.000169275	-1.34355e-10	-1.21656
127464234	chr9:127464234:G:A	3.10976e-06	-1.34355e-10	-0.6011	0.000324385	-1.34355e-10	-0.566019	0.000324376	-1.34355e-10	-0.566183
127464630	chr9:127464630:T:C	0.000385808	3.24588	0.973818	0.000285895	-0.761813	0.0694877	0.000285686	-0.762249	0.0690571
127465077	chr9:127465077:C:CA	1.93286e-06	-1.34355e-10	-1.07664	0.00021697	-1.34355e-10	-0.968189	0.000216998	-1.34355e-10	-0.968199
127465275	chr9:127465275:T:C	1.77679e-06	-1.34355e-10	-1.16084	0.000181003	-1.34355e-10	-1.14944	0.000181027	-1.34355e-10	-1.14944
127466005	chr9:127466005:T:C	1.25158e-05	-1.34355e-10	0.791345	0.000946678	-1.34355e-10	0.505009	0.000946583	-1.34355e-10	0.504772
127466216	chr9:127466216:A:G	0.000217422	4.4819	-0.835702	0.000550268	1.0764	-1.11394	0.000549867	1.07559	-1.11399
127466232	chr9:127466232:T:C	0.000366105	3.04725	1.12002	0.000294023	-0.846716	0.182424	0.000293809	-0.847132	0.181975
127466290	chr9:127466290:C:G	0.000353352	3.02136	1.11046	0.000288534	-0.85565	0.172513	0.000288325	-0.856063	0.172066
127466707	chr9:127466707:T:C	2.74631e-06	-1.34355e-10	-0.725389	0.000301322	-1.34355e-10	-0.63977	0.000301359	-1.34355e-10	-0.639785
127466983	chr9:127466983:A:G	0.000280279	4.79062	-0.89048	0.000659624	1.28544	-1.14172	0.000659129	1.28459	-1.14176
127467127	chr9:127467127:T:C	7.65038e-06	-1.34355e-10	0.299109	0.000756291	-1.34355e-10	0.280476	0.000756144	-1.34355e-10	0.280145
127467285	chr9:127467285:C:A	0.000315863	5.00277	-0.983106	0.000670656	1.3621	-1.20179	0.000670162	1.36124	-1.20181
127467494	chr9:127467494:C:T	2.09011e-06	-1.34355e-10	-0.998427	0.000222297	-1.34355e-10	-0.943935	0.000222325	-1.34355e-10	-0.943945
127467759	chr9:127467759:C:T	1.96113e-06	-1.34355e-10	-1.06213	0.000195398	-1.34355e-10	-1.07291	0.000195406	-1.34355e-10	-1.07301
127468235	chr9:127468235:A:G	0.000729553	3.23611	1.62068	0.000491801	-0.718341	0.568465	0.000491406	-0.718783	0.567967
127468432	chr9:127468432:G:A	1.68503e-06	-1.34355e-10	-1.21386	0.000168856	-1.34355e-10	-1.2189	0.00016888	-1.34355e-10	-1.2189
127469138	chr9:127469138:A:G	0.000461135	3.12295	1.2751	0.000344963	-0.812637	0.308123	0.000344705	-0.81306	0.307662
127469435	chr9:127469435:A:G	1.70655e-06	-1.34355e-10	-1.20117	0.000168717	-1.34355e-10	-1.21973	0.00016874	-1.34355e-10	-1.21973
127469593	chr9:127469593:C:T	3.65534e-07	-1.54849	-1.19356	3.41093e-05	-1.65117	-1.16721	3.41141e-05	-1.65116	-1.16722
127469734	chr9:127469734:T:C	1.781e-06	-1.34355e-10	-1.15847	0.000188257	-1.34355e-10	-1.11014	0.000188285	-1.34355e-10	-1.11013
127469790	chr9:127469790:T:C	1.76062e-06	-1.34355e-10	-1.16998	0.000173521	-1.34355e-10	-1.19165	0.000173545	-1.34355e-10	-1.19165
127470144	chr9:127470144:T:C	7.93609e-06	-1.34355e-10	0.335774	0.000765278	-1.34355e-10	0.292289	0.000765132	-1.34355e-10	0.291961
127470459	chr9:127470459:A:G	1.88723e-06	-1.34355e-10	-1.10054	0.000205369	-1.34355e-10	-1.02314	0.000205398	-1.34355e-10	-1.02314
127470630	chr9:127470630:G:C	2.44003e-06	-1.34355e-10	-0.843635	0.000176423	-1.34355e-10	-1.17507	0.000176442	-1.34355e-10	-1.1751
127470738	chr9:127470738:T:C	2.70831e-06	-0.73932	-2.62286e-10	0.000214325	-0.980455	-2.62286e-10	0.000214345	-0.980501	-2.62286e-10
127470963	chr9:127470963:C:G	6.56485e-06	-1.34355e-10	0.146084	0.000633883	-1.34355e-10	0.103913	0.000633774	-1.34355e-10	0.103606
127471019	chr9:127471019:C:T	1.74473e-06	-1.34355e-10	-1.17905	0.000175873	-1.34355e-10	-1.17819	0.000175897	-1.34355e-10	-1.17819
127471629	chr9:127471629:A:C	2.27306e-06	-0.914518	-2.62286e-10	0.000126736	-1.50584	-2.62286e-10	0.00012675	-1.50587	-2.62286e-10
127471677	chr9:127471677:C:T	2.90161e-06	-1.34355e-10	-0.670382	0.00019633	-1.34355e-10	-1.06816	0.000196345	-1.34355e-10	-1.06821
127471714	chr9:127471714:G:T	1.68138e-06	-1.34355e-10	-1.21603	0.000172728	-1.34355e-10	-1.19623	0.000172752	-1.34355e-10	-1.19623
127471875	chr9:127471875:G:C	0.00125234	4.82168	0.575447	0.000273403	-0.444988	-0.292015	0.000273219	-0.445457	-0.292355
127472317	chr9:127472317:G:A	0.000177897	4.29703	-0.851471	0.000438143	0.890751	-1.15616	0.000437845	0.889972	-1.15619
127472355	chr9:127472355:A:G	0.000213927	4.51888	-0.88889	0.000493627	1.02513	-1.1713	0.000493281	1.02433	-1.17133
127472442	chr9:127472442:G:A	3.16963e-06	-0.582032	-2.62286e-10	0.00042735	-0.290348	-2.62286e-10	0.000427355	-0.290473	-2.62286e-10
127472632	chr9:127472632:C:G	2.33656e-06	-1.34355e-10	-0.886967	0.000192098	-1.34355e-10	-1.08995	0.000192116	-1.34355e-10	-1.08999
127472759	chr9:127472759:C:T	3.21807e-06	-1.34355e-10	-0.566864	0.000295422	-1.34355e-10	-0.659547	0.000295473	-1.34355e-10	-0.659509
127472774	chr9:127472774:G:A	8.94043e-07	-1.65497	-0.192674	0.000133892	-1.18968	-0.261236	0.00013387	-1.18975	-0.261466
127473006	chr9:127473006:AC:A	2.49447e-06	-1.34355e-10	-0.821572	0.000224184	-1.34355e-10	-0.935482	0.000224205	-1.34355e-10	-0.935528
127473173	chr9:127473173:T:C	1.67522e-06	-1.34355e-10	-1.2197	0.00016872	-1.34355e-10	-1.21971	0.000168743	-1.34355e-10	-1.21971
127473505	chr9:127473505:C:T	1.39209e-06	-1.40484	-2.62286e-10	0.000114816	-1.60462	-2.62286e-10	0.000114834	-1.60459	-2.62286e-10
127473618	chr9:127473618:G:A	1.67525e-06	-1.34355e-10	-1.21968	0.000168723	-1.34355e-10	-1.21969	0.000168746	-1.34355e-10	-1.21969
127474244	chr9:127474244:G:A	1.72449e-06	-1.34355e-10	-1.19072	0.000174714	-1.34355e-10	-1.1848	0.000174737	-1.34355e-10	-1.18481
127474771	chr9:127474771:C:T	5.23498e-06	-0.0802834	-2.62286e-10	0.000294106	-0.66401	-2.62286e-10	0.000294114	-0.664119	-2.62286e-10
127474789	chr9:127474789:G:A	1.32158e-06	-1.45682	-2.62286e-10	0.000110932	-1.63903	-2.62286e-10	0.000110949	-1.63902	-2.62286e-10
127475073	chr9:127475073:T:TA	3.32297e-07	-1.61754	-1.21983	3.21635e-05	-1.65726	-1.21986	3.21679e-05	-1.65726	-1.21986
127475448	chr9:127475448:G:A	2.07863e-06	-1.34355e-10	-1.00394	0.000222477	-1.34355e-10	-0.943127	0.000222504	-1.34355e-10	-0.943141
127475745	chr9:127475745:T:A	0.00160577	4.64138	1.00433	0.000347163	-0.543212	0.0450561	0.00034691	-0.543664	0.044641
127475843	chr9:127475843:T:C	0.000197181	4.58671	-1.03823	0.000491921	1.06577	-1.2154	0.000491586	1.06496	-1.21541
127475881	chr9:127475881:C:T	0.000304223	4.97947	-0.997351	0.000645794	1.32973	-1.2072	0.000645325	1.32889	-1.20722
127475912	chr9:127475912:G:A	9.15398e-06	1.18175	-0.70321	6.25044e-05	-1.65095	-0.561763	6.25159e-05	-1.65097	-0.5617
127476297	chr9:127476297:A:G	2.30037e-06	-1.34355e-10	-0.902575	0.000247079	-1.34355e-10	-0.838241	0.00024711	-1.34355e-10	-0.838253
127476425	chr9:127476425:G:A	9.24841e-07	-1.65342	-0.160364	0.000144826	-1.14061	-0.231805	0.000144801	-1.14069	-0.232038
127476550	chr9:127476550:A:G	2.46653e-06	-1.34355e-10	-0.832834	0.000255089	-1.34355e-10	-0.806337	0.000255091	-1.34355e-10	-0.806467
127476680	chr9:127476680:T:C	6.77688e-06	-1.34355e-10	0.177871	0.000656199	-1.34355e-10	0.138513	0.000656084	-1.34355e-10	0.138202
127477063	chr9:127477063:G:A	1.67761e-06	-1.34355e-10	-1.21828	0.000168972	-1.34355e-10	-1.21822	0.000168995	-1.34355e-10	-1.21822
127477408	chr9:127477408:A:G	2.80033e-06	-1.34355e-10	-0.705908	0.000344274	-1.34355e-10	-0.506514	0.000344233	-1.34355e-10	-0.506769
127477621	chr9:127477621:G:A	0.000257232	4.67849	-0.864159	0.000553926	1.13044	-1.16136	0.000553528	1.12962	-1.1614
127477692	chr9:127477692:G:A	1.93277e-06	-1.34355e-10	-1.07669	0.000190896	-1.34355e-10	-1.09622	0.00019092	-1.34355e-10	-1.09623
127477697	chr9:127477697:C:T	2.25488e-06	-1.34355e-10	-0.922547	0.000241734	-1.34355e-10	-0.860113	0.000241764	-1.34355e-10	-0.860125
127477755	chr9:127477755:A:C	2.41961e-06	-1.34355e-10	-0.852038	0.000250091	-1.34355e-10	-0.826127	0.000250093	-1.34355e-10	-0.826253
127477770	chr9:127477770:G:A	4.08014e-06	-1.34355e-10	-0.329514	0.000395471	-1.34355e-10	-0.367874	0.000395426	-1.34355e-10	-0.368124
127477906	chr9:127477906:G:A	3.75389e-07	-1.5426	-1.17284	3.39259e-05	-1.65492	-1.16885	3.39306e-05	-1.65492	-1.16885
127478040	chr9:127478040:A:G	2.47856e-05	-0.188381	1.663	0.00042715	-0.901602	0.610787	0.00042688	-0.901898	0.610313
127478460	chr9:127478460:G:A	3.15223e-06	-1.34355e-10	-0.587535	0.000325531	-1.34355e-10	-0.562494	0.000325572	-1.34355e-10	-0.562504
127478701	chr9:127478701:A:G	3.70666e-05	-0.176671	2.05374	0.000587586	-0.892365	0.920436	0.000587189	-0.892662	0.919923
127479598	chr9:127479598:A:G	3.29137e-06	-0.544341	-2.62286e-10	0.00010905	-1.65614	-2.62286e-10	0.000109065	-1.65614	-2.62286e-10
127479772	chr9:127479772:C:T	1.11063e-06	-1.63072	-2.62286e-10	0.000163708	-1.24987	-2.62286e-10	0.000163718	-1.24994	-2.62286e-10
127479830	chr9:127479830:C:T	0.000268711	4.73536	-0.877367	0.000570105	1.16471	-1.16684	0.000569694	1.16389	-1.16688
127479887	chr9:127479887:A:G	2.71105e-05	-0.301041	1.86532	0.000456008	-0.987878	0.762439	0.000455723	-0.988155	0.761954
127480870	chr9:127480870:G:A	1.72762e-06	-1.34355e-10	-1.1889	0.000175039	-1.34355e-10	-1.18294	0.000175062	-1.34355e-10	-1.18295
127481174	chr9:127481174:T:C	2.01555e-06	-1.34355e-10	-1.03476	0.000215331	-1.34355e-10	-0.975774	0.000215357	-1.34355e-10	-0.975788
127481341	chr9:127481341:C:T	1.67524e-06	-1.34355e-10	-1.21969	0.000168723	-1.34355e-10	-1.21969	0.000168746	-1.34355e-10	-1.21969
127481567	chr9:127481567:G:A	0.000232962	4.73758	-1.02235	0.00054548	1.16636	-1.21264	0.000545099	1.16554	-1.21266
127481927	chr9:127481927:C:T	3.54961e-06	-1.34355e-10	-0.468808	0.000281386	-1.34355e-10	-0.708222	0.000281407	-1.34355e-10	-0.708286
127482166	chr9:127482166:G:A	1.25556e-06	-1.50807	-2.62286e-10	0.000110559	-1.6424	-2.62286e-10	0.000110572	-1.64242	-2.62286e-10
127482523	chr9:127482523:T:G	1.93804e-06	-1.34355e-10	-1.07397	0.000191382	-1.34355e-10	-1.09368	0.000191406	-1.34355e-10	-1.09369
127483266	chr9:127483266:G:C	0.000217873	4.67359	-1.02532	0.000522128	1.12317	-1.21321	0.000521766	1.12236	-1.21322
127483508	chr9:127483508:G:T	0.00026065	4.7141	-0.886572	0.000560885	1.15201	-1.17044	0.000560482	1.15119	-1.17048
127483913	chr9:127483913:CAACCTCCTG:C	1.68876e-06	-1.34355e-10	-1.21165	0.000172308	-1.34355e-10	-1.19867	0.00017233	-1.34355e-10	-1.19867
127484222	chr9:127484222:C:T	1.17978e-06	-1.64574	0.0754185	0.000201632	-1.08002	0.038516	0.000201591	-1.0801	0.0382531
127484381	chr9:127484381:T:C	4.8287e-05	-0.189575	2.33109	0.000723294	-0.903141	1.13901	0.000722793	-0.903436	1.13847
127484808	chr9:127484808:T:TC	0.000120407	4.07606	-1.02082	0.000335776	0.687039	-1.21855	0.000335571	0.686297	-1.21855
127484885	chr9:127484885:G:A	3.05304e-05	-1.34355e-10	1.68308	0.00204892	-1.34355e-10	1.27712	0.00204862	-1.34355e-10	1.27683
127484901	chr9:127484901:G:A	2.10272e-06	-1.34355e-10	-0.992416	0.000196536	-1.34355e-10	-1.06711	0.000196567	-1.34355e-10	-1.06708
127485076	chr9:127485076:G:T	0.000290447	4.90807	-0.972298	0.00057853	1.22388	-1.21134	0.000578124	1.22306	-1.21135
127485611	chr9:127485611:G:T	1.93625e-06	-1.34355e-10	-1.07489	0.000173437	-1.34355e-10	-1.19214	0.000173457	-1.34355e-10	-1.19216
127486087	chr9:127486087:T:A	0.000221365	4.75842	-1.09425	0.000547405	1.17714	-1.21991	0.000547029	1.17632	-1.21991
127486366	chr9:127486366:G:A	1.83839e-06	-1.34355e-10	-1.12675	0.000179696	-1.34355e-10	-1.15669	0.000179718	-1.34355e-10	-1.1567
127486372	chr9:127486372:C:T	2.22704e-06	-1.34355e-10	-0.934971	0.00023846	-1.34355e-10	-0.873748	0.00023849	-1.34355e-10	-0.87376
127486865	chr9:127486865:C:T	0.00170255	4.57262	1.13161	0.000374621	-0.575751	0.153716	0.000374348	-0.576196	0.153295
127488758	chr9:127488758:T:G	3.76279e-06	0.620329	-1.03081	4.47689e-05	-1.55371	-0.992724	4.47736e-05	-1.55379	-0.992681
127489336	chr9:127489336:C:A	9.87058e-07	-1.64834	-0.100332	0.000161505	-1.09279	-0.170625	0.000161476	-1.09287	-0.170865
127489410	chr9:127489410:G:A	3.93292e-07	-1.45427	-1.21458	3.34848e-05	-1.63761	-1.19925	3.34897e-05	-1.6376	-1.19925
127489464	chr9:127489464:G:A	2.04532e-06	-1.34355e-10	-1.02009	0.000203087	-1.34355e-10	-1.03432	0.000203108	-1.34355e-10	-1.03435
127489647	chr9:127489647:C:T	1.67274e-05	-1.34355e-10	1.0814	0.00146645	-1.34355e-10	0.94265	0.00146636	-1.34355e-10	0.942454
127490028	chr9:127490028:T:A	0.000286224	5.13142	-1.21029	0.000783898	1.50977	-1.19344	0.000783334	1.5089	-1.19343
127490584	chr9:127490584:G:A	1.13413e-06	-1.60978	-2.62286e-10	0.000108941	-1.65714	-2.62286e-10	0.000108956	-1.65715	-2.62286e-10
127491511	chr9:127491511:C:T	1.67822e-06	-1.34355e-10	-1.21791	0.000169076	-1.34355e-10	-1.2176	0.000169099	-1.34355e-10	-1.2176
127491652	chr9:127491652:A:G	0.000251986	4.85534	-1.06162	0.000584902	1.24211	-1.21862	0.000584491	1.24128	-1.21862
127491759	chr9:127491759:C:T	1.68129e-06	-1.34355e-10	-1.21609	0.000169643	-1.34355e-10	-1.21425	0.000169667	-1.34355e-10	-1.21425
127492108	chr9:127492108:G:A	7.24191e-06	-1.34355e-10	0.244239	0.000699765	-1.34355e-10	0.202794	0.000699638	-1.34355e-10	0.202476
127492169	chr9:127492169:A:G	1.24164e-06	-1.51922	-2.62286e-10	0.000110234	-1.64535	-2.62286e-10	0.000110248	-1.64536	-2.62286e-10
127492401	chr9:127492401:G:A	1.69774e-06	-1.34355e-10	-1.20635	0.000170911	-1.34355e-10	-1.20681	0.000170935	-1.34355e-10	-1.20681
127493227	chr9:127493227:A:G	4.19543e-06	0.606989	-0.90864	4.85734e-05	-1.58986	-0.875015	4.85794e-05	-1.58991	-0.874971
127493289	chr9:127493289:C:T	0.00013618	4.26586	-1.08753	0.000403357	0.871791	-1.21992	0.000403099	0.871016	-1.21992
127493948	chr9:127493948:G:A	4.26511e-07	-1.40581	-1.18195	3.57291e-05	-1.6241	-1.14789	3.57343e-05	-1.62408	-1.14789
127494912	chr9:127494912:G:A	0.000226816	4.59347	-0.90497	0.000524193	1.09174	-1.17783	0.000523825	1.09093	-1.17786
127494926	chr9:127494926:G:A	0.00117706	4.54883	0.786303	0.000280778	-0.585141	-0.125245	0.000280584	-0.585584	-0.12563
127495168	chr9:127495168:G:A	2.87483e-06	-1.34355e-10	-0.679654	0.000298177	-1.34355e-10	-0.650263	0.000298173	-1.34355e-10	-0.650414
127495881	chr9:127495881:A:T	0.00022832	4.76627	-1.07117	0.000551642	1.18429	-1.21934	0.00055126	1.18346	-1.21934
127496101	chr9:127496101:C:T	1.11003e-06	-1.63126	-2.62286e-10	0.000121479	-1.54821	-2.62286e-10	0.000121491	-1.54824	-2.62286e-10
127496515	chr9:127496515:C:T	1.69087e-06	-1.34355e-10	-1.21041	0.000172074	-1.34355e-10	-1.20002	0.000172096	-1.34355e-10	-1.20003
127496818	chr9:127496818:A:T	6.55893e-06	-1.34355e-10	0.145181	0.000640303	-1.34355e-10	0.113992	0.00064021	-1.34355e-10	0.11371
127496869	chr9:127496869:T:C	2.22704e-06	-1.34355e-10	-0.934971	0.00023846	-1.34355e-10	-0.873748	0.00023849	-1.34355e-10	-0.87376
127497187	chr9:127497187:C:T	2.12902e-06	-1.34355e-10	-0.979984	0.000226939	-1.34355e-10	-0.923269	0.000226968	-1.34355e-10	-0.92328
127497195	chr9:127497195:A:G	7.4548e-06	-1.34355e-10	0.273213	0.000655171	-1.34355e-10	0.136946	0.000655202	-1.34355e-10	0.136856
127497377	chr9:127497377:G:A	1.69165e-06	-1.34355e-10	-1.20994	0.000170312	-1.34355e-10	-1.21032	0.000170335	-1.34355e-10	-1.21032
127497551	chr9:127497551:C:A	3.9502e-07	-1.45179	-1.21268	3.36923e-05	-1.63749	-1.19319	3.36972e-05	-1.63748	-1.19319
127498185	chr9:127498185:C:T	1.98134e-06	-1.34355e-10	-1.05187	0.000208881	-1.34355e-10	-1.00619	0.000208907	-1.34355e-10	-1.0062
127498509	chr9:127498509:C:T	0.000196988	4.73304	-1.18554	0.000550025	1.1496	-1.18758	0.000549664	1.14878	-1.18756
127498650	chr9:127498650:T:C	3.30699e-05	-1.34355e-10	1.76298	0.00231692	-1.34355e-10	1.40004	0.00231658	-1.34355e-10	1.39976
127498806	chr9:127498806:C:T	0.000264478	4.81474	-0.97263	0.000537398	1.15061	-1.21182	0.000537027	1.14979	-1.21183
127498834	chr9:127498834:G:A	4.84614e-07	-1.41234	-1.0477	4.23447e-05	-1.62371	-0.978401	4.23508e-05	-1.62369	-0.978409
127499543	chr9:127499543:T:A	1.6881e-06	-1.34355e-10	-1.21204	0.00017113	-1.34355e-10	-1.20553	0.000171153	-1.34355e-10	-1.20553
127499797	chr9:127499797:A:G	0.00107158	4.77523	0.466017	0.000239165	-0.483374	-0.387424	0.000239011	-0.483835	-0.387744
127499925	chr9:127499925:A:G	2.02478e-06	-1.34355e-10	-1.03019	0.000199611	-1.34355e-10	-1.05158	0.000199639	-1.34355e-10	-1.05157
127499933	chr9:127499933:A:G	1.69254e-06	-1.34355e-10	-1.20942	0.000168762	-1.34355e-10	-1.21946	0.000168784	-1.34355e-10	-1.21947
127500150	chr9:127500150:CA:C	0.000173654	4.4414	-1.01998	0.000454528	0.983462	-1.21215	0.000454225	0.982671	-1.21217
127500155	chr9:127500155:G:T	0.000169664	4.41209	-1.01391	0.00044634	0.964051	-1.21092	0.000446043	0.963263	-1.21094
127500318	chr9:127500318:G:A	0.000833398	4.27442	0.715449	0.000244939	-0.671372	-0.17557	0.000244777	-0.671795	-0.175945
127500351	chr9:127500351:A:ACT	0.000802855	4.60031	0.352213	0.00020562	-0.557388	-0.464533	0.000205494	-0.557832	-0.464838
127500761	chr9:127500761:C:T	1.67683e-06	-1.34355e-10	-1.21874	0.000169678	-1.34355e-10	-1.21405	0.000169701	-1.34355e-10	-1.21405
127500821	chr9:127500821:G:A	1.69876e-06	-1.34355e-10	-1.20575	0.000169413	-1.34355e-10	-1.21561	0.000169436	-1.34355e-10	-1.21561
127501175	chr9:127501175:C:T	1.68031e-06	-1.34355e-10	-1.21667	0.000168685	-1.34355e-10	-1.21992	0.000168708	-1.34355e-10	-1.21992
127501774	chr9:127501774:A:T	1.69709e-06	-1.34355e-10	-1.20673	0.000178145	-1.34355e-10	-1.16535	0.000178169	-1.34355e-10	-1.16535
127502061	chr9:127502061:G:A	1.67486e-06	-1.34355e-10	-1.21992	0.000168933	-1.34355e-10	-1.21845	0.000168956	-1.34355e-10	-1.21845
127502735	chr9:127502735:C:T	1.67812e-06	-1.34355e-10	-1.21797	0.000169091	-1.34355e-10	-1.21751	0.000169114	-1.34355e-10	-1.21751
127502884	chr9:127502884:C:T	1.99486e-06	-1.34355e-10	-1.04507	0.000211176	-1.34355e-10	-0.99526	0.000211203	-1.34355e-10	-0.995269
127504003	chr9:127504003:C:T	1.4193e-06	-1.38548	-2.62286e-10	0.00011203	-1.62918	-2.62286e-10	0.000112047	-1.62917	-2.62286e-10
127504115	chr9:127504115:A:G	1.75727e-06	-1.17188	-2.62286e-10	0.000125404	-1.51641	-2.62286e-10	0.000125425	-1.51638	-2.62286e-10
127504120	chr9:127504120:G:A	0.000281187	4.97726	-1.07388	0.000644237	1.33906	-1.21894	0.000643785	1.33822	-1.21894
127504287	chr9:127504287:A:G	0.00333961	5.47815	0.899817	0.000435092	-0.225834	-0.0465581	0.000434757	-0.226344	-0.0469554
127505052	chr9:127505052:G:A	1.68011e-06	-1.34355e-10	-1.21679	0.000171832	-1.34355e-10	-1.20143	0.000171856	-1.34355e-10	-1.20143
127505284	chr9:127505284:T:C	0.000690787	5.87916	-1.07697	0.00037375	0.795539	-1.2199	0.000373613	0.795035	-1.2199
127505670	chr9:127505670:G:A	5.89916e-06	0.0391635	-2.62286e-10	0.000379101	-0.410147	-2.62286e-10	0.000379115	-0.410248	-2.62286e-10
127506076	chr9:127506076:G:A	1.912e-06	-1.34355e-10	-1.0875	0.000172427	-1.34355e-10	-1.19797	0.000172448	-1.34355e-10	-1.19799
127506077	chr9:127506077:G:C	1.11425e-06	-1.62746	-2.62286e-10	0.000125535	-1.51537	-2.62286e-10	0.000125546	-1.51542	-2.62286e-10
127506813	chr9:127506813:G:A	1.89567e-06	-1.34355e-10	-1.09607	0.000204107	-1.34355e-10	-1.02931	0.000204138	-1.34355e-10	-1.02929
127507507	chr9:127507507:A:G	0.0065782	6.47359	0.582284	0.000249401	-0.504027	-0.324863	0.000249266	-0.504369	-0.325195
127507910	chr9:127507910:G:A	2.22068e-06	-1.34355e-10	-0.937832	0.000237858	-1.34355e-10	-0.876279	0.000237887	-1.34355e-10	-0.87629
127508407	chr9:127508407:C:T	1.81629e-06	-1.34355e-10	-1.13885	0.00018269	-1.34355e-10	-1.14016	0.000182716	-1.34355e-10	-1.14016
127508555	chr9:127508555:G:A	1.67986e-06	-1.34355e-10	-1.21694	0.00016874	-1.34355e-10	-1.21959	0.000168763	-1.34355e-10	-1.21959
127508772	chr9:127508772:G:A	0.000107154	3.96113	-1.02251	0.000183954	0.0861236	-1.21939	0.000183894	0.0856656	-1.21939
127508781	chr9:127508781:A:G	3.17836e-06	-1.34355e-10	-0.579279	0.000291329	-1.34355e-10	-0.673499	0.000291379	-1.34355e-10	-0.673461
127509387	chr9:127509387:A:G	0.00116452	5.60001	-0.275592	0.000104025	-0.911248	-0.792069	0.000103992	-0.911523	-0.792247
127509494	chr9:127509494:G:T	2.02526e-06	-1.34355e-10	-1.02995	0.000214538	-1.34355e-10	-0.979462	0.000214566	-1.34355e-10	-0.979471
127509727	chr9:127509727:T:G	0.00025948	3.75238	0.0706574	9.70317e-05	-1.36464	-0.408271	9.70047e-05	-1.36481	-0.408513
127510138	chr9:127510138:G:A	4.29858e-07	-1.37325	-1.2067	9.63836e-05	-0.579028	-1.20059	9.63914e-05	-0.57908	-1.20059
127511179	chr9:127511179:G:A	7.60526e-07	-0.95858	-1.05081	0.000121602	-0.529084	-1.01812	0.000121588	-0.529274	-1.01817
127511186	chr9:127511186:AGGTGTGCACCACCATGCCC:A	1.96691e-06	-1.05918	-2.62286e-10	0.000318698	-0.583706	-2.62286e-10	0.000318773	-0.583607	-2.62286e-10
127511263	chr9:127511263:G:A	3.31877e-06	-1.34355e-10	-0.536052	0.000344873	-1.34355e-10	-0.504774	0.000344862	-1.34355e-10	-0.504943
127511604	chr9:127511604:T:C	2.49267e-06	-1.34355e-10	-0.822293	0.000200104	-1.34355e-10	-1.04912	0.000200121	-1.34355e-10	-1.04916
127511932	chr9:127511932:A:G	0.000999067	6.23321	-1.06203	8.05983e-05	-0.73949	-1.21898	8.05842e-05	-0.739796	-1.21899
127511934	chr9:127511934:A:C	0.000957836	6.17503	-1.046	7.91176e-05	-0.759633	-1.21738	7.91038e-05	-0.759937	-1.21739
127511980	chr9:127511980:C:T	2.9658e-06	-1.34355e-10	-0.648498	0.000366279	-1.34355e-10	-0.444556	0.000366233	-1.34355e-10	-0.444816
127512011	chr9:127512011:T:G	0.000275684	4.78288	-0.899268	0.000278186	0.48069	-1.20035	0.000278075	0.48017	-1.20036
127512109	chr9:127512109:T:G	3.24473e-06	-1.34355e-10	-0.558615	0.000296999	-1.34355e-10	-0.654222	0.000297051	-1.34355e-10	-0.654183
127512364	chr9:127512364:C:T	7.48439e-05	-1.34355e-10	2.57976	0.00549021	-1.34355e-10	2.26277	0.00548822	-1.34355e-10	2.26227
127512843	chr9:127512843:C:T	2.10646e-06	-1.34355e-10	-0.990637	0.000183736	-1.34355e-10	-1.13445	0.000183754	-1.34355e-10	-1.13449
127512920	chr9:127512920:G:A	6.87509e-06	-1.34355e-10	0.192259	0.000602981	-1.34355e-10	0.0539348	0.000603012	-1.34355e-10	0.053851
127513503	chr9:127513503:T:C	4.54029e-07	-1.46428	-1.06096	3.82216e-05	-1.63905	-1.0655	3.82272e-05	-1.63904	-1.0655
127514129	chr9:127514129:C:T	2.75614e-06	-1.34355e-10	-0.721816	0.000267839	-1.34355e-10	-0.757563	0.000267879	-1.34355e-10	-0.757552
127514401	chr9:127514401:C:T	1.60514e-05	-1.34355e-10	1.04015	0.00145672	-1.34355e-10	0.935994	0.00145665	-1.34355e-10	0.935807
127515207	chr9:127515207:C:T	2.29632e-06	-1.34355e-10	-0.90434	0.000211047	-1.34355e-10	-0.995872	0.000211081	-1.34355e-10	-0.995845
127515286	chr9:127515286:C:T	0.00273823	4.95206	1.22737	0.000208198	-1.13317	0.123714	0.000208095	-1.13341	0.123315
127515380	chr9:127515380:G:A	3.10636e-06	-1.34355e-10	-0.602194	0.00030467	-1.34355e-10	-0.62872	0.000304694	-1.34355e-10	-0.628778
127515390	chr9:127515390:G:A	2.12119e-06	-1.34355e-10	-0.983667	0.000209867	-1.34355e-10	-1.00148	0.000209902	-1.34355e-10	-1.00145
127515484	chr9:127515484:G:A	0.00192311	4.47957	1.34648	0.000202789	-1.24919	0.21341	0.000202692	-1.2494	0.212998
127515485	chr9:127515485:C:T	1.68325e-06	-1.34355e-10	-1.21492	0.000175466	-1.34355e-10	-1.1805	0.00017549	-1.34355e-10	-1.1805
127515543	chr9:127515543:AC:A	0.00470042	5.42129	1.29847	0.000267116	-0.958709	0.198442	0.000266971	-0.958976	0.198031
127516260	chr9:127516260:G:A	0.000207013	4.51693	-0.919794	0.000239227	0.335066	-1.2056	0.000239137	0.334566	-1.20562
127516355	chr9:127516355:G:A	0.00276101	5.0813	1.10641	0.000198508	-1.09741	0.040286	0.000198409	-1.09765	0.0398944
127516388	chr9:127516388:C:T	0.00446275	5.66604	1.00184	0.000218464	-0.925879	-0.0354526	0.00021835	-0.926155	-0.0358322
127518310	chr9:127518310:G:A	0.00228861	5.36589	0.634165	0.000150665	-1.02737	-0.305524	0.000150597	-1.02762	-0.305855
127518911	chr9:127518911:T:C	0.00213635	5.04583	0.88538	0.000192317	-1.10514	0.0163287	0.00019223	-1.10538	0.0159792
127518935	chr9:127518935:A:T	3.39501e-05	-1.34355e-10	1.78925	0.00233519	-1.34355e-10	1.4079	0.00233484	-1.34355e-10	1.40761
127519302	chr9:127519302:CCT:C	2.74695e-06	-1.34355e-10	-0.725154	0.000270321	-1.34355e-10	-0.748342	0.000270343	-1.34355e-10	-0.748393
127519654	chr9:127519654:T:C	2.25421e-06	-1.34355e-10	-0.922845	0.000241707	-1.34355e-10	-0.860225	0.000241737	-1.34355e-10	-0.860236
127519818	chr9:127519818:G:A	0.000362844	5.01473	-0.8564	0.000608839	1.2489	-1.1853	0.000608411	1.24808	-1.18532
127519983	chr9:127519983:A:G	1.7025e-06	-1.34355e-10	-1.20355	0.000174802	-1.34355e-10	-1.18429	0.000174825	-1.34355e-10	-1.1843
127520031	chr9:127520031:A:G	0.00387622	5.74453	0.782443	0.000185354	-0.924674	-0.20101	0.000185263	-0.924949	-0.20136
127520075	chr9:127520075:C:T	1.52768e-06	-1.3119	-2.62286e-10	0.000116868	-1.5869	-2.62286e-10	0.000116887	-1.58688	-2.62286e-10
127520560	chr9:127520560:T:G	0.000104277	3.4164	-0.504993	4.29093e-05	-1.63342	-0.955444	4.29096e-05	-1.63346	-0.955535
127520845	chr9:127520845:C:T	5.18412e-07	-1.50916	-0.883472	4.06749e-05	-1.65385	-0.988485	4.06811e-05	-1.65386	-0.988462
127520861	chr9:127520861:G:C	3.433e-05	2.53899	-0.738612	3.56834e-05	-1.65517	-1.1181	3.5687e-05	-1.65516	-1.11814
127521422	chr9:127521422:G:A	1.67892e-06	-1.34355e-10	-1.2175	0.000168683	-1.34355e-10	-1.21993	0.000168706	-1.34355e-10	-1.21993
127522373	chr9:127522373:C:G	0.0025344	4.81345	1.28861	0.000457236	-0.320263	0.0975125	0.00045691	-0.320764	0.0971624
127522768	chr9:127522768:G:C	1.69419e-06	-1.34355e-10	-1.20844	0.000173697	-1.34355e-10	-1.19064	0.00017372	-1.34355e-10	-1.19064
127523560	chr9:127523560:T:C	1.70412e-06	-1.34355e-10	-1.2026	0.000169714	-1.34355e-10	-1.21383	0.000169738	-1.34355e-10	-1.21383
127523561	chr9:127523561:T:G	1.73215e-06	-1.34355e-10	-1.18628	0.000171125	-1.34355e-10	-1.20556	0.000171149	-1.34355e-10	-1.20555
127523871	chr9:127523871:A:G	0.013835	6.58858	1.21073	0.000693543	0.104715	0.0891477	0.000692985	0.104165	0.088756
127524266	chr9:127524266:G:A	1.73585e-06	-1.34355e-10	-1.18415	0.000171355	-1.34355e-10	-1.20422	0.000171379	-1.34355e-10	-1.20421
127524602	chr9:127524602:G:A	1.67556e-06	-1.34355e-10	-1.2195	0.00017237	-1.34355e-10	-1.19831	0.000172394	-1.34355e-10	-1.19831
127524742	chr9:127524742:A:G	1.86435e-06	-1.11273	-2.62286e-10	0.000129482	-1.48441	-2.62286e-10	0.000129504	-1.48437	-2.62286e-10
127525008	chr9:127525008:C:A	2.17142e-06	-0.85489	-0.105374	0.00051611	0.149264	-0.250896	0.000515875	0.148863	-0.251085
127526438	chr9:127526438:C:A	0.00431263	5.41451	1.21915	0.00209826	1.29431	0.00659732	0.00209621	1.29352	0.0062838
127526593	chr9:127526593:G:A	1.71527e-06	-1.34355e-10	-1.19607	0.000169144	-1.34355e-10	-1.2172	0.000169167	-1.34355e-10	-1.2172
127526864	chr9:127526864:G:A	1.68609e-06	-1.34355e-10	-1.21323	0.000168845	-1.34355e-10	-1.21897	0.000168868	-1.34355e-10	-1.21897
127526885	chr9:127526885:C:T	0.0162085	7.24706	0.710586	0.000651308	0.424958	-0.293925	0.000650803	0.424365	-0.294246
127526952	chr9:127526952:GT:G	0.0173526	7.05799	0.967865	0.000718324	0.326624	-0.0976547	0.000717751	0.326045	-0.0980091
127527174	chr9:127527174:C:T	2.16083e-06	-1.34355e-10	-0.965153	0.000216556	-1.34355e-10	-0.9701	0.000216578	-1.34355e-10	-0.970135
127527206	chr9:127527206:G:A	1.14032e-06	-1.60434	-2.62286e-10	0.000129791	-1.48202	-2.62286e-10	0.000129811	-1.482	-2.62286e-10
127527454	chr9:127527454:C:T	2.08548e-06	-1.34355e-10	-1.00065	0.000221493	-1.34355e-10	-0.947559	0.000221521	-1.34355e-10	-0.947568
127527613	chr9:127527613:C:A	2.19317e-06	-1.34355e-10	-0.950299	0.000237368	-1.34355e-10	-0.878341	0.000237396	-1.34355e-10	-0.878356
127527672	chr9:127527672:G:A	3.33923e-07	-1.65457	-1.17792	5.2426e-05	-1.23102	-1.15752	5.24308e-05	-1.23107	-1.15752
127528703	chr9:127528703:A:C	1.83002e-06	-1.34355e-10	-1.13132	0.000177986	-1.34355e-10	-1.16624	0.00017801	-1.34355e-10	-1.16625
127529115	chr9:127529115:A:G	1.70787e-06	-1.34355e-10	-1.2004	0.000170131	-1.34355e-10	-1.21138	0.000170155	-1.34355e-10	-1.21138
127529706	chr9:127529706:CATT:C	6.0779e-07	-1.5878	-0.645767	0.000106122	-0.86112	-0.822237	0.00010613	-0.861182	-0.822244
127529827	chr9:127529827:T:G	2.15505e-06	-1.34355e-10	-0.967832	0.000185405	-1.34355e-10	-1.12541	0.000185423	-1.34355e-10	-1.12545
127530304	chr9:127530304:G:A	2.27588e-06	-1.34355e-10	-0.913279	0.000192115	-1.34355e-10	-1.08986	0.000192131	-1.34355e-10	-1.08991
127530868	chr9:127530868:G:T	2.17082e-06	-1.34355e-10	-0.96054	0.000187308	-1.34355e-10	-1.1152	0.000187325	-1.34355e-10	-1.11524
127530888	chr9:127530888:T:C	3.59236e-07	-1.54111	-1.21832	3.24002e-05	-1.65203	-1.21775	3.24045e-05	-1.65204	-1.21775
127531144	chr9:127531144:C:T	0.000253964	5.01487	-1.21333	0.000130417	-0.592464	-0.884751	0.000130414	-0.592647	-0.884727
127531190	chr9:127531190:T:A	0.0010939	5.91768	-0.655827	3.50268e-05	-1.65725	-1.13458	3.50299e-05	-1.65725	-1.13463
127531207	chr9:127531207:A:G	2.19374e-06	-1.34355e-10	-0.950038	0.00018857	-1.34355e-10	-1.10848	0.000188587	-1.34355e-10	-1.10853
127531249	chr9:127531249:A:G	2.11297e-06	-1.34355e-10	-0.987552	0.000184063	-1.34355e-10	-1.13267	0.000184081	-1.34355e-10	-1.13271
127531312	chr9:127531312:A:G	0.00147428	6.207	-0.646723	3.52759e-05	-1.65487	-1.12988	3.52788e-05	-1.65487	-1.12993
127532760	chr9:127532760:C:T	2.51731e-06	-1.34355e-10	-0.812457	0.000232121	-1.34355e-10	-0.90069	0.00023215	-1.34355e-10	-0.900702
127532886	chr9:127532886:C:T	0.00113654	5.8287	-0.528599	3.64621e-05	-1.65699	-1.09469	3.64645e-05	-1.65699	-1.09476
127533260	chr9:127533260:C:T	0.00129236	6.10558	-0.677006	3.45332e-05	-1.65621	-1.14982	3.45362e-05	-1.65621	-1.14987
127534205	chr9:127534205:T:G	0.00046794	4.94117	-0.528477	6.55811e-05	-1.06861	-1.09606	6.55765e-05	-1.06874	-1.09613
127534967	chr9:127534967:C:T	0.000937192	5.80807	-0.700824	3.42302e-05	-1.65687	-1.15798	3.42335e-05	-1.65686	-1.15802
127535130	chr9:127535130:C:T	0.000641075	5.32637	-0.598869	7.17022e-05	-0.950827	-1.1246	7.1697e-05	-0.950968	-1.12467
127535270	chr9:127535270:GC:G	2.12225e-06	-1.34355e-10	-0.983168	0.000184673	-1.34355e-10	-1.12936	0.000184691	-1.34355e-10	-1.1294
127535686	chr9:127535686:T:C	3.63826e-07	-1.54286	-1.20387	7.57083e-05	-0.807262	-1.2138	7.57131e-05	-0.807328	-1.21381
127535817	chr9:127535817:G:A	1.40546e-06	-0.184379	-1.2109	5.38203e-05	-1.14257	-1.21972	5.3823e-05	-1.14266	-1.21972
127535937	chr9:127535937:C:A	3.83307e-07	-1.54805	-1.14651	3.34901e-05	-1.65558	-1.18112	3.3495e-05	-1.65558	-1.18111
127536007	chr9:127536007:G:A	0.000181789	4.67751	-1.21031	0.000118109	-0.721735	-0.854606	0.000118108	-0.721908	-0.854579
127536150	chr9:127536150:G:A	3.46131e-06	-1.34355e-10	-0.494	0.000314854	-1.34355e-10	-0.595843	0.000314909	-1.34355e-10	-0.595802
127536887	chr9:127536887:G:A	2.54012e-06	-1.34355e-10	-0.803433	0.000233813	-1.34355e-10	-0.89343	0.000233842	-1.34355e-10	-0.893441
127536966	chr9:127536966:G:A	3.68406e-07	-1.52821	-1.206	7.90809e-05	-0.762735	-1.21474	7.90859e-05	-0.762801	-1.21475
127537293	chr9:127537293:G:A	2.13502e-06	-0.977171	-2.62286e-10	0.000116893	-1.58669	-2.62286e-10	0.000116907	-1.58671	-2.62286e-10
127537818	chr9:127537818:CTG:C	3.66789e-07	-1.52597	-1.21265	8.07998e-05	-0.757854	-1.19812	8.08066e-05	-0.757921	-1.19811
127538128	chr9:127538128:C:T	3.75926e-07	-1.55387	-1.16013	3.31896e-05	-1.65484	-1.19087	3.31943e-05	-1.65485	-1.19086
127538498	chr9:127538498:G:A	4.43746e-07	-1.5255	-1.02265	9.0498e-05	-0.752012	-1.09061	9.05006e-05	-0.75208	-1.09065
127538711	chr9:127538711:G:A	3.46592e-07	-1.57884	-1.21641	7.55799e-05	-0.834383	-1.18838	7.55853e-05	-0.834447	-1.18838
127538761	chr9:127538761:A:G	3.58897e-07	-1.54057	-1.21979	7.61617e-05	-0.797772	-1.21732	7.61675e-05	-0.797837	-1.21732
127539352	chr9:127539352:G:T	5.0392e-05	3.18426	-1.00007	3.33248e-05	-1.63756	-1.20409	3.33296e-05	-1.63754	-1.2041
127539380	chr9:127539380:C:T	1.68183e-06	-1.34355e-10	-1.21576	0.000178826	-1.34355e-10	-1.16154	0.000178855	-1.34355e-10	-1.16151
127539608	chr9:127539608:G:C	1.67703e-06	-1.34355e-10	-1.21862	0.000174465	-1.34355e-10	-1.18623	0.00017449	-1.34355e-10	-1.18622
127539761	chr9:127539761:G:C	2.01823e-06	-1.34355e-10	-1.03342	0.000215349	-1.34355e-10	-0.975691	0.000215375	-1.34355e-10	-0.975708
127539970	chr9:127539970:T:C	1.15361e-06	-1.59275	-2.62286e-10	0.000128264	-1.49386	-2.62286e-10	0.000128283	-1.49384	-2.62286e-10
127540086	chr9:127540086:C:T	2.16186e-06	-1.34355e-10	-0.964679	0.000196971	-1.34355e-10	-1.06489	0.000197002	-1.34355e-10	-1.06487
127540340	chr9:127540340:G:A	2.09222e-06	-1.34355e-10	-0.997422	0.000192019	-1.34355e-10	-1.09036	0.000192049	-1.34355e-10	-1.09034
127540490	chr9:127540490:T:A	1.6852e-06	-1.34355e-10	-1.21376	0.000169758	-1.34355e-10	-1.21358	0.000169779	-1.34355e-10	-1.21359
127540518	chr9:127540518:G:A	1.31384e-05	-1.34355e-10	0.83989	0.000920963	-1.34355e-10	0.47747	0.000920895	-1.34355e-10	0.47726
127540549	chr9:127540549:C:T	1.68017e-06	-1.34355e-10	-1.21675	0.000176502	-1.34355e-10	-1.17462	0.00017652	-1.34355e-10	-1.17465
127540961	chr9:127540961:A:G	0.0021506	6.88549	-0.947629	3.35654e-05	-1.63279	-1.20167	3.35686e-05	-1.63281	-1.20169
127540996	chr9:127540996:A:G	1.83342e-06	-1.34355e-10	-1.12947	0.000193795	-1.34355e-10	-1.08115	0.000193823	-1.34355e-10	-1.08114
127541297	chr9:127541297:A:G	6.5428e-06	-1.34355e-10	0.142719	0.000613462	-1.34355e-10	0.0711678	0.00061345	-1.34355e-10	0.0710116
127541361	chr9:127541361:A:G	0.000308275	5.2147	-1.21936	0.000114179	-0.698942	-0.911245	0.000114175	-0.699132	-0.911222
127541388	chr9:127541388:C:A	6.41723e-07	-1.24313	-0.936111	5.99028e-05	-1.23357	-1.02166	5.99097e-05	-1.23358	-1.02166
127541471	chr9:127541471:G:C	0.00548489	8.09028	-1.21617	5.32544e-05	-1.55605	-0.816823	5.32604e-05	-1.55609	-0.816804
127541544	chr9:127541544:C:T	3.33318e-06	-1.34355e-10	-0.53172	0.000288286	-1.34355e-10	-0.683997	0.000288322	-1.34355e-10	-0.684008
127541978	chr9:127541978:T:C	4.81458e-06	-1.34355e-10	-0.163997	0.000378241	-1.34355e-10	-0.412419	0.000378272	-1.34355e-10	-0.412472
127542096	chr9:127542096:G:A	3.79515e-06	-1.34355e-10	-0.401921	0.000318233	-1.34355e-10	-0.585166	0.000318241	-1.34355e-10	-0.585277
127542110	chr9:127542110:G:A	1.99334e-06	-1.34355e-10	-1.04583	0.000191641	-1.34355e-10	-1.09233	0.000191665	-1.34355e-10	-1.09234
127542340	chr9:127542340:G:A	1.68152e-06	-1.34355e-10	-1.21595	0.000170347	-1.34355e-10	-1.21011	0.000170368	-1.34355e-10	-1.21013
127543550	chr9:127543550:T:C	1.82435e-06	-1.34355e-10	-1.13442	0.00017148	-1.34355e-10	-1.20348	0.000171506	-1.34355e-10	-1.20347
127544318	chr9:127544318:G:A	2.19453e-06	-1.34355e-10	-0.94968	0.000195724	-1.34355e-10	-1.07125	0.000195752	-1.34355e-10	-1.07124
127544387	chr9:127544387:A:G	1.67918e-06	-1.34355e-10	-1.21734	0.00017254	-1.34355e-10	-1.19732	0.000172566	-1.34355e-10	-1.19731
127544458	chr9:127544458:G:A	1.14165e-06	-1.60318	-2.62286e-10	0.000125076	-1.51903	-2.62286e-10	0.00012509	-1.51905	-2.62286e-10
127544589	chr9:127544589:C:T	2.68446e-06	-1.34355e-10	-0.748166	0.000193974	-1.34355e-10	-1.08023	0.000193995	-1.34355e-10	-1.08025
127544793	chr9:127544793:C:T	2.86104e-06	-1.34355e-10	-0.684459	0.000260116	-1.34355e-10	-0.786823	0.000260146	-1.34355e-10	-0.786846
127545279	chr9:127545279:TCCCTGGCCTCCACTCCCACAGC:T	1.92104e-06	-1.34355e-10	-1.08278	0.000175218	-1.34355e-10	-1.18192	0.000175238	-1.34355e-10	-1.18194
127545578	chr9:127545578:T:A	2.18423e-06	-1.34355e-10	-0.954382	0.000206208	-1.34355e-10	-1.01906	0.000206237	-1.34355e-10	-1.01906
127546077	chr9:127546077:A:G	0.19743	10.4014	0.0560589	5.53186e-05	-1.31725	-1.01759	5.53188e-05	-1.31733	-1.01765
127546160	chr9:127546160:T:C	0.199672	10.5447	-0.0759436	5.25431e-05	-1.30277	-1.08354	5.25443e-05	-1.30285	-1.08358
127546178	chr9:127546178:T:A	0.175105	10.3718	-0.0343165	5.1815e-05	-1.33187	-1.0684	5.18162e-05	-1.33195	-1.06844
127546564	chr9:127546564:T:C	0.000647445	5.62741	-0.890025	3.72982e-05	-1.50987	-1.21913	3.73014e-05	-1.50993	-1.21913
127546701	chr9:127546701:C:T	3.77288e-06	-0.407807	-2.62286e-10	0.000249625	-0.827992	-2.62286e-10	0.000249643	-0.828055	-2.62286e-10
127546745	chr9:127546745:T:C	0.0342543	8.9696	-0.263675	4.36409e-05	-1.50131	-1.07065	4.36407e-05	-1.50136	-1.07074
127546749	chr9:127546749:T:C	0.000287036	4.97092	-1.04696	8.65681e-05	-0.686744	-1.20028	8.65658e-05	-0.686915	-1.20027
127546917	chr9:127546917:G:A	0.0766213	10.0264	-0.515463	4.60313e-05	-1.36005	-1.15858	4.60321e-05	-1.36012	-1.15862
127547013	chr9:127547013:C:T	1.97001e-06	-1.34355e-10	-1.05761	0.000184934	-1.34355e-10	-1.12795	0.000184962	-1.34355e-10	-1.12794
127547560	chr9:127547560:G:A	0.00411781	7.39831	-0.810881	3.5185e-05	-1.62142	-1.16591	3.51878e-05	-1.62145	-1.16594
127547564	chr9:127547564:A:G	0.000110463	3.83024	-0.861202	6.47764e-05	-0.971879	-1.20513	6.47749e-05	-0.972024	-1.20515
127547599	chr9:127547599:AG:A	1.74998e-06	-1.34355e-10	-1.17604	0.000169273	-1.34355e-10	-1.21644	0.000169297	-1.34355e-10	-1.21643
127547654	chr9:127547654:A:G	7.49553e-07	-1.57245	-0.451473	5.65291e-05	-1.6396	-0.67359	5.65318e-05	-1.63961	-0.673676
127547667	chr9:127547667:G:A	1.71233e-06	-1.34355e-10	-1.19779	0.00016881	-1.34355e-10	-1.21918	0.000168833	-1.34355e-10	-1.21918
127547795	chr9:127547795:C:A	0.0465852	9.22823	-0.214836	4.61971e-05	-1.465	-1.05004	4.61964e-05	-1.46506	-1.05013
127547824	chr9:127547824:C:T	1.72412e-06	-1.34355e-10	-1.19093	0.000179094	-1.34355e-10	-1.16004	0.00017912	-1.34355e-10	-1.16003
127547894	chr9:127547894:A:G	0.00146775	6.48944	-0.933601	4.30159e-05	-1.37091	-1.21547	4.30189e-05	-1.37098	-1.21547
127548047	chr9:127548047:A:G	1.88753e-06	-1.34355e-10	-1.10037	0.000208982	-1.34355e-10	-1.0057	0.000209014	-1.34355e-10	-1.00569
127548053	chr9:127548053:C:T	0.0490217	9.99588	-0.931509	4.33866e-05	-1.36469	-1.21311	4.33897e-05	-1.36476	-1.21311
127548056	chr9:127548056:C:T	0.0472731	9.96852	-0.940467	4.32647e-05	-1.36895	-1.21166	4.32678e-05	-1.36902	-1.21166
127548396	chr9:127548396:G:A	1.90672e-06	-1.34355e-10	-1.09026	0.000213324	-1.34355e-10	-0.985138	0.000213345	-1.34355e-10	-0.985174
127548555	chr9:127548555:A:G	6.19716e-07	-1.41287	-0.801275	0.000156744	-0.478799	-0.814539	0.000156746	-0.478913	-0.814546
127549169	chr9:127549169:A:G	2.1574e-05	-1.34355e-10	1.33584	0.0017492	-1.34355e-10	1.11897	0.0017493	-1.34355e-10	1.11888
127549328	chr9:127549328:G:A	1.15388e-06	-1.59252	-2.62286e-10	0.000209741	-1.00208	-2.62286e-10	0.000209775	-1.00205	-2.62286e-10
127549397	chr9:127549397:ACACT:A	2.59011e-06	-1.34355e-10	-0.783945	0.000251033	-1.34355e-10	-0.822367	0.000251052	-1.34355e-10	-0.822426
127549449	chr9:127549449:G:A	5.23698e-07	-1.28018	-1.10231	3.28888e-05	-1.64355	-1.21127	3.28931e-05	-1.64355	-1.21128
127549747	chr9:127549747:T:C	2.54267e-06	-1.34355e-10	-0.802431	0.00026866	-1.34355e-10	-0.754503	0.000268697	-1.34355e-10	-0.754503
127549801	chr9:127549801:C:T	1.08225e-06	-1.6566	-2.62286e-10	0.000110737	-1.64079	-2.62286e-10	0.000110753	-1.64079	-2.62286e-10
127551094	chr9:127551094:A:G	9.82786e-06	-1.34355e-10	0.549575	0.000887306	-1.34355e-10	0.440239	0.000887379	-1.34355e-10	0.440185
127551132	chr9:127551132:T:C	1.22194e-06	-1.53521	-2.62286e-10	0.000112416	-1.62574	-2.62286e-10	0.000112431	-1.62575	-2.62286e-10
127551352	chr9:127551352:G:A	2.28191e-06	-1.34355e-10	-0.910632	0.000242768	-1.34355e-10	-0.855845	0.000242802	-1.34355e-10	-0.855842
127551470	chr9:127551470:T:C	1.40339e-06	-1.39675	-2.62286e-10	0.000160126	-1.27199	-2.62286e-10	0.000160139	-1.27204	-2.62286e-10
127551544	chr9:127551544:T:A	3.32123e-07	-1.6475	-1.19039	3.68724e-05	-1.58814	-1.15235	3.68786e-05	-1.5881	-1.15235
127551950	chr9:127551950:C:T	3.88355e-06	-1.34355e-10	-0.378896	0.000370489	-1.34355e-10	-0.433128	0.000370564	-1.34355e-10	-0.433062
127552527	chr9:127552527:T:C	2.27218e-06	-1.34355e-10	-0.914904	0.000221766	-1.34355e-10	-0.946326	0.000221797	-1.34355e-10	-0.946323
127553433	chr9:127553433:C:T	1.78921e-06	-1.34355e-10	-1.15387	0.000174191	-1.34355e-10	-1.1878	0.000174215	-1.34355e-10	-1.1878
127554073	chr9:127554073:G:A	8.39153e-06	-1.34355e-10	0.391577	0.000727412	-1.34355e-10	0.241543	0.000727553	-1.34355e-10	0.2416
127554185	chr9:127554185:C:G	1.97945e-06	-1.34355e-10	-1.05283	0.000199948	-1.34355e-10	-1.04989	0.000199972	-1.34355e-10	-1.04991
127554750	chr9:127554750:G:A	5.57098e-07	-1.30461	-1.01606	4.18412e-05	-1.53679	-1.07728	4.18447e-05	-1.53681	-1.07731
127555300	chr9:127555300:G:A	1.8887e-06	-1.34355e-10	-1.09976	0.000177536	-1.34355e-10	-1.16878	0.000177558	-1.34355e-10	-1.16879
127555839	chr9:127555839:G:A	6.93007e-07	-1.15706	-0.945305	4.64805e-05	-1.58009	-0.92883	4.64882e-05	-1.58011	-0.928777
127555929	chr9:127555929:G:T	2.29154e-06	-1.34355e-10	-0.906423	0.000257979	-1.34355e-10	-0.795071	0.000258017	-1.34355e-10	-0.79506
127556305	chr9:127556305:T:A	4.16668e-06	0.724168	-1.03269	0.0021065	2.25498	-0.950149	0.00210636	2.2548	-0.950167
127556399	chr9:127556399:C:T	4.00887e-06	-1.34355e-10	-0.347136	0.000370209	-1.34355e-10	-0.433883	0.000370227	-1.34355e-10	-0.433971
127556543	chr9:127556543:T:C	4.51592e-06	-1.34355e-10	-0.228036	0.000417309	-1.34355e-10	-0.314124	0.000417396	-1.34355e-10	-0.314052
127556576	chr9:127556576:A:G	3.92212e-06	-1.34355e-10	-0.369014	0.000364735	-1.34355e-10	-0.44878	0.000364809	-1.34355e-10	-0.448713
127557281	chr9:127557281:G:A	6.69924e-07	-1.28581	-0.850425	4.9249e-05	-1.54307	-0.907989	4.9253e-05	-1.5431	-0.908016
127557658	chr9:127557658:A:G	7.83863e-06	-1.34355e-10	0.323418	0.000693111	-1.34355e-10	0.19324	0.000693248	-1.34355e-10	0.193302
127557840	chr9:127557840:T:C	5.2413e-07	-1.41883	-0.962834	7.53922e-05	-0.956246	-1.069	7.53936e-05	-0.956327	-1.06904
127557931	chr9:127557931:C:T	3.088e-06	-1.34355e-10	-0.608122	0.00026696	-1.34355e-10	-0.760851	0.00026699	-1.34355e-10	-0.760875
127558004	chr9:127558004:T:C	5.71695e-07	-1.51818	-0.776616	8.7739e-05	-1.12988	-0.743705	8.77488e-05	-1.12992	-0.743684
127558171	chr9:127558171:C:G	1.80538e-06	-1.34355e-10	-1.14487	0.000181008	-1.34355e-10	-1.14941	0.000181034	-1.34355e-10	-1.1494
127558278	chr9:127558278:C:T	4.48659e-07	-1.5036	-1.03354	6.93804e-05	-1.0195	-1.08884	6.93877e-05	-1.01953	-1.08884
127558426	chr9:127558426:T:C	1.28372e-06	-1.48588	-2.62286e-10	0.000119357	-1.56583	-2.62286e-10	0.000119375	-1.56581	-2.62286e-10
127558838	chr9:127558838:T:C	3.25875e-07	-1.64881	-1.20808	3.42543e-05	-1.60095	-1.21319	3.42581e-05	-1.60097	-1.2132
127558843	chr9:127558843:C:T	3.85085e-07	-1.61789	-1.07204	3.7354e-05	-1.65315	-1.07436	3.73585e-05	-1.65315	-1.07438
127559021	chr9:127559021:T:C	2.09977e-06	-1.34355e-10	-0.993818	0.000199642	-1.34355e-10	-1.05143	0.000199673	-1.34355e-10	-1.05141
127559375	chr9:127559375:G:A	5.70619e-06	-1.34355e-10	0.00590596	0.000468564	-1.34355e-10	-0.198278	0.000468614	-1.34355e-10	-0.198308
127559862	chr9:127559862:C:T	3.33878e-06	-1.34355e-10	-0.53004	0.000360521	-1.34355e-10	-0.460401	0.000360576	-1.34355e-10	-0.460384
127559883	chr9:127559883:G:A	4.60148e-07	-1.45425	-1.05761	4.20496e-05	-1.55504	-1.05406	4.20558e-05	-1.55502	-1.05407
127559896	chr9:127559896:C:T	4.46836e-07	-1.47467	-1.06654	4.10665e-05	-1.56965	-1.06311	4.10725e-05	-1.56963	-1.06311
127560439	chr9:127560439:GC:G	4.45041e-07	-1.4703	-1.07494	4.08425e-05	-1.56674	-1.07149	4.08486e-05	-1.56672	-1.07149
127560513	chr9:127560513:T:G	3.32992e-07	-1.65	-1.18529	3.3473e-05	-1.64916	-1.18805	3.34778e-05	-1.64916	-1.18804
127560569	chr9:127560569:C:A	1.87763e-06	-1.34355e-10	-1.10564	0.000200604	-1.34355e-10	-1.04662	0.000200637	-1.34355e-10	-1.04659
127560972	chr9:127560972:T:G	1.90778e-06	-1.34355e-10	-1.08971	0.000204673	-1.34355e-10	-1.02653	0.000204707	-1.34355e-10	-1.0265
127561139	chr9:127561139:G:A	2.21922e-06	-1.34355e-10	-0.93849	0.000222809	-1.34355e-10	-0.941634	0.000222835	-1.34355e-10	-0.941654
127561176	chr9:127561176:G:A	1.16759e-06	-1.58071	-2.62286e-10	0.000124709	-1.52196	-2.62286e-10	0.000124723	-1.52199	-2.62286e-10
127561206	chr9:127561206:G:T	1.9374e-05	2.3957	-1.16741	0.000249213	0.367317	-1.19696	0.000249233	0.36727	-1.19697
127561681	chr9:127561681:C:T	1.82806e-06	-1.34355e-10	-1.13239	0.00019394	-1.34355e-10	-1.0804	0.000193971	-1.34355e-10	-1.08038
127561808	chr9:127561808:A:G	1.84031e-06	-1.34355e-10	-1.12571	0.000195572	-1.34355e-10	-1.07202	0.000195604	-1.34355e-10	-1.072
127561875	chr9:127561875:A:G	3.48471e-07	-1.65061	-1.13923	3.88484e-05	-1.59488	-1.0934	3.8853e-05	-1.5949	-1.0934
127562251	chr9:127562251:C:A	3.48242e-07	-1.64727	-1.14323	3.82989e-05	-1.60399	-1.09854	3.83035e-05	-1.60401	-1.09854
127562985	chr9:127562985:T:C	2.62567e-05	2.75214	-1.21987	0.000277154	0.486837	-1.21021	0.000277187	0.486817	-1.21021
127563055	chr9:127563055:C:G	5.21508e-07	-1.54576	-0.840913	5.43701e-05	-1.47338	-0.878759	5.43763e-05	-1.4734	-0.878756
127563134	chr9:127563134:G:T	3.48237e-07	-1.64521	-1.1453	3.80527e-05	-1.60783	-1.10115	3.80573e-05	-1.60784	-1.10115
127563333	chr9:127563333:A:C	1.84026e-06	-1.34355e-10	-1.12574	0.000195567	-1.34355e-10	-1.07205	0.000195599	-1.34355e-10	-1.07202
127563528	chr9:127563528:T:C	1.21158e-06	-1.54372	-2.62286e-10	0.000108997	-1.65663	-2.62286e-10	0.000109012	-1.65663	-2.62286e-10
127563961	chr9:127563961:G:A	1.93587e-06	-1.34355e-10	-1.07509	0.000208355	-1.34355e-10	-1.00871	0.000208389	-1.34355e-10	-1.00868
127564242	chr9:127564242:G:A	3.65155e-07	-1.56711	-1.17597	3.43338e-05	-1.65094	-1.16088	3.43388e-05	-1.65095	-1.16086
127564278	chr9:127564278:A:G	3.54468e-07	-1.62126	-1.15153	3.63717e-05	-1.62132	-1.13284	3.63767e-05	-1.62133	-1.13283
127564569	chr9:127564569:T:C	2.27631e-06	-1.34355e-10	-0.913091	0.000214041	-1.34355e-10	-0.981784	0.000214075	-1.34355e-10	-0.981761
127564593	chr9:127564593:T:C	1.72178e-06	-1.19229	-2.62286e-10	0.000224906	-0.932269	-2.62286e-10	0.000224924	-0.932325	-2.62286e-10
127564608	chr9:127564608:C:T	5.80381e-07	-1.62155	-0.658168	5.56112e-05	-1.56897	-0.760598	5.56172e-05	-1.56899	-0.760607
127564758	chr9:127564758:A:G	3.49725e-07	-1.64283	-1.14342	3.79666e-05	-1.61243	-1.09881	3.79713e-05	-1.61244	-1.09882
127564805	chr9:127564805:G:A	3.03206e-06	-1.34355e-10	-0.626403	0.000289306	-1.34355e-10	-0.680465	0.00028934	-1.34355e-10	-0.680486
127565005	chr9:127565005:T:C	3.64634e-07	-1.58191	-1.16259	3.50336e-05	-1.64632	-1.14532	3.50387e-05	-1.64633	-1.1453
127565074	chr9:127565074:A:C	3.63238e-07	-1.57971	-1.16863	3.47655e-05	-1.64714	-1.15219	3.47705e-05	-1.64714	-1.15217
127565121	chr9:127565121:C:T	3.69716e-07	-1.56947	-1.1612	3.49446e-05	-1.65041	-1.14377	3.49497e-05	-1.65042	-1.14376
127565378	chr9:127565378:T:C	1.67491e-06	-1.34355e-10	-1.21988	0.000172307	-1.34355e-10	-1.19867	0.000172332	-1.34355e-10	-1.19867
127565400	chr9:127565400:G:A	3.89874e-06	-1.34355e-10	-0.374993	0.000366316	-1.34355e-10	-0.444455	0.000366357	-1.34355e-10	-0.444479
127565852	chr9:127565852:G:A	4.10182e-07	-1.55394	-1.07286	3.86429e-05	-1.62249	-1.0711	3.86483e-05	-1.62248	-1.0711
127565988	chr9:127565988:A:C	1.67533e-06	-1.34355e-10	-1.21963	0.000169098	-1.34355e-10	-1.21747	0.000169121	-1.34355e-10	-1.21747
127566200	chr9:127566200:G:A	1.84193e-06	-1.34355e-10	-1.12483	0.000195792	-1.34355e-10	-1.0709	0.000195824	-1.34355e-10	-1.07087
127566220	chr9:127566220:T:C	3.55305e-07	-1.61881	-1.15162	3.47433e-05	-1.62774	-1.17222	3.47475e-05	-1.62776	-1.17222
127566327	chr9:127566327:A:G	3.59002e-07	-1.58884	-1.17123	3.47885e-05	-1.64352	-1.15514	3.47934e-05	-1.64353	-1.15513
127566376	chr9:127566376:A:C	3.36315e-07	-1.6442	-1.18116	3.65403e-05	-1.58296	-1.16657	3.6545e-05	-1.58298	-1.16656
127566503	chr9:127566503:C:G	2.69124e-06	-1.34355e-10	-0.745643	0.000248334	-1.34355e-10	-0.833176	0.000248375	-1.34355e-10	-0.833147
127566520	chr9:127566520:C:T	2.83166e-06	-1.34355e-10	-0.694784	0.000267761	-1.34355e-10	-0.757856	0.000267786	-1.34355e-10	-0.7579
127566796	chr9:127566796:A:C	3.61871e-07	-1.57858	-1.17354	3.45541e-05	-1.64757	-1.15785	3.45591e-05	-1.64758	-1.15784
127566808	chr9:127566808:G:A	2.08545e-05	1.30193	-2.62286e-10	0.00139754	0.89452	-2.62286e-10	0.00139763	0.894448	-2.62286e-10
127567376	chr9:127567376:T:C	2.70301e-05	2.78095	-1.21964	0.000284113	0.509969	-1.20855	0.000284147	0.509949	-1.20855
127567507	chr9:127567507:T:C	3.96771e-07	-1.48321	-1.17683	3.5168e-05	-1.63523	-1.15258	3.51722e-05	-1.63525	-1.15258
127567757	chr9:127567757:A:G	3.58228e-07	-1.60916	-1.15307	3.45316e-05	-1.6352	-1.17088	3.45359e-05	-1.63521	-1.17088
127567852	chr9:127567852:C:T	6.95967e-05	3.63086	-1.12379	0.00187161	2.25383	-1.06723	0.00187157	2.25364	-1.06719
127567949	chr9:127567949:G:T	6.78036e-05	3.60976	-1.12879	0.0018261	2.23577	-1.07379	0.00182606	2.23559	-1.07375
127568010	chr9:127568010:C:T	2.31072e-06	-1.34355e-10	-0.898089	0.000217294	-1.34355e-10	-0.966701	0.000217328	-1.34355e-10	-0.966679
127568269	chr9:127568269:G:A	3.4442e-07	-1.64202	-1.15951	3.72955e-05	-1.5875	-1.14158	3.73004e-05	-1.58752	-1.14156
127568762	chr9:127568762:G:T	2.43171e-06	-0.84705	-2.62286e-10	0.000714303	0.223357	-2.62286e-10	0.000714423	0.223388	-2.62286e-10
127569605	chr9:127569605:A:T	3.37441e-07	-1.63994	-1.18207	3.6138e-05	-1.59226	-1.16834	3.61427e-05	-1.59228	-1.16833
127569755	chr9:127569755:G:A	3.391e-07	-1.64201	-1.17509	3.378e-05	-1.65687	-1.17121	3.37843e-05	-1.65687	-1.17122
127569944	chr9:127569944:G:A	5.93858e-07	-1.62533	-0.631432	5.65202e-05	-1.57362	-0.739731	5.65265e-05	-1.57364	-0.739738
127570302	chr9:127570302:T:C	2.314e-06	-1.34355e-10	-0.896666	0.00021757	-1.34355e-10	-0.965428	0.000217605	-1.34355e-10	-0.965406
127570481	chr9:127570481:A:G	2.88983e-05	2.84792	-1.21978	0.000297769	0.56249	-1.21412	0.000297804	0.56247	-1.21412
127570776	chr9:127570776:G:A	2.40156e-06	-1.34355e-10	-0.859528	0.000225018	-1.34355e-10	-0.931769	0.000225054	-1.34355e-10	-0.931746
127571041	chr9:127571041:T:C	3.42185e-07	-1.64179	-1.16626	3.69274e-05	-1.58948	-1.14951	3.69323e-05	-1.5895	-1.1495
127571092	chr9:127571092:G:A	2.63434e-06	-1.34355e-10	-0.767013	0.000264134	-1.34355e-10	-0.771495	0.000264184	-1.34355e-10	-0.771442
127571479	chr9:127571479:C:T	1.8146e-06	-1.34355e-10	-1.13978	0.00017758	-1.34355e-10	-1.16853	0.000177603	-1.34355e-10	-1.16853
127571497	chr9:127571497:A:G	1.14328e-06	-1.3703	-0.231444	0.00011564	-1.18229	-0.415181	0.000115654	-1.18233	-0.415155
127571566	chr9:127571566:C:T	2.15913e-06	-1.34355e-10	-0.965941	0.000213622	-1.34355e-10	-0.983742	0.000213649	-1.34355e-10	-0.983752
127571780	chr9:127571780:C:T	2.28043e-06	-1.34355e-10	-0.911282	0.000214767	-1.34355e-10	-0.978399	0.0002148	-1.34355e-10	-0.978377
127571899	chr9:127571899:C:T	3.62397e-07	-1.62624	-1.12442	3.76264e-05	-1.61522	-1.10503	3.76317e-05	-1.61523	-1.10501
127572291	chr9:127572291:G:C	1.78526e-06	-1.34355e-10	-1.15608	0.000176974	-1.34355e-10	-1.17195	0.000176999	-1.34355e-10	-1.17194
127572298	chr9:127572298:G:A	1.75232e-06	-1.34355e-10	-1.17471	0.000172909	-1.34355e-10	-1.19518	0.000172933	-1.34355e-10	-1.19518
127572407	chr9:127572407:G:A	1.97187e-06	-1.05666	-2.62286e-10	0.000174811	-1.18424	-2.62286e-10	0.000174831	-1.18426	-2.62286e-10
127572464	chr9:127572464:A:G	1.09745e-06	-1.64266	-2.62286e-10	0.000114598	-1.60652	-2.62286e-10	0.000114611	-1.60654	-2.62286e-10
127572787	chr9:127572787:A:G	6.42723e-07	-1.60023	-0.577455	6.15493e-05	-1.53843	-0.68968	6.1556e-05	-1.53845	-0.689686
127572801	chr9:127572801:C:T	6.40573e-07	-1.61061	-0.570428	6.09992e-05	-1.55384	-0.683254	6.10059e-05	-1.55386	-0.68326
127572831	chr9:127572831:G:A	0.000229069	4.60397	-0.905596	0.00668169	3.08339	-0.624213	0.00668185	3.08318	-0.624117
127572892	chr9:127572892:A:T	3.90574e-07	-1.63914	-1.03664	4.11157e-05	-1.61181	-1.01975	4.11204e-05	-1.61183	-1.01975
127573085	chr9:127573085:T:C	3.74245e-07	-1.49899	-1.2195	3.23393e-05	-1.65395	-1.21771	3.2344e-05	-1.65395	-1.21771
127573141	chr9:127573141:G:A	1.96627e-06	-1.34355e-10	-1.05951	0.000212131	-1.34355e-10	-0.990747	0.000212167	-1.34355e-10	-0.990714
127573232	chr9:127573232:G:T	3.81465e-07	-1.59125	-1.10814	3.74017e-05	-1.64328	-1.08295	3.74073e-05	-1.64329	-1.08293
127573313	chr9:127573313:T:G	6.10944e-07	-1.61995	-0.608446	5.80686e-05	-1.5682	-0.718128	5.80751e-05	-1.56822	-0.718134
127574042	chr9:127574042:T:C	6.5449e-07	-1.58894	-0.570605	6.29263e-05	-1.52256	-0.683429	6.29331e-05	-1.52258	-0.683435
127574208	chr9:127574208:A:G	6.48088e-07	-1.59463	-0.574744	6.21826e-05	-1.53067	-0.687206	6.21893e-05	-1.53069	-0.687213
127574415	chr9:127574415:C:T	2.43457e-06	-1.34355e-10	-0.845876	0.000233347	-1.34355e-10	-0.895425	0.000233369	-1.34355e-10	-0.895465
127574592	chr9:127574592:C:T	8.27932e-07	-1.61297	-0.311505	7.50743e-05	-1.53988	-0.489591	7.50847e-05	-1.5399	-0.489568
127574621	chr9:127574621:G:C	2.36831e-06	-1.34355e-10	-0.87347	0.000221897	-1.34355e-10	-0.945735	0.000221933	-1.34355e-10	-0.945713
127574805	chr9:127574805:G:A	3.83768e-07	-1.60532	-1.08805	3.85307e-05	-1.63567	-1.06082	3.85364e-05	-1.63568	-1.0608
127574842	chr9:127574842:GGTCCGTAGCTTACAGCCT:G	1.68231e-06	-1.34355e-10	-1.21548	0.000168772	-1.34355e-10	-1.2194	0.000168795	-1.34355e-10	-1.2194
127575252	chr9:127575252:G:A	2.3467e-06	-1.34355e-10	-0.882637	0.000225421	-1.34355e-10	-0.929981	0.000225443	-1.34355e-10	-0.930019
127575311	chr9:127575311:C:A	8.29129e-07	-1.60364	-0.319391	7.5684e-05	-1.52425	-0.497136	7.56943e-05	-1.52427	-0.497113
127575314	chr9:127575314:A:G	4.66161e-07	-1.56447	-0.934403	5.17113e-05	-1.45323	-0.949045	5.17196e-05	-1.45325	-0.948996
127575370	chr9:127575370:G:A	1.8023e-06	-1.34355e-10	-1.14658	0.000174723	-1.34355e-10	-1.18475	0.000174743	-1.34355e-10	-1.18477
127575699	chr9:127575699:C:T	4.65988e-07	-1.56845	-0.930795	5.15391e-05	-1.46045	-0.945164	5.15474e-05	-1.46047	-0.945116
127575790	chr9:127575790:C:A	3.63291e-07	-1.53583	-1.21237	3.21861e-05	-1.65689	-1.21953	3.21906e-05	-1.65689	-1.21953
127575852	chr9:127575852:C:T	2.50527e-06	-0.817251	-2.62286e-10	0.000740925	0.259949	-2.62286e-10	0.000741048	0.259979	-2.62286e-10
127575931	chr9:127575931:T:C	1.82151e-06	-1.34355e-10	-1.13598	0.000176037	-1.34355e-10	-1.17726	0.000176057	-1.34355e-10	-1.17728
127575998	chr9:127575998:A:G	9.43176e-05	4.00373	-1.19271	0.000806743	1.42948	-1.08443	0.000806852	1.42946	-1.0844
127576000	chr9:127576000:G:A	2.45279e-06	-1.34355e-10	-0.838419	0.000235005	-1.34355e-10	-0.888344	0.000235028	-1.34355e-10	-0.888384
127576316	chr9:127576316:A:C	7.15258e-07	-1.60517	-0.465584	6.62098e-05	-1.53072	-0.624401	6.62188e-05	-1.53074	-0.62438
127576386	chr9:127576386:G:A	1.86441e-06	-1.34355e-10	-1.1127	0.000198915	-1.34355e-10	-1.05507	0.000198947	-1.34355e-10	-1.05505
127576509	chr9:127576509:C:T	1.68012e-06	-1.34355e-10	-1.21678	0.000171586	-1.34355e-10	-1.20287	0.00017161	-1.34355e-10	-1.20287
127576626	chr9:127576626:G:A	1.75473e-06	-1.34355e-10	-1.17333	0.000171534	-1.34355e-10	-1.20317	0.000171555	-1.34355e-10	-1.20318
127576926	chr9:127576926:T:C	3.46991e-07	-1.5824	-1.2117	3.22808e-05	-1.65412	-1.21935	3.22851e-05	-1.65413	-1.21935
127576957	chr9:127576957:C:G	1.90684e-06	-1.34355e-10	-1.0902	0.000204923	-1.34355e-10	-1.02532	0.000204957	-1.34355e-10	-1.02529
127577257	chr9:127577257:G:A	4.11728e-06	-0.320453	-2.62286e-10	0.000144586	-1.37408	-2.62286e-10	0.000144602	-1.3741	-2.62286e-10
127577436	chr9:127577436:C:G	2.14403e-06	-1.34355e-10	-0.97296	0.000206374	-1.34355e-10	-1.01826	0.000206395	-1.34355e-10	-1.0183
127578116	chr9:127578116:G:C	1.96884e-06	-1.34355e-10	-1.0582	0.000186768	-1.34355e-10	-1.11808	0.000186788	-1.34355e-10	-1.11811
127578117	chr9:127578117:G:C	1.96869e-06	-1.34355e-10	-1.05828	0.000186754	-1.34355e-10	-1.11816	0.000186773	-1.34355e-10	-1.11819
127578148	chr9:127578148:G:A	2.53189e-06	-1.34355e-10	-0.80668	0.000241962	-1.34355e-10	-0.859168	0.000241985	-1.34355e-10	-0.859209
127578341	chr9:127578341:T:C	3.54378e-07	-1.55334	-1.21969	3.22475e-05	-1.65723	-1.21728	3.22518e-05	-1.65723	-1.21729
127578534	chr9:127578534:G:A	1.94587e-06	-1.34355e-10	-1.06994	0.000185044	-1.34355e-10	-1.12736	0.000185064	-1.34355e-10	-1.12739
127578577	chr9:127578577:G:A	2.2847e-06	-1.34355e-10	-0.909413	0.000208837	-1.34355e-10	-1.0064	0.000208855	-1.34355e-10	-1.00645
127578624	chr9:127578624:C:T	2.69051e-06	-1.34355e-10	-0.745916	0.000256127	-1.34355e-10	-0.802278	0.00025615	-1.34355e-10	-0.802323
127578634	chr9:127578634:G:C	3.62282e-07	-1.53621	-1.21476	3.27827e-05	-1.65691	-1.20113	3.27871e-05	-1.65691	-1.20114
127578974	chr9:127578974:A:G	3.56816e-07	-1.62378	-1.1424	3.89493e-05	-1.59904	-1.08665	3.89538e-05	-1.59906	-1.08665
127578987	chr9:127578987:C:T	2.54024e-06	-1.34355e-10	-0.803387	0.000273362	-1.34355e-10	-0.737153	0.00027341	-1.34355e-10	-0.737113
127579080	chr9:127579080:A:G	3.51121e-07	-1.56267	-1.2196	3.22503e-05	-1.65676	-1.21766	3.22546e-05	-1.65676	-1.21766
127579105	chr9:127579105:C:T	2.56374e-06	-1.34355e-10	-0.79418	0.000244779	-1.34355e-10	-0.847593	0.000244802	-1.34355e-10	-0.847635
127579231	chr9:127579231:C:T	3.48351e-07	-1.57027	-1.21993	3.23378e-05	-1.65627	-1.21544	3.23421e-05	-1.65627	-1.21544
127579390	chr9:127579390:G:A	2.37668e-06	-1.34355e-10	-0.869941	0.000238462	-1.34355e-10	-0.873739	0.000238506	-1.34355e-10	-0.873694
127579832	chr9:127579832:T:A	1.82673e-06	-1.34355e-10	-1.13312	0.000193654	-1.34355e-10	-1.08188	0.000193685	-1.34355e-10	-1.08185
127580087	chr9:127580087:GT:G	2.74179e-06	-1.34355e-10	-0.727035	0.000230033	-1.34355e-10	-0.909728	0.000230054	-1.34355e-10	-0.909772
127580191	chr9:127580191:G:A	3.52869e-06	-1.34355e-10	-0.47472	0.000440241	-1.34355e-10	-0.260629	0.000440216	-1.34355e-10	-0.260821
127580688	chr9:127580688:G:A	1.92387e-06	-1.34355e-10	-1.08131	0.000186152	-1.34355e-10	-1.12139	0.00018618	-1.34355e-10	-1.12137
127580711	chr9:127580711:G:A	5.09725e-07	-1.50522	-0.904307	5.34897e-05	-1.42552	-0.94294	5.34953e-05	-1.42555	-0.942941
127581295	chr9:127581295:G:A	1.92448e-06	-1.34355e-10	-1.08099	0.000186203	-1.34355e-10	-1.12112	0.00018623	-1.34355e-10	-1.1211
127581424	chr9:127581424:C:T	1.94726e-06	-1.34355e-10	-1.06922	0.000188059	-1.34355e-10	-1.11119	0.000188088	-1.34355e-10	-1.11118
127582339	chr9:127582339:C:T	2.33366e-06	-1.34355e-10	-0.888206	0.000219455	-1.34355e-10	-0.956802	0.00021949	-1.34355e-10	-0.95678
127582444	chr9:127582444:C:T	4.26809e-07	-1.41449	-1.17257	4.75542e-05	-1.32052	-1.16556	4.75591e-05	-1.32056	-1.16555
127582460	chr9:127582460:C:T	5.35919e-07	-1.51447	-0.844951	5.4423e-05	-1.4256	-0.925564	5.44285e-05	-1.42563	-0.925568
127582492	chr9:127582492:G:A	1.77442e-06	-1.34355e-10	-1.16217	0.000185711	-1.34355e-10	-1.12376	0.00018574	-1.34355e-10	-1.12374
127583406	chr9:127583406:A:G	1.96144e-06	-1.34355e-10	-1.06197	0.000189115	-1.34355e-10	-1.1056	0.000189143	-1.34355e-10	-1.10558
127584212	chr9:127584212:G:A	2.38051e-06	-1.34355e-10	-0.868332	0.000262612	-1.34355e-10	-0.777273	0.000262646	-1.34355e-10	-0.777281
127584239	chr9:127584239:T:C	4.22614e-07	-1.49821	-1.09874	3.64902e-05	-1.62608	-1.12482	3.64954e-05	-1.62608	-1.12482
127584320	chr9:127584320:A:ACTCC	4.6442e-06	-1.34355e-10	-0.200027	0.000392783	-1.34355e-10	-0.374692	0.000392826	-1.34355e-10	-0.37472
127584839	chr9:127584839:C:T	5.54665e-07	-1.47942	-0.845614	5.26661e-05	-1.65098	-0.732997	5.26721e-05	-1.65097	-0.733026
127586473	chr9:127586473:A:ATT	2.35699e-06	-1.34355e-10	-0.87826	0.00022147	-1.34355e-10	-0.947665	0.000221505	-1.34355e-10	-0.947643
127586591	chr9:127586591:G:A	1.20189e-06	-0.368086	-1.18367	4.28909e-05	-1.40448	-1.18481	4.28961e-05	-1.4045	-1.18481
127586735	chr9:127586735:A:G	3.29959e-07	-1.62491	-1.21952	3.43004e-05	-1.59819	-1.21461	3.43044e-05	-1.5982	-1.21461
127586790	chr9:127586790:C:T	5.36762e-07	-1.49531	-0.862538	5.49856e-05	-1.40151	-0.939369	5.4991e-05	-1.40154	-0.939375
127587421	chr9:127587421:C:T	1.99468e-06	-1.34355e-10	-1.04516	0.00019194	-1.34355e-10	-1.09077	0.000191969	-1.34355e-10	-1.09075
127587569	chr9:127587569:T:G	1.90625e-06	-1.34355e-10	-1.09051	0.000184663	-1.34355e-10	-1.12942	0.000184691	-1.34355e-10	-1.12941
127589634	chr9:127589634:G:A	5.62854e-06	-1.34355e-10	-0.00779593	0.000507405	-1.34355e-10	-0.118642	0.000507455	-1.34355e-10	-0.118679
127590176	chr9:127590176:G:C	3.75617e-06	-1.34355e-10	-0.412247	0.000371373	-1.34355e-10	-0.430743	0.00037141	-1.34355e-10	-0.43078
127591471	chr9:127591471:C:T	5.88074e-05	-1.34355e-10	2.33862	0.00557588	-1.34355e-10	2.27825	0.00557576	-1.34355e-10	2.2781
127592000	chr9:127592000:G:C	9.92832e-06	-1.34355e-10	0.559746	0.00115291	-1.34355e-10	0.702093	0.00115301	-1.34355e-10	0.702045
127592068	chr9:127592068:G:A	2.30095e-06	-1.34355e-10	-0.902326	0.00021631	-1.34355e-10	-0.971239	0.000216335	-1.34355e-10	-0.97126
127592361	chr9:127592361:C:T	6.2441e-06	-1.34355e-10	0.0959901	0.000678102	-1.34355e-10	0.171348	0.000678194	-1.34355e-10	0.171347
127593088	chr9:127593088:G:A	3.41914e-06	-1.34355e-10	-0.506258	0.000321052	-1.34355e-10	-0.576348	0.000321079	-1.34355e-10	-0.576399
127593337	chr9:127593337:C:T	1.78131e-06	-1.34355e-10	-1.1583	0.000186334	-1.34355e-10	-1.12041	0.000186363	-1.34355e-10	-1.12039
127593660	chr9:127593660:C:T	4.32654e-06	-1.34355e-10	-0.270877	0.000399478	-1.34355e-10	-0.357793	0.000399508	-1.34355e-10	-0.357853
127594009	chr9:127594009:A:G	2.43802e-06	-0.844461	-2.62286e-10	0.00015551	-1.30124	-2.62286e-10	0.000155524	-1.30128	-2.62286e-10
127594185	chr9:127594185:A:C	4.15854e-06	-1.34355e-10	-0.310481	0.000385063	-1.34355e-10	-0.394544	0.000385093	-1.34355e-10	-0.394603
127595245	chr9:127595245:G:A	1.30049e-06	-1.4729	-2.62286e-10	0.000142557	-1.38821	-2.62286e-10	0.000142571	-1.38824	-2.62286e-10
127595410	chr9:127595410:G:C	4.1891e-06	-1.34355e-10	-0.303161	0.000387706	-1.34355e-10	-0.387703	0.000387736	-1.34355e-10	-0.387762
127595555	chr9:127595555:G:A	3.07396e-06	-1.34355e-10	-0.612679	0.000304585	-1.34355e-10	-0.628999	0.000304617	-1.34355e-10	-0.629031
127595957	chr9:127595957:C:A	1.61916e-05	2.14277	-1.09393	6.67943e-05	-0.944131	-1.2022	6.68006e-05	-0.944164	-1.20221
127596494	chr9:127596494:A:G	2.02326e-05	2.32367	-1.05202	7.31922e-05	-0.870062	-1.1848	7.31987e-05	-0.870097	-1.18481
127597600	chr9:127597600:C:T	3.78974e-06	-1.34355e-10	-0.403349	0.00035352	-1.34355e-10	-0.48001	0.000353548	-1.34355e-10	-0.480066
127597913	chr9:127597913:CAG:C	1.85164e-06	-1.34355e-10	-1.11957	0.000185223	-1.34355e-10	-1.12639	0.000185246	-1.34355e-10	-1.1264
127598358	chr9:127598358:G:A	1.98211e-06	-1.34355e-10	-1.05148	0.000190112	-1.34355e-10	-1.10034	0.00019014	-1.34355e-10	-1.10032
127598381	chr9:127598381:C:T	1.76689e-06	-1.34355e-10	-1.16642	0.000168712	-1.34355e-10	-1.21976	0.000168735	-1.34355e-10	-1.21976
127598667	chr9:127598667:C:T	5.76492e-07	-1.06898	-1.21746	3.3043e-05	-1.63041	-1.21973	3.30473e-05	-1.63042	-1.21973
127598684	chr9:127598684:C:T	1.98079e-06	-1.34355e-10	-1.05215	0.000190235	-1.34355e-10	-1.09969	0.000190264	-1.34355e-10	-1.09968
127598882	chr9:127598882:T:A	3.61487e-05	2.91396	-1.06197	0.000147378	-0.166643	-1.18831	0.000147384	-0.166718	-1.18833
127598900	chr9:127598900:C:T	2.07957e-06	-1.34355e-10	-1.00348	0.000198332	-1.34355e-10	-1.05801	0.000198362	-1.34355e-10	-1.05799
127598921	chr9:127598921:G:GC	4.66666e-07	-1.54609	-0.951701	4.88083e-05	-1.4637	-0.996349	4.88127e-05	-1.46373	-0.996365
127599293	chr9:127599293:G:A	3.34134e-06	-1.34355e-10	-0.529273	0.000313928	-1.34355e-10	-0.598787	0.000313954	-1.34355e-10	-0.598839
127599532	chr9:127599532:A:G	2.06132e-06	-1.34355e-10	-1.0123	0.000196808	-1.34355e-10	-1.06572	0.000196838	-1.34355e-10	-1.06571
127599612	chr9:127599612:ATG:A	3.68915e-05	2.9875	-1.11516	0.000150465	-0.124756	-1.20946	0.000150472	-0.124832	-1.20948
127599779	chr9:127599779:G:A	7.65726e-06	-1.34355e-10	0.300008	0.000879494	-1.34355e-10	0.431396	0.000879575	-1.34355e-10	0.431352
127600066	chr9:127600066:G:A	5.44472e-07	-1.29232	-1.05127	6.47061e-05	-1.12732	-1.05077	6.47122e-05	-1.12736	-1.05077
127600197	chr9:127600197:C:T	3.22246e-06	-1.34355e-10	-0.565502	0.000303473	-1.34355e-10	-0.632659	0.000303499	-1.34355e-10	-0.63271
127600305	chr9:127600305:C:T	1.5437e-05	2.09328	-1.09216	6.60933e-05	-0.954598	-1.20228	6.60996e-05	-0.954631	-1.20229
127600458	chr9:127600458:C:T	3.27397e-06	-1.34355e-10	-0.549642	0.000308492	-1.34355e-10	-0.616253	0.000308519	-1.34355e-10	-0.616304
127600509	chr9:127600509:C:T	1.69806e-06	-1.34355e-10	-1.20616	0.00017404	-1.34355e-10	-1.18867	0.000174064	-1.34355e-10	-1.18866
127600522	chr9:127600522:T:C	5.93663e-07	-1.03724	-1.21985	0.00010014	-0.535958	-1.20542	0.000100157	-0.53593	-1.20542
127600525	chr9:127600525:C:T	1.77036e-06	-1.34355e-10	-1.16446	0.00017842	-1.34355e-10	-1.16381	0.000178444	-1.34355e-10	-1.16381
127600904	chr9:127600904:G:A	4.0115e-05	3.10098	-1.14488	9.99094e-05	-0.525865	-1.21782	9.9915e-05	-0.525941	-1.21783
127600923	chr9:127600923:C:T	3.04956e-06	-1.34355e-10	-0.62065	0.000288356	-1.34355e-10	-0.683753	0.000288382	-1.34355e-10	-0.683801
127600950	chr9:127600950:A:T	5.77178e-07	-1.0763	-1.20895	3.31527e-05	-1.63167	-1.21516	3.3157e-05	-1.63168	-1.21516
127601109	chr9:127601109:T:C	2.41735e-06	-1.34355e-10	-0.852976	0.000258533	-1.34355e-10	-0.792929	0.000258571	-1.34355e-10	-0.792918
127601340	chr9:127601340:T:A	4.34744e-07	-1.36164	-1.20701	4.93209e-05	-1.24942	-1.20019	4.93257e-05	-1.24946	-1.20019
127601826	chr9:127601826:C:G	1.57583e-06	-1.28087	-2.62286e-10	0.000208177	-1.00956	-2.62286e-10	0.000208214	-1.00952	-2.62286e-10
127601832	chr9:127601832:C:A	2.86361e-06	-1.34355e-10	-0.683562	0.000270502	-1.34355e-10	-0.747671	0.000270526	-1.34355e-10	-0.747719
127602303	chr9:127602303:T:A	7.66674e-06	1.0117	-0.710456	0.000100865	-1.10902	-0.625147	0.000100876	-1.10908	-0.625115
127602340	chr9:127602340:TTTA:T	1.43702e-06	-1.37307	-2.62286e-10	0.000123701	-1.53009	-2.62286e-10	0.000123716	-1.5301	-2.62286e-10
127603506	chr9:127603506:T:C	1.75118e-06	-1.34355e-10	-1.17535	0.000172464	-1.34355e-10	-1.19776	0.000172489	-1.34355e-10	-1.19775
127603647	chr9:127603647:T:A	6.85477e-07	-1.0247	-1.08859	4.66081e-05	-1.36243	-1.14374	4.66161e-05	-1.36241	-1.14373
127604446	chr9:127604446:T:C	2.0159e-06	-1.34355e-10	-1.03458	0.000192742	-1.34355e-10	-1.0866	0.000192771	-1.34355e-10	-1.08658
127604542	chr9:127604542:T:A	2.16604e-06	-0.962745	-2.62286e-10	0.000260691	-0.784616	-2.62286e-10	0.000260733	-0.784589	-2.62286e-10
127605802	chr9:127605802:G:A	1.67856e-06	-1.34355e-10	-1.21771	0.000172806	-1.34355e-10	-1.19578	0.000172831	-1.34355e-10	-1.19577
127606438	chr9:127606438:G:A	3.39731e-06	-1.34355e-10	-0.512661	0.000301564	-1.34355e-10	-0.638968	0.000301627	-1.34355e-10	-0.638896
127607125	chr9:127607125:C:T	3.89209e-07	-1.52294	-1.15635	3.58134e-05	-1.60389	-1.16574	3.58183e-05	-1.60388	-1.16575
127607133	chr9:127607133:G:A	1.79286e-06	-1.34355e-10	-1.15184	0.000186855	-1.34355e-10	-1.11762	0.000186884	-1.34355e-10	-1.1176
127607376	chr9:127607376:G:A	4.18558e-06	-1.34355e-10	-0.304	0.000385494	-1.34355e-10	-0.393426	0.000385521	-1.34355e-10	-0.39349
127607447	chr9:127607447:T:C	2.7449e-06	-1.34355e-10	-0.725903	0.00024964	-1.34355e-10	-0.827929	0.00024966	-1.34355e-10	-0.827986
127607583	chr9:127607583:C:T	2.07326e-06	-1.34355e-10	-1.00652	0.000197291	-1.34355e-10	-1.06327	0.000197321	-1.34355e-10	-1.06325
127608145	chr9:127608145:C:T	2.09245e-06	-1.34355e-10	-0.99731	0.000198905	-1.34355e-10	-1.05512	0.000198936	-1.34355e-10	-1.05511
127608760	chr9:127608760:C:T	1.59225e-05	-1.34355e-10	1.03209	0.00152783	-1.34355e-10	0.983651	0.00152795	-1.34355e-10	0.983599
127608774	chr9:127608774:C:T	4.74424e-06	0.636673	-0.815387	6.14456e-05	-1.27356	-0.956236	6.14485e-05	-1.2736	-0.956283
127610208	chr9:127610208:T:C	4.39558e-07	-1.62929	-0.928344	3.98874e-05	-1.6486	-1.01329	3.98926e-05	-1.6486	-1.0133
127610251	chr9:127610251:G:A	1.35127e-06	-1.4346	-2.62286e-10	0.000155843	-1.2991	-2.62286e-10	0.00015587	-1.29907	-2.62286e-10
127610432	chr9:127610432:C:T	1.77319e-06	-1.34355e-10	-1.16286	0.000187125	-1.34355e-10	-1.11618	0.000187151	-1.34355e-10	-1.11617
127611317	chr9:127611317:T:C	3.58593e-07	-1.64138	-1.11984	3.39835e-05	-1.65585	-1.16622	3.39882e-05	-1.65585	-1.16622
127612242	chr9:127612242:G:GCTCGCGCCGCGCC	1.88185e-06	-1.34355e-10	-1.10339	0.000198581	-1.34355e-10	-1.05675	0.000198613	-1.34355e-10	-1.05673
127613364	chr9:127613364:G:C	3.29839e-07	-1.63846	-1.20633	3.31729e-05	-1.65714	-1.18908	3.31772e-05	-1.65714	-1.18908
127613968	chr9:127613968:T:G	1.17512e-06	-1.57428	-2.62286e-10	0.000109196	-1.65481	-2.62286e-10	0.000109211	-1.65481	-2.62286e-10
127613969	chr9:127613969:G:A	1.1079e-06	-0.41374	-1.21944	4.31562e-05	-1.37382	-1.2093	4.31618e-05	-1.37384	-1.20929
127614860	chr9:127614860:C:T	1.68613e-06	-1.34355e-10	-1.21321	0.000168765	-1.34355e-10	-1.21944	0.000168789	-1.34355e-10	-1.21944
127614973	chr9:127614973:A:G	9.10998e-07	-0.640464	-1.1884	4.23372e-05	-1.49229	-1.11	4.23436e-05	-1.4923	-1.10997
127615068	chr9:127615068:A:G	1.68176e-06	-1.34355e-10	-1.21581	0.000171269	-1.34355e-10	-1.20471	0.000171294	-1.34355e-10	-1.20471
127615203	chr9:127615203:A:AT	2.07795e-06	-1.34355e-10	-1.00426	0.000197724	-1.34355e-10	-1.06108	0.000197754	-1.34355e-10	-1.06106
127615622	chr9:127615622:T:G	3.8782e-06	-1.34355e-10	-0.380275	0.000336249	-1.34355e-10	-0.5301	0.000336287	-1.34355e-10	-0.53012
127615776	chr9:127615776:C:A	1.81346e-06	-1.34355e-10	-1.14041	0.000192419	-1.34355e-10	-1.08827	0.000192446	-1.34355e-10	-1.08827
127616161	chr9:127616161:A:G	2.15933e-06	-1.34355e-10	-0.965847	0.000228356	-1.34355e-10	-0.917046	0.000228384	-1.34355e-10	-0.917057
127616544	chr9:127616544:T:C	1.67607e-06	-1.34355e-10	-1.21919	0.000169945	-1.34355e-10	-1.21248	0.000169969	-1.34355e-10	-1.21247
127616677	chr9:127616677:C:T	1.78849e-06	-1.34355e-10	-1.15427	0.000188974	-1.34355e-10	-1.10634	0.000189	-1.34355e-10	-1.10634
127616725	chr9:127616725:G:A	1.68158e-06	-1.34355e-10	-1.21591	0.00016871	-1.34355e-10	-1.21977	0.000168733	-1.34355e-10	-1.21977
127617520	chr9:127617520:T:C	1.23663e-06	-0.368648	-1.15461	4.30839e-05	-1.37009	-1.21471	4.30887e-05	-1.37011	-1.21472
127617822	chr9:127617822:A:G	1.09777e-06	-0.43744	-1.20493	4.53292e-05	-1.38802	-1.14598	4.53362e-05	-1.38804	-1.14594
127620206	chr9:127620206:G:A	1.73501e-06	-1.34355e-10	-1.18463	0.000184326	-1.34355e-10	-1.13125	0.000184352	-1.34355e-10	-1.13124
127620240	chr9:127620240:G:A	1.67613e-06	-1.34355e-10	-1.21916	0.000168728	-1.34355e-10	-1.21966	0.000168751	-1.34355e-10	-1.21966
127620325	chr9:127620325:G:A	2.45173e-06	-1.34355e-10	-0.838853	0.00022898	-1.34355e-10	-0.914317	0.000229002	-1.34355e-10	-0.914356
127620745	chr9:127620745:G:A	2.5767e-06	-1.34355e-10	-0.789135	0.000240743	-1.34355e-10	-0.864221	0.000240767	-1.34355e-10	-0.864259
127621153	chr9:127621153:C:T	2.18492e-06	-1.34355e-10	-0.954069	0.000230071	-1.34355e-10	-0.909563	0.0002301	-1.34355e-10	-0.909574
127621154	chr9:127621154:A:G	1.68707e-06	-1.34355e-10	-1.21265	0.00017226	-1.34355e-10	-1.19894	0.000172281	-1.34355e-10	-1.19896
127622184	chr9:127622184:G:A	1.95746e-06	-1.34355e-10	-1.064	0.000197378	-1.34355e-10	-1.06283	0.000197405	-1.34355e-10	-1.06283
127622419	chr9:127622419:G:A	2.32245e-06	-1.34355e-10	-0.893024	0.000255185	-1.34355e-10	-0.805962	0.000255218	-1.34355e-10	-0.805968
127622424	chr9:127622424:A:C	3.56645e-07	-1.59507	-1.17159	3.52268e-05	-1.64743	-1.13871	3.52312e-05	-1.64743	-1.13873
127622891	chr9:127622891:A:C	1.08365e-06	-1.65531	-2.62286e-10	0.000138652	-1.41598	-2.62286e-10	0.000138674	-1.41596	-2.62286e-10
127622906	chr9:127622906:C:A	1.681e-06	-1.34355e-10	-1.21626	0.000171141	-1.34355e-10	-1.20546	0.000171162	-1.34355e-10	-1.20548
127623104	chr9:127623104:A:G	2.84137e-06	-1.34355e-10	-0.691359	0.00026301	-1.34355e-10	-0.775759	0.000263034	-1.34355e-10	-0.775802
127623319	chr9:127623319:G:A	1.8947e-06	-1.34355e-10	-1.09658	0.000200126	-1.34355e-10	-1.049	0.000200158	-1.34355e-10	-1.04898
127624648	chr9:127624648:A:G	1.73883e-06	-1.34355e-10	-1.18243	0.000172284	-1.34355e-10	-1.19881	0.00017231	-1.34355e-10	-1.19879
127624798	chr9:127624798:G:T	2.84083e-06	-1.34355e-10	-0.691549	0.000266164	-1.34355e-10	-0.76384	0.000266199	-1.34355e-10	-0.763843
127624930	chr9:127624930:G:A	2.06853e-06	-1.34355e-10	-1.00881	0.000216568	-1.34355e-10	-0.970045	0.000216596	-1.34355e-10	-0.970055
127625172	chr9:127625172:C:T	1.74188e-06	-1.34355e-10	-1.18068	0.000174369	-1.34355e-10	-1.18677	0.000174391	-1.34355e-10	-1.18678
127625317	chr9:127625317:G:A	2.54979e-06	-0.799635	-2.62286e-10	0.000748862	0.270604	-2.62286e-10	0.000748986	0.270634	-2.62286e-10
127625513	chr9:127625513:A:G	1.73814e-06	-1.34355e-10	-1.18283	0.000172255	-1.34355e-10	-1.19897	0.000172281	-1.34355e-10	-1.19896
127625946	chr9:127625946:T:C	2.00328e-06	-1.34355e-10	-1.04086	0.000191672	-1.34355e-10	-1.09216	0.000191701	-1.34355e-10	-1.09215
127627757	chr9:127627757:G:A	1.7027e-06	-1.34355e-10	-1.20343	0.000174834	-1.34355e-10	-1.18411	0.00017486	-1.34355e-10	-1.1841
127627795	chr9:127627795:G:T	2.25983e-06	-1.34355e-10	-0.920356	0.000216237	-1.34355e-10	-0.971575	0.000216278	-1.34355e-10	-0.971522
127628358	chr9:127628358:A:G	2.25562e-06	-1.34355e-10	-0.922221	0.000230743	-1.34355e-10	-0.906645	0.000230773	-1.34355e-10	-0.906652
127628438	chr9:127628438:C:T	1.94519e-06	-1.34355e-10	-1.07028	0.000186953	-1.34355e-10	-1.11709	0.000186981	-1.34355e-10	-1.11708
127628439	chr9:127628439:G:A	3.28132e-06	0.512757	-1.06016	5.42127e-05	-1.2099	-1.14514	5.42166e-05	-1.20994	-1.14516
127628486	chr9:127628486:C:T	2.15591e-06	-1.34355e-10	-0.967435	0.000201478	-1.34355e-10	-1.04227	0.00020151	-1.34355e-10	-1.04225
127628551	chr9:127628551:C:T	2.37631e-06	-1.34355e-10	-0.870097	0.000222678	-1.34355e-10	-0.942223	0.000222713	-1.34355e-10	-0.942202
127628927	chr9:127628927:A:G	1.6767e-06	-1.34355e-10	-1.21882	0.000169448	-1.34355e-10	-1.21541	0.000169469	-1.34355e-10	-1.21541
127629632	chr9:127629632:T:C	1.681e-06	-1.34355e-10	-1.21626	0.000169536	-1.34355e-10	-1.21489	0.000169558	-1.34355e-10	-1.21489
127630086	chr9:127630086:G:C	2.86154e-06	-1.34355e-10	-0.684285	0.000268002	-1.34355e-10	-0.756957	0.000268037	-1.34355e-10	-0.75696
127630328	chr9:127630328:C:T	1.68374e-06	-1.34355e-10	-1.21463	0.000168775	-1.34355e-10	-1.21938	0.000168798	-1.34355e-10	-1.21938
127630348	chr9:127630348:T:A	1.67621e-06	-1.34355e-10	-1.21911	0.000168788	-1.34355e-10	-1.21931	0.000168811	-1.34355e-10	-1.21931
127630349	chr9:127630349:AAAT:A	2.00922e-06	-1.34355e-10	-1.0379	0.000209774	-1.34355e-10	-1.00192	0.0002098	-1.34355e-10	-1.00193
127630384	chr9:127630384:G:T	5.11206e-07	-1.64937	-0.757258	6.17569e-05	-1.5933	-0.631443	6.17623e-05	-1.59332	-0.631473
127630429	chr9:127630429:A:G	1.67485e-06	-1.34355e-10	-1.21992	0.000168846	-1.34355e-10	-1.21896	0.000168868	-1.34355e-10	-1.21897
127630675	chr9:127630675:G:A	3.43589e-07	-1.61635	-1.1876	3.42972e-05	-1.65185	-1.16104	3.43016e-05	-1.65185	-1.16105
127631017	chr9:127631017:T:A	2.10962e-06	-1.34355e-10	-0.98914	0.00022151	-1.34355e-10	-0.947484	0.000221538	-1.34355e-10	-0.947494
127631230	chr9:127631230:G:C	2.73308e-06	-1.34355e-10	-0.730217	0.000256778	-1.34355e-10	-0.79974	0.000256812	-1.34355e-10	-0.799743
127631520	chr9:127631520:T:G	1.68436e-06	-1.34355e-10	-1.21426	0.000171784	-1.34355e-10	-1.20171	0.000171805	-1.34355e-10	-1.20173
127631694	chr9:127631694:TA:T	4.87137e-06	-1.34355e-10	-0.152271	0.000439432	-1.34355e-10	-0.262469	0.000439476	-1.34355e-10	-0.262503
127632327	chr9:127632327:C:T	1.91848e-06	-1.34355e-10	-1.08411	0.000184744	-1.34355e-10	-1.12898	0.000184772	-1.34355e-10	-1.12897
127632328	chr9:127632328:A:G	2.03475e-06	-1.34355e-10	-1.02527	0.000194195	-1.34355e-10	-1.07909	0.000194225	-1.34355e-10	-1.07907
127632333	chr9:127632333:A:G	1.79242e-06	-1.34355e-10	-1.15208	0.000175222	-1.34355e-10	-1.1819	0.000175247	-1.34355e-10	-1.18189
127632337	chr9:127632337:T:G	1.72555e-06	-1.34355e-10	-1.1901	0.000170617	-1.34355e-10	-1.20853	0.000170641	-1.34355e-10	-1.20853
127632436	chr9:127632436:A:G	9.51289e-06	1.70828	-1.19128	9.0013e-05	-0.629815	-1.21818	9.00209e-05	-0.629863	-1.21818
127632885	chr9:127632885:C:T	2.27333e-06	-1.34355e-10	-0.914402	0.000210632	-1.34355e-10	-0.997837	0.000210666	-1.34355e-10	-0.997811
127633349	chr9:127633349:T:TA	1.67694e-06	-1.34355e-10	-1.21867	0.000168987	-1.34355e-10	-1.21813	0.00016901	-1.34355e-10	-1.21813
127633519	chr9:127633519:T:C	1.68863e-06	-1.34355e-10	-1.21173	0.00016905	-1.34355e-10	-1.21775	0.000169073	-1.34355e-10	-1.21775
127633930	chr9:127633930:C:G	1.67779e-05	2.29782	-1.2134	8.65815e-05	-0.759175	-1.12769	8.65886e-05	-0.759232	-1.12769
127634627	chr9:127634627:A:G	1.70392e-06	-1.34355e-10	-1.20271	0.00016948	-1.34355e-10	-1.21522	0.000169504	-1.34355e-10	-1.21521
127635011	chr9:127635011:G:A	4.02373e-06	-0.343436	-2.62286e-10	0.000614094	0.0721971	-2.62286e-10	0.000614113	0.0720928	-2.62286e-10
127635130	chr9:127635130:T:C	1.9746e-06	-1.34355e-10	-1.05528	0.000205826	-1.34355e-10	-1.02092	0.000205853	-1.34355e-10	-1.02093
127636257	chr9:127636257:A:G	1.8216e-06	-1.34355e-10	-1.13593	0.000177546	-1.34355e-10	-1.16872	0.000177573	-1.34355e-10	-1.16871
127636576	chr9:127636576:G:A	2.1988e-06	-1.34355e-10	-0.947734	0.000204762	-1.34355e-10	-1.0261	0.000204795	-1.34355e-10	-1.02608
127637160	chr9:127637160:C:T	4.94459e-07	-1.59473	-0.845208	5.00142e-05	-1.64768	-0.787965	5.00194e-05	-1.64768	-0.787999
127638658	chr9:127638658:A:G	1.67492e-06	-1.34355e-10	-1.21988	0.000168968	-1.34355e-10	-1.21824	0.00016899	-1.34355e-10	-1.21825
127639901	chr9:127639901:C:T	4.89047e-07	-1.23705	-1.21389	3.80352e-05	-1.5034	-1.20604	3.80388e-05	-1.50344	-1.20604
127640075	chr9:127640075:G:A	1.98663e-06	-1.34355e-10	-1.04921	0.000190288	-1.34355e-10	-1.09941	0.000190316	-1.34355e-10	-1.0994
127640087	chr9:127640087:G:A	1.14015e-06	-1.15227	-0.452215	7.55104e-05	-1.6461	-0.377581	7.5522e-05	-1.6461	-0.37756
127640587	chr9:127640587:G:C	2.02931e-06	-1.34355e-10	-1.02795	0.000193755	-1.34355e-10	-1.08136	0.000193784	-1.34355e-10	-1.08134
127640699	chr9:127640699:G:A	2.21481e-06	-1.34355e-10	-0.940482	0.000206033	-1.34355e-10	-1.01991	0.000206066	-1.34355e-10	-1.01989
127640962	chr9:127640962:T:G	5.14717e-06	1.12104	-1.21824	6.95683e-05	-0.911091	-1.19455	6.95759e-05	-0.911135	-1.19453
127641343	chr9:127641343:C:T	5.60213e-07	-1.26061	-1.05447	3.91317e-05	-1.65555	-1.02547	3.91374e-05	-1.65555	-1.02546
127641784	chr9:127641784:A:G	1.39352e-06	-1.40381	-2.62286e-10	0.000161862	-1.26121	-2.62286e-10	0.000161889	-1.26117	-2.62286e-10
127641924	chr9:127641924:G:A	1.08213e-06	-1.65672	-2.62286e-10	0.000111522	-1.63373	-2.62286e-10	0.000111538	-1.63372	-2.62286e-10
127642169	chr9:127642169:C:T	4.38985e-06	-1.34355e-10	-0.256351	0.000395874	-1.34355e-10	-0.366856	0.000395914	-1.34355e-10	-0.366889
127642656	chr9:127642656:T:C	8.56395e-07	-0.670813	-1.21986	4.63271e-05	-1.30214	-1.21008	4.63306e-05	-1.3022	-1.21008
127643702	chr9:127643702:A:G	1.6866e-06	-1.34355e-10	-1.21293	0.000172144	-1.34355e-10	-1.19962	0.000172169	-1.34355e-10	-1.19961
127644885	chr9:127644885:T:C	8.76991e-07	-1.18574	-0.681167	5.90281e-05	-1.6509	-0.61904	5.90371e-05	-1.6509	-0.619022
127645380	chr9:127645380:T:C	5.26049e-06	-0.0754211	-2.62286e-10	0.000362582	-0.4547	-2.62286e-10	0.000362621	-0.454728	-2.62286e-10
127645990	chr9:127645990:A:C	2.00939e-06	-1.34355e-10	-1.03782	0.000210887	-1.34355e-10	-0.996629	0.000210914	-1.34355e-10	-0.996638
127646011	chr9:127646011:C:T	1.97631e-06	-1.34355e-10	-1.05442	0.000207035	-1.34355e-10	-1.01506	0.000207062	-1.34355e-10	-1.01507
127646059	chr9:127646059:A:G	9.94875e-05	2.86439	-2.62286e-10	0.00756974	2.58396	-2.62286e-10	0.00757006	2.58387	-2.62286e-10
127646159	chr9:127646159:T:C	1.75036e-06	-1.34355e-10	-1.17583	0.00017317	-1.34355e-10	-1.19368	0.000173196	-1.34355e-10	-1.19366
127646749	chr9:127646749:G:A	2.2028e-06	-1.34355e-10	-0.945918	0.000240658	-1.34355e-10	-0.864573	0.00024069	-1.34355e-10	-0.864578
127646802	chr9:127646802:C:T	1.43058e-06	-0.157662	-1.21991	4.8971e-05	-1.27527	-1.18145	4.89771e-05	-1.27529	-1.18144
127646832	chr9:127646832:T:G	1.94852e-06	-1.34355e-10	-1.06857	0.000189034	-1.34355e-10	-1.10602	0.000189066	-1.34355e-10	-1.10599
127647198	chr9:127647198:G:A	1.09763e-06	-1.6425	-2.62286e-10	0.000108935	-1.6572	-2.62286e-10	0.00010895	-1.6572	-2.62286e-10
127647426	chr9:127647426:T:TCTC	1.47258e-05	2.17308	-1.21913	7.84877e-05	-0.828237	-1.15677	7.84943e-05	-0.828292	-1.15677
127648506	chr9:127648506:G:C	1.95513e-06	-1.34355e-10	-1.06519	0.000187765	-1.34355e-10	-1.11276	0.000187793	-1.34355e-10	-1.11275
127648601	chr9:127648601:A:G	1.68351e-06	-1.34355e-10	-1.21477	0.000171635	-1.34355e-10	-1.20258	0.000171656	-1.34355e-10	-1.20259
127649089	chr9:127649089:C:T	2.38344e-06	-1.34355e-10	-0.8671	0.00024433	-1.34355e-10	-0.849432	0.000244361	-1.34355e-10	-0.84944
127649215	chr9:127649215:T:A	1.67566e-06	-1.34355e-10	-1.21944	0.000168684	-1.34355e-10	-1.21992	0.000168707	-1.34355e-10	-1.21992
127649234	chr9:127649234:T:TA	1.91366e-06	-1.34355e-10	-1.08663	0.0001983	-1.34355e-10	-1.05817	0.000198332	-1.34355e-10	-1.05815
127649272	chr9:127649272:C:T	4.37901e-07	-1.65162	-0.909786	5.20587e-05	-1.58976	-0.805821	5.20633e-05	-1.58978	-0.805846
127649875	chr9:127649875:T:G	1.69858e-06	-1.34355e-10	-1.20586	0.000169217	-1.34355e-10	-1.21677	0.000169241	-1.34355e-10	-1.21676
127649998	chr9:127649998:G:A	1.70382e-06	-1.34355e-10	-1.20277	0.000169848	-1.34355e-10	-1.21305	0.000169872	-1.34355e-10	-1.21304
127651073	chr9:127651073:G:A	1.6797e-06	-1.34355e-10	-1.21703	0.000170558	-1.34355e-10	-1.20888	0.000170581	-1.34355e-10	-1.20888
127651251	chr9:127651251:C:A	1.68704e-06	-1.34355e-10	-1.21267	0.000172221	-1.34355e-10	-1.19917	0.000172246	-1.34355e-10	-1.19917
127651254	chr9:127651254:G:A	1.68635e-06	-1.34355e-10	-1.21308	0.000172101	-1.34355e-10	-1.19987	0.000172126	-1.34355e-10	-1.19986
127651353	chr9:127651353:C:T	1.80551e-06	-1.34355e-10	-1.1448	0.000182527	-1.34355e-10	-1.14105	0.000182552	-1.34355e-10	-1.14105
127651600	chr9:127651600:T:C	4.75972e-06	-0.175457	-2.62286e-10	0.000672367	0.162853	-2.62286e-10	0.000672386	0.162745	-2.62286e-10
127651811	chr9:127651811:T:C	1.52349e-06	-1.31464	-2.62286e-10	0.000395591	-0.36757	-2.62286e-10	0.000395666	-0.367515	-2.62286e-10
127652304	chr9:127652304:A:G	1.69785e-06	-1.34355e-10	-1.20628	0.00016948	-1.34355e-10	-1.21522	0.000169503	-1.34355e-10	-1.21522
127652402	chr9:127652402:G:A	2.14353e-06	-0.973191	-2.62286e-10	0.000155838	-1.29913	-2.62286e-10	0.000155863	-1.29911	-2.62286e-10
127653023	chr9:127653023:A:T	1.71382e-06	-1.34355e-10	-1.19692	0.000169046	-1.34355e-10	-1.21778	0.00016907	-1.34355e-10	-1.21777
127653546	chr9:127653546:T:C	1.86421e-06	-1.34355e-10	-1.11281	0.000193688	-1.34355e-10	-1.0817	0.000193713	-1.34355e-10	-1.08171
127655091	chr9:127655091:C:T	8.96589e-07	-1.26115	-0.583649	6.49303e-05	-1.65568	-0.518961	6.49403e-05	-1.65568	-0.518941
127656181	chr9:127656181:C:T	2.01566e-06	-1.34355e-10	-1.0347	0.000211708	-1.34355e-10	-0.992743	0.000211735	-1.34355e-10	-0.992751
127656232	chr9:127656232:G:A	1.63142e-06	-1.24619	-2.62286e-10	0.000208492	-1.00805	-2.62286e-10	0.000208519	-1.00806	-2.62286e-10
127656261	chr9:127656261:T:C	1.68153e-06	-1.34355e-10	-1.21594	0.000168721	-1.34355e-10	-1.21971	0.000168744	-1.34355e-10	-1.21971
127656621	chr9:127656621:C:T	1.86523e-06	-1.34355e-10	-1.11226	0.000193808	-1.34355e-10	-1.08108	0.000193833	-1.34355e-10	-1.08109
127657747	chr9:127657747:G:T	1.68634e-06	-1.34355e-10	-1.21308	0.000171226	-1.34355e-10	-1.20497	0.000171249	-1.34355e-10	-1.20497
127658173	chr9:127658173:T:A	1.87859e-06	-1.34355e-10	-1.10513	0.000181722	-1.34355e-10	-1.14547	0.000181748	-1.34355e-10	-1.14546
127658484	chr9:127658484:A:G	1.97849e-06	-1.34355e-10	-1.05331	0.000207291	-1.34355e-10	-1.01383	0.000207317	-1.34355e-10	-1.01384
127658825	chr9:127658825:C:T	5.46983e-06	-0.0363982	-2.62286e-10	0.000388161	-0.38653	-2.62286e-10	0.000388234	-0.386479	-2.62286e-10
127659235	chr9:127659235:C:G	1.08986e-06	-1.6496	-2.62286e-10	0.000109592	-1.65118	-2.62286e-10	0.000109607	-1.65118	-2.62286e-10
127659260	chr9:127659260:T:G	1.72332e-06	-1.34355e-10	-1.1914	0.000171171	-1.34355e-10	-1.20529	0.000171196	-1.34355e-10	-1.20528
127659570	chr9:127659570:T:G	1.68719e-06	-1.34355e-10	-1.21258	0.000169122	-1.34355e-10	-1.21733	0.000169146	-1.34355e-10	-1.21732
127659849	chr9:127659849:G:A	1.67541e-06	-1.34355e-10	-1.21959	0.000169741	-1.34355e-10	-1.21368	0.000169763	-1.34355e-10	-1.21369
127660460	chr9:127660460:C:T	1.72133e-06	-1.34355e-10	-1.19255	0.000170481	-1.34355e-10	-1.20933	0.000170505	-1.34355e-10	-1.20932
127660797	chr9:127660797:A:G	5.00799e-06	0.889347	-1.01396	9.10768e-05	-1.00892	-0.827325	9.1091e-05	-1.00896	-0.827263
127661534	chr9:127661534:G:A	2.35259e-06	-1.34355e-10	-0.880128	0.00021116	-1.34355e-10	-0.995335	0.000211184	-1.34355e-10	-0.995358
127661637	chr9:127661637:G:A	5.44631e-07	-1.28868	-1.05461	3.89761e-05	-1.65692	-1.02808	3.89818e-05	-1.65693	-1.02807
127662287	chr9:127662287:C:T	4.05729e-06	-1.34355e-10	-0.335132	0.00035024	-1.34355e-10	-0.489333	0.00035028	-1.34355e-10	-0.489354
127662519	chr9:127662519:C:T	1.67738e-06	-1.34355e-10	-1.21841	0.000169374	-1.34355e-10	-1.21584	0.000169398	-1.34355e-10	-1.21584
127662604	chr9:127662604:G:A	1.95053e-06	-1.34355e-10	-1.06754	0.000207025	-1.34355e-10	-1.01511	0.000207059	-1.34355e-10	-1.01508
127663066	chr9:127663066:T:A	1.12366e-06	-1.61905	-2.62286e-10	0.00011898	-1.56899	-2.62286e-10	0.000118998	-1.56898	-2.62286e-10
127663067	chr9:127663067:G:A	1.28301e-06	-1.48644	-2.62286e-10	0.000117917	-1.57797	-2.62286e-10	0.000117933	-1.57797	-2.62286e-10
127663498	chr9:127663498:C:T	1.23045e-06	-1.52826	-2.62286e-10	0.00012167	-1.54664	-2.62286e-10	0.000121687	-1.54663	-2.62286e-10
127663737	chr9:127663737:G:A	2.00433e-05	-1.34355e-10	1.26225	0.00164156	-1.34355e-10	1.05545	0.00164181	-1.34355e-10	1.05547
127663959	chr9:127663959:G:A	1.097e-06	-1.64307	-2.62286e-10	0.000109375	-1.65317	-2.62286e-10	0.00010939	-1.65317	-2.62286e-10
127664300	chr9:127664300:C:T	1.86005e-06	-1.34355e-10	-1.11504	0.000180268	-1.34355e-10	-1.15351	0.000180294	-1.34355e-10	-1.1535
127664550	chr9:127664550:A:G	1.6857e-06	-1.34355e-10	-1.21346	0.000168738	-1.34355e-10	-1.21961	0.000168761	-1.34355e-10	-1.2196
127664732	chr9:127664732:G:A	4.31597e-06	0.941637	-1.21496	6.31284e-05	-0.999412	-1.20337	6.31352e-05	-0.999453	-1.20336
127665210	chr9:127665210:C:G	3.47417e-06	-1.34355e-10	-0.490291	0.000316284	-1.34355e-10	-0.59131	0.000316313	-1.34355e-10	-0.591356
127665348	chr9:127665348:C:T	1.86371e-06	-1.11308	-2.62286e-10	0.000140955	-1.39951	-2.62286e-10	0.000140977	-1.39949	-2.62286e-10
127665840	chr9:127665840:C:T	2.23454e-06	-1.34355e-10	-0.931609	0.000207621	-1.34355e-10	-1.01224	0.000207654	-1.34355e-10	-1.01221
127665966	chr9:127665966:C:T	2.77737e-06	-1.34355e-10	-0.71414	0.000255722	-1.34355e-10	-0.803858	0.000255747	-1.34355e-10	-0.8039
127666984	chr9:127666984:G:A	1.76291e-06	-1.34355e-10	-1.16868	0.000173276	-1.34355e-10	-1.19307	0.000173301	-1.34355e-10	-1.19306
127667135	chr9:127667135:C:A	1.70918e-06	-1.34355e-10	-1.19963	0.00017269	-1.34355e-10	-1.19645	0.000172712	-1.34355e-10	-1.19646
127667424	chr9:127667424:A:G	1.86005e-06	-1.34355e-10	-1.11504	0.000180268	-1.34355e-10	-1.15351	0.000180294	-1.34355e-10	-1.1535
127667837	chr9:127667837:A:G	8.48235e-07	-0.68034	-1.2199	4.02987e-05	-1.47182	-1.17981	4.03037e-05	-1.47184	-1.1798
127668131	chr9:127668131:C:T	1.67889e-06	-1.34355e-10	-1.21751	0.000168683	-1.34355e-10	-1.21993	0.000168706	-1.34355e-10	-1.21993
127668325	chr9:127668325:C:T	1.7054e-06	-1.34355e-10	-1.20184	0.000172277	-1.34355e-10	-1.19885	0.000172298	-1.34355e-10	-1.19886
127668973	chr9:127668973:AATACAAAAATTAGCTGAGTGTGGTGGCGTGCGCCTATAGT:A	2.57303e-06	-1.34355e-10	-0.790564	0.00024065	-1.34355e-10	-0.864609	0.000240674	-1.34355e-10	-0.864644
127669018	chr9:127669018:GC:G	2.98939e-06	-1.34355e-10	-0.640578	0.000276212	-1.34355e-10	-0.726781	0.000276238	-1.34355e-10	-0.726822
127669020	chr9:127669020:TA:T	2.67046e-06	-1.34355e-10	-0.753395	0.00024901	-1.34355e-10	-0.830456	0.000249035	-1.34355e-10	-0.830492
127669396	chr9:127669396:T:G	1.69791e-06	-1.34355e-10	-1.20625	0.000169484	-1.34355e-10	-1.21519	0.000169508	-1.34355e-10	-1.21519
127669721	chr9:127669721:T:A	1.88882e-06	-1.34355e-10	-1.09969	0.000194262	-1.34355e-10	-1.07874	0.000194287	-1.34355e-10	-1.07875
127670052	chr9:127670052:G:A	5.41498e-06	-0.0464769	-2.62286e-10	0.000383255	-0.39925	-2.62286e-10	0.000383326	-0.3992	-2.62286e-10
127670292	chr9:127670292:T:G	4.87607e-07	-1.65694	-0.796952	6.1467e-05	-1.55306	-0.676386	6.14721e-05	-1.55309	-0.676415
127670413	chr9:127670413:G:A	1.86128e-06	-1.34355e-10	-1.11438	0.000180288	-1.34355e-10	-1.1534	0.000180314	-1.34355e-10	-1.15339
127670586	chr9:127670586:G:A	1.81838e-06	-1.34355e-10	-1.1377	0.000177095	-1.34355e-10	-1.17127	0.00017712	-1.34355e-10	-1.17126
127670746	chr9:127670746:A:C	1.15545e-06	-1.59115	-2.62286e-10	0.000140777	-1.40078	-2.62286e-10	0.000140793	-1.4008	-2.62286e-10
127671533	chr9:127671533:G:A	2.21923e-06	-1.34355e-10	-0.938488	0.000206415	-1.34355e-10	-1.01806	0.000206448	-1.34355e-10	-1.01804
127671554	chr9:127671554:T:A	6.28236e-06	1.32201	-1.21991	7.86166e-05	-0.801378	-1.18199	7.86253e-05	-0.801425	-1.18197
127672553	chr9:127672553:G:T	1.69243e-06	-1.34355e-10	-1.20948	0.000169177	-1.34355e-10	-1.21701	0.0001692	-1.34355e-10	-1.217
127672680	chr9:127672680:G:A	1.84397e-06	-1.34355e-10	-1.12373	0.000179115	-1.34355e-10	-1.15992	0.000179141	-1.34355e-10	-1.15991
127672849	chr9:127672849:C:T	1.7202e-06	-1.34355e-10	-1.19321	0.000177351	-1.34355e-10	-1.16982	0.000177377	-1.34355e-10	-1.16981
127673116	chr9:127673116:C:G	1.86004e-06	-1.34355e-10	-1.11505	0.000180267	-1.34355e-10	-1.15351	0.000180294	-1.34355e-10	-1.1535
127674172	chr9:127674172:C:T	1.86278e-06	-1.34355e-10	-1.11358	0.00018049	-1.34355e-10	-1.15228	0.000180516	-1.34355e-10	-1.15227
127674799	chr9:127674799:A:C	9.60749e-06	-1.34355e-10	0.526897	0.000788828	-1.34355e-10	0.322598	0.000788905	-1.34355e-10	0.32256
127674901	chr9:127674901:C:T	3.33579e-06	-1.34355e-10	-0.530936	0.000304644	-1.34355e-10	-0.628808	0.000304671	-1.34355e-10	-0.628853
127676164	chr9:127676164:G:A	8.51523e-07	-1.65553	-0.240845	0.000110057	-1.63501	-0.0119373	0.000110078	-1.63501	-0.0118838
127677073	chr9:127677073:T:C	1.67853e-06	-1.34355e-10	-1.21773	0.00016983	-1.34355e-10	-1.21315	0.000169851	-1.34355e-10	-1.21316
127677263	chr9:127677263:C:A	1.28668e-05	2.03593	-1.21692	7.59924e-05	-0.873746	-1.14357	7.59989e-05	-0.873799	-1.14357
127677472	chr9:127677472:A:G	2.15487e-06	-1.34355e-10	-0.967916	0.000226665	-1.34355e-10	-0.924479	0.000226693	-1.34355e-10	-0.92449
127677713	chr9:127677713:A:G	1.67485e-06	-1.34355e-10	-1.21992	0.000168865	-1.34355e-10	-1.21885	0.000168888	-1.34355e-10	-1.21885
127678140	chr9:127678140:C:T	1.83697e-06	-1.34355e-10	-1.12753	0.000178505	-1.34355e-10	-1.16334	0.000178531	-1.34355e-10	-1.16333
127678379	chr9:127678379:G:A	1.83032e-06	-1.34355e-10	-1.13116	0.000179196	-1.34355e-10	-1.15947	0.00017922	-1.34355e-10	-1.15947
127678683	chr9:127678683:C:T	9.83254e-06	-1.34355e-10	0.550051	0.000805587	-1.34355e-10	0.34362	0.000805665	-1.34355e-10	0.343581
127678696	chr9:127678696:G:GC	2.0447e-06	-1.34355e-10	-1.0204	0.000213988	-1.34355e-10	-0.982032	0.000214015	-1.34355e-10	-0.982041
127680411	chr9:127680411:C:G	1.67877e-06	-1.34355e-10	-1.21758	0.000178588	-1.34355e-10	-1.16287	0.000178614	-1.34355e-10	-1.16286
127680493	chr9:127680493:A:G	1.83433e-06	-1.34355e-10	-1.12897	0.000178326	-1.34355e-10	-1.16434	0.000178352	-1.34355e-10	-1.16433
127680512	chr9:127680512:TTACGTC:T	2.99186e-06	-1.34355e-10	-0.639752	0.00027949	-1.34355e-10	-0.714983	0.000279527	-1.34355e-10	-0.714986
127680714	chr9:127680714:C:T	8.67877e-07	-0.677138	-1.20021	3.93925e-05	-1.45681	-1.21756	3.93973e-05	-1.45683	-1.21756
127680800	chr9:127680800:C:T	1.67516e-06	-1.34355e-10	-1.21974	0.000168867	-1.34355e-10	-1.21884	0.00016889	-1.34355e-10	-1.21884
127680824	chr9:127680824:G:A	1.83808e-06	-1.34355e-10	-1.12693	0.000180427	-1.34355e-10	-1.15263	0.000180452	-1.34355e-10	-1.15262
127681032	chr9:127681032:C:T	3.99607e-06	-1.34355e-10	-0.350335	0.0003633	-1.34355e-10	-0.452722	0.000363363	-1.34355e-10	-0.452685
127681373	chr9:127681373:A:G	1.96938e-06	-1.34355e-10	-1.05793	0.000206229	-1.34355e-10	-1.01897	0.000206255	-1.34355e-10	-1.01897
127681587	chr9:127681587:C:T	3.00567e-06	-1.34355e-10	-0.635144	0.000269863	-1.34355e-10	-0.750036	0.000269917	-1.34355e-10	-0.749973
127681657	chr9:127681657:G:A	1.7233e-06	-1.34355e-10	-1.19141	0.000177802	-1.34355e-10	-1.16728	0.000177828	-1.34355e-10	-1.16727
127681974	chr9:127681974:A:G	1.40452e-05	2.1247	-1.21807	7.68997e-05	-0.855859	-1.14959	7.69062e-05	-0.855912	-1.14959
127682762	chr9:127682762:G:T	1.81794e-06	-1.34355e-10	-1.13794	0.000177063	-1.34355e-10	-1.17145	0.000177089	-1.34355e-10	-1.17144
127682863	chr9:127682863:A:G	5.69284e-06	1.21822	-1.21466	7.276e-05	-0.856729	-1.20406	7.27676e-05	-0.856774	-1.20404
127683313	chr9:127683313:T:G	1.97708e-06	-1.34355e-10	-1.05403	0.000207127	-1.34355e-10	-1.01462	0.000207153	-1.34355e-10	-1.01463
127683431	chr9:127683431:C:T	1.86005e-06	-1.34355e-10	-1.11504	0.000180268	-1.34355e-10	-1.15351	0.000180294	-1.34355e-10	-1.1535
127683667	chr9:127683667:T:C	1.67964e-06	-1.34355e-10	-1.21707	0.000170911	-1.34355e-10	-1.20681	0.000170933	-1.34355e-10	-1.20682
127683707	chr9:127683707:C:T	1.77376e-06	-1.34355e-10	-1.16254	0.000173234	-1.34355e-10	-1.19331	0.00017326	-1.34355e-10	-1.1933
127684112	chr9:127684112:GC:G	2.01757e-06	-1.34355e-10	-1.03375	0.000215231	-1.34355e-10	-0.976239	0.000215267	-1.34355e-10	-0.976207
127684147	chr9:127684147:A:G	1.8723e-06	-1.34355e-10	-1.10848	0.000181233	-1.34355e-10	-1.14817	0.00018126	-1.34355e-10	-1.14816
127684557	chr9:127684557:G:A	1.17911e-06	-1.57088	-2.62286e-10	0.000144238	-1.37649	-2.62286e-10	0.000144254	-1.37651	-2.62286e-10
127685087	chr9:127685087:G:C	1.96962e-06	-1.34355e-10	-1.0578	0.000206215	-1.34355e-10	-1.01903	0.000206242	-1.34355e-10	-1.01904
127685526	chr9:127685526:C:T	2.55158e-06	-1.34355e-10	-0.798935	0.000238838	-1.34355e-10	-0.872166	0.000238862	-1.34355e-10	-0.872201
127685560	chr9:127685560:C:T	1.09375e-06	-1.64603	-2.62286e-10	0.000115179	-1.60146	-2.62286e-10	0.000115196	-1.60145	-2.62286e-10
127685941	chr9:127685941:G:A	5.58161e-06	1.19821	-1.21438	7.41242e-05	-0.837527	-1.20468	7.4132e-05	-0.837571	-1.20467
127687741	chr9:127687741:G:A	4.21662e-07	-1.39549	-1.20371	3.31006e-05	-1.65345	-1.19495	3.31053e-05	-1.65345	-1.19495
127688254	chr9:127688254:G:C	1.724e-06	-1.34355e-10	-1.191	0.000177901	-1.34355e-10	-1.16673	0.000177927	-1.34355e-10	-1.16671
127688381	chr9:127688381:T:C	4.48919e-07	-1.32785	-1.20871	3.63689e-05	-1.5554	-1.19883	3.63726e-05	-1.55544	-1.19883
127688464	chr9:127688464:C:T	1.7233e-06	-1.34355e-10	-1.19141	0.000177802	-1.34355e-10	-1.16728	0.000177828	-1.34355e-10	-1.16727
127688597	chr9:127688597:G:A	1.81794e-06	-1.34355e-10	-1.13794	0.000177063	-1.34355e-10	-1.17145	0.000177089	-1.34355e-10	-1.17144
127688878	chr9:127688878:A:G	1.89107e-06	-1.34355e-10	-1.0985	0.000196883	-1.34355e-10	-1.06534	0.000196909	-1.34355e-10	-1.06535
127688987	chr9:127688987:C:T	2.00772e-06	-1.34355e-10	-1.03864	0.000210737	-1.34355e-10	-0.997339	0.000210764	-1.34355e-10	-0.997348
127689139	chr9:127689139:TAAG:T	5.31294e-06	-0.0654999	-2.62286e-10	0.000365641	-0.446298	-2.62286e-10	0.00036568	-0.446327	-2.62286e-10
127689223	chr9:127689223:C:T	1.70389e-06	-1.34355e-10	-1.20273	0.000170739	-1.34355e-10	-1.20781	0.000170762	-1.34355e-10	-1.20781
127689346	chr9:127689346:C:T	3.25435e-06	-1.34355e-10	-0.555653	0.000297805	-1.34355e-10	-0.651512	0.000297832	-1.34355e-10	-0.651556
127689613	chr9:127689613:G:C	6.31587e-06	1.31734	-1.20992	7.62808e-05	-0.803344	-1.21019	7.62884e-05	-0.80339	-1.21018
127689676	chr9:127689676:C:A	6.03453e-07	-1.30962	-0.931112	4.47897e-05	-1.65726	-0.88871	4.47964e-05	-1.65726	-0.888696
127689837	chr9:127689837:G:A	1.68546e-06	-1.34355e-10	-1.21361	0.000168847	-1.34355e-10	-1.21896	0.000168871	-1.34355e-10	-1.21895
127689846	chr9:127689846:C:T	1.70074e-06	-1.34355e-10	-1.20458	0.000171756	-1.34355e-10	-1.20188	0.000171778	-1.34355e-10	-1.20189
127690513	chr9:127690513:G:A	4.37797e-07	-1.35811	-1.20354	3.30054e-05	-1.65654	-1.19473	3.30101e-05	-1.65654	-1.19473
127690612	chr9:127690612:C:T	1.9051e-06	-1.34355e-10	-1.09111	0.000187756	-1.34355e-10	-1.11281	0.000187782	-1.34355e-10	-1.11281
127690670	chr9:127690670:G:A	1.97531e-06	-1.34355e-10	-1.05492	0.000210063	-1.34355e-10	-1.00054	0.000210098	-1.34355e-10	-1.00051
127690698	chr9:127690698:T:C	1.6855e-06	-1.34355e-10	-1.21358	0.000168847	-1.34355e-10	-1.21895	0.000168871	-1.34355e-10	-1.21895
127691637	chr9:127691637:G:A	1.68316e-06	-1.34355e-10	-1.21498	0.000168762	-1.34355e-10	-1.21946	0.000168786	-1.34355e-10	-1.21946
127692274	chr9:127692274:T:C	1.67731e-06	-1.34355e-10	-1.21846	0.000169283	-1.34355e-10	-1.21638	0.000169305	-1.34355e-10	-1.21639
127693222	chr9:127693222:C:T	6.6401e-07	-1.27325	-0.871851	4.78063e-05	-1.65661	-0.82418	4.78134e-05	-1.65661	-0.824166
127693403	chr9:127693403:T:C	4.91294e-06	-1.34355e-10	-0.143773	0.000414097	-1.34355e-10	-0.32185	0.000414143	-1.34355e-10	-0.321875
127693412	chr9:127693412:C:T	5.7179e-06	1.07173	-1.06378	9.30271e-05	-0.916541	-0.898519	9.30408e-05	-0.916586	-0.898463
127694387	chr9:127694387:T:G	1.67484e-06	-1.34355e-10	-1.21993	0.000168891	-1.34355e-10	-1.2187	0.000168913	-1.34355e-10	-1.2187
127695717	chr9:127695717:AC:A	1.71083e-06	-1.34355e-10	-1.19867	0.000170306	-1.34355e-10	-1.21035	0.000170331	-1.34355e-10	-1.21034
127695995	chr9:127695995:T:C	1.83659e-06	-1.34355e-10	-1.12774	0.000178461	-1.34355e-10	-1.16358	0.000178487	-1.34355e-10	-1.16357
127696009	chr9:127696009:A:C	1.68571e-06	-1.34355e-10	-1.21346	0.000168977	-1.34355e-10	-1.21819	0.000169001	-1.34355e-10	-1.21818
127696327	chr9:127696327:C:T	2.28492e-06	-1.34355e-10	-0.909315	0.000250771	-1.34355e-10	-0.823412	0.000250803	-1.34355e-10	-0.823417
127697238	chr9:127697238:T:TTCTA	5.28093e-06	-1.34355e-10	-0.0715437	0.000474276	-1.34355e-10	-0.186161	0.000474323	-1.34355e-10	-0.186197
127697425	chr9:127697425:C:T	6.22921e-06	0.0936042	-2.62286e-10	0.000316342	-0.591126	-2.62286e-10	0.000316362	-0.591199	-2.62286e-10
127697439	chr9:127697439:C:T	2.98621e-06	-1.34355e-10	-0.64164	0.000278998	-1.34355e-10	-0.716746	0.000279035	-1.34355e-10	-0.716749
127697956	chr9:127697956:T:C	2.05886e-06	-1.34355e-10	-1.0135	0.000216694	-1.34355e-10	-0.969465	0.000216721	-1.34355e-10	-0.969474
127698087	chr9:127698087:CA:C	2.27297e-06	-1.34355e-10	-0.91456	0.000210627	-1.34355e-10	-0.997861	0.000210661	-1.34355e-10	-0.997836
127698171	chr9:127698171:G:C	1.68962e-06	-1.34355e-10	-1.21114	0.000168847	-1.34355e-10	-1.21896	0.00016887	-1.34355e-10	-1.21896
127698719	chr9:127698719:T:C	1.68523e-06	-1.34355e-10	-1.21375	0.000170031	-1.34355e-10	-1.21197	0.000170053	-1.34355e-10	-1.21197
127698830	chr9:127698830:G:A	1.72574e-06	-1.34355e-10	-1.18999	0.000170152	-1.34355e-10	-1.21126	0.000170176	-1.34355e-10	-1.21125
127699766	chr9:127699766:G:C	1.69202e-06	-1.34355e-10	-1.20972	0.000169152	-1.34355e-10	-1.21716	0.000169175	-1.34355e-10	-1.21715
127700005	chr9:127700005:A:AC	2.05629e-06	-1.34355e-10	-1.01474	0.000216393	-1.34355e-10	-0.970854	0.000216421	-1.34355e-10	-0.970863
127700272	chr9:127700272:T:C	2.05971e-06	-1.34355e-10	-1.01308	0.000216794	-1.34355e-10	-0.969004	0.000216821	-1.34355e-10	-0.969013
127700904	chr9:127700904:T:G	7.95106e-05	2.64024	-2.62286e-10	0.00605721	2.36105	-2.62286e-10	0.00605748	2.36096	-2.62286e-10
127700917	chr9:127700917:C:T	1.6866e-06	-1.34355e-10	-1.21293	0.000168895	-1.34355e-10	-1.21867	0.000168918	-1.34355e-10	-1.21867
127701321	chr9:127701321:A:C	1.67698e-06	-1.34355e-10	-1.21865	0.000169044	-1.34355e-10	-1.21779	0.000169066	-1.34355e-10	-1.2178
127701445	chr9:127701445:T:C	1.89853e-06	-1.34355e-10	-1.09456	0.000194361	-1.34355e-10	-1.07823	0.000194386	-1.34355e-10	-1.07824
127701731	chr9:127701731:G:A	2.22702e-06	-1.34355e-10	-0.934982	0.000227966	-1.34355e-10	-0.918755	0.000227995	-1.34355e-10	-0.918761
127701950	chr9:127701950:G:A	2.03321e-06	-1.34355e-10	-1.02603	0.00021372	-1.34355e-10	-0.983285	0.000213747	-1.34355e-10	-0.983294
127702246	chr9:127702246:G:A	3.1016e-06	-1.34355e-10	-0.603728	0.0002848	-1.34355e-10	-0.696165	0.000284826	-1.34355e-10	-0.696207
127702616	chr9:127702616:C:T	1.73266e-06	-1.34355e-10	-1.18599	0.000179034	-1.34355e-10	-1.16037	0.000179061	-1.34355e-10	-1.16036
127704253	chr9:127704253:C:A	1.70472e-06	-1.34355e-10	-1.20224	0.000172899	-1.34355e-10	-1.19525	0.000172922	-1.34355e-10	-1.19525
127704553	chr9:127704553:C:T	1.67518e-06	-1.34355e-10	-1.21972	0.000169062	-1.34355e-10	-1.21768	0.000169085	-1.34355e-10	-1.21769
127704799	chr9:127704799:GAC:G	1.97015e-06	-1.34355e-10	-1.05753	0.000201354	-1.34355e-10	-1.04288	0.000201375	-1.34355e-10	-1.04292
127705037	chr9:127705037:T:A	1.70038e-06	-1.34355e-10	-1.20479	0.000169508	-1.34355e-10	-1.21505	0.000169531	-1.34355e-10	-1.21505
127705208	chr9:127705208:A:C	1.73372e-06	-1.34355e-10	-1.18538	0.000170739	-1.34355e-10	-1.20781	0.000170762	-1.34355e-10	-1.20782
127705414	chr9:127705414:G:A	1.69737e-06	-1.34355e-10	-1.20656	0.000173755	-1.34355e-10	-1.19031	0.00017378	-1.34355e-10	-1.1903
127705523	chr9:127705523:C:A	3.23384e-06	-1.34355e-10	-0.561975	0.000296189	-1.34355e-10	-0.656954	0.000296216	-1.34355e-10	-0.656997
127706059	chr9:127706059:G:A	2.41304e-06	-1.34355e-10	-0.854757	0.000236056	-1.34355e-10	-0.88388	0.000236086	-1.34355e-10	-0.883889
127706262	chr9:127706262:G:A	1.70377e-06	-1.34355e-10	-1.2028	0.000169103	-1.34355e-10	-1.21744	0.000169126	-1.34355e-10	-1.21744
127706294	chr9:127706294:T:C	4.95723e-07	-1.24775	-1.18964	4.84402e-05	-1.2917	-1.17592	4.84455e-05	-1.29173	-1.17592
127706443	chr9:127706443:A:C	1.76857e-06	-1.34355e-10	-1.16547	0.000184237	-1.34355e-10	-1.13173	0.000184265	-1.34355e-10	-1.13171
127706507	chr9:127706507:C:G	3.04689e-06	-1.34355e-10	-0.621524	0.000278596	-1.34355e-10	-0.718189	0.000278647	-1.34355e-10	-0.718141
127706779	chr9:127706779:T:G	4.93355e-07	-1.26004	-1.18213	3.41755e-05	-1.65656	-1.15989	3.41793e-05	-1.65656	-1.15991
127707105	chr9:127707105:C:T	1.86145e-05	-1.34355e-10	1.18829	0.00157347	-1.34355e-10	1.01309	0.00157359	-1.34355e-10	1.01303
127707621	chr9:127707621:T:G	2.28822e-06	-1.34355e-10	-0.907873	0.000234243	-1.34355e-10	-0.891592	0.000234265	-1.34355e-10	-0.891634
127707656	chr9:127707656:G:A	2.25659e-06	-1.34355e-10	-0.92179	0.000230854	-1.34355e-10	-0.906167	0.000230876	-1.34355e-10	-0.906208
127707755	chr9:127707755:G:C	2.69489e-06	-1.34355e-10	-0.744289	0.000243585	-1.34355e-10	-0.852484	0.000243626	-1.34355e-10	-0.852452
127707896	chr9:127707896:G:A	1.67848e-06	-1.34355e-10	-1.21776	0.000170613	-1.34355e-10	-1.20855	0.000170634	-1.34355e-10	-1.20856
127707921	chr9:127707921:G:A	3.88957e-06	-1.34355e-10	-0.377349	0.000354334	-1.34355e-10	-0.477709	0.000354396	-1.34355e-10	-0.477672
127707924	chr9:127707924:G:A	1.67517e-06	-1.34355e-10	-1.21973	0.000169037	-1.34355e-10	-1.21783	0.000169059	-1.34355e-10	-1.21784
127708496	chr9:127708496:T:A	2.32306e-06	-1.34355e-10	-0.892763	0.000237935	-1.34355e-10	-0.875952	0.000237958	-1.34355e-10	-0.875994
127709088	chr9:127709088:T:G	1.75942e-06	-1.34355e-10	-1.17066	0.000172858	-1.34355e-10	-1.19548	0.000172883	-1.34355e-10	-1.19547
127709222	chr9:127709222:T:C	2.03167e-06	-1.34355e-10	-1.02679	0.000207377	-1.34355e-10	-1.01341	0.000207404	-1.34355e-10	-1.01342
127709323	chr9:127709323:C:A	2.84866e-06	-1.34355e-10	-0.688796	0.000261956	-1.34355e-10	-0.779775	0.00026198	-1.34355e-10	-0.779817
127709485	chr9:127709485:G:T	2.6943e-06	-1.34355e-10	-0.744508	0.000243531	-1.34355e-10	-0.852708	0.000243572	-1.34355e-10	-0.852675
127709566	chr9:127709566:C:T	1.74504e-06	-1.34355e-10	-1.17887	0.000180971	-1.34355e-10	-1.14962	0.000180998	-1.34355e-10	-1.1496
127709730	chr9:127709730:C:T	2.05967e-06	-1.34355e-10	-1.0131	0.000215714	-1.34355e-10	-0.973997	0.000215742	-1.34355e-10	-0.974005
127709900	chr9:127709900:A:C	2.60021e-06	-1.34355e-10	-0.780052	0.00023592	-1.34355e-10	-0.884459	0.000235959	-1.34355e-10	-0.884429
127709981	chr9:127709981:C:G	2.46516e-06	-1.34355e-10	-0.833389	0.000253769	-1.34355e-10	-0.811528	0.000253791	-1.34355e-10	-0.811575
127710765	chr9:127710765:G:A	1.73811e-06	-1.34355e-10	-1.18285	0.00017143	-1.34355e-10	-1.20377	0.000171455	-1.34355e-10	-1.20377
127711030	chr9:127711030:G:A	1.67945e-06	-1.34355e-10	-1.21718	0.000170007	-1.34355e-10	-1.21211	0.000170028	-1.34355e-10	-1.21212
127711256	chr9:127711256:G:A	1.74957e-06	-1.34355e-10	-1.17628	0.000172191	-1.34355e-10	-1.19934	0.000172216	-1.34355e-10	-1.19934
127711518	chr9:127711518:C:T	2.60537e-06	-1.34355e-10	-0.77807	0.000236324	-1.34355e-10	-0.882748	0.000236363	-1.34355e-10	-0.882717
127712618	chr9:127712618:C:T	2.3905e-06	-1.34355e-10	-0.864143	0.000244927	-1.34355e-10	-0.84699	0.00024495	-1.34355e-10	-0.847035
127713033	chr9:127713033:C:T	1.68088e-06	-1.34355e-10	-1.21633	0.000168727	-1.34355e-10	-1.21967	0.00016875	-1.34355e-10	-1.21967
127713369	chr9:127713369:A:G	1.6875e-06	-1.34355e-10	-1.2124	0.000172839	-1.34355e-10	-1.19559	0.00017286	-1.34355e-10	-1.1956
127713635	chr9:127713635:T:G	2.89393e-06	-1.34355e-10	-0.673031	0.000269638	-1.34355e-10	-0.750872	0.000269664	-1.34355e-10	-0.750909
127713786	chr9:127713786:T:C	2.38199e-06	-1.34355e-10	-0.867708	0.000217119	-1.34355e-10	-0.967506	0.000217154	-1.34355e-10	-0.967481
127714388	chr9:127714388:G:C	1.08164e-06	-1.65717	-2.62286e-10	0.000113919	-1.61246	-2.62286e-10	0.000113936	-1.61245	-2.62286e-10
127714540	chr9:127714540:C:G	1.78127e-06	-1.15832	-2.62286e-10	0.000157269	-1.28999	-2.62286e-10	0.000157288	-1.29001	-2.62286e-10
127714573	chr9:127714573:A:C	1.68954e-06	-1.34355e-10	-1.21119	0.000172617	-1.34355e-10	-1.19688	0.000172642	-1.34355e-10	-1.19687
127714881	chr9:127714881:G:A	3.67963e-07	-1.59818	-1.13723	3.46081e-05	-1.65517	-1.14869	3.46134e-05	-1.65517	-1.14867
127715489	chr9:127715489:G:A	3.79111e-07	-1.58968	-1.1159	3.54833e-05	-1.65326	-1.12563	3.54889e-05	-1.65326	-1.12561
127715834	chr9:127715834:A:G	1.96899e-06	-1.34355e-10	-1.05813	0.000204899	-1.34355e-10	-1.02543	0.000204926	-1.34355e-10	-1.02544
127716911	chr9:127716911:A:G	2.03399e-06	-1.34355e-10	-1.02565	0.00019071	-1.34355e-10	-1.0972	0.00019074	-1.34355e-10	-1.09718
127717602	chr9:127717602:T:C	2.15655e-06	-1.34355e-10	-0.967137	0.000208085	-1.34355e-10	-1.01	0.000208121	-1.34355e-10	-1.00997
127718043	chr9:127718043:A:C	1.01064e-06	-0.546035	-1.17903	0.0003047	0.503502	-1.13213	0.000304721	0.503445	-1.13213
127718739	chr9:127718739:G:A	1.70636e-06	-1.20128	-2.62286e-10	0.000221817	-0.946099	-2.62286e-10	0.000221846	-0.946103	-2.62286e-10
127719082	chr9:127719082:G:A	1.75613e-06	-1.34355e-10	-1.17253	0.000184426	-1.34355e-10	-1.1307	0.000184453	-1.34355e-10	-1.13069
127719083	chr9:127719083:T:C	4.06963e-07	-1.65425	-0.980429	4.30135e-05	-1.65648	-0.929959	4.30187e-05	-1.65648	-0.929975
127719467	chr9:127719467:T:A	1.77711e-06	-1.34355e-10	-1.16066	0.000174157	-1.34355e-10	-1.18799	0.000174182	-1.34355e-10	-1.18798
127719586	chr9:127719586:A:G	2.07918e-06	-1.34355e-10	-1.00367	0.000201181	-1.34355e-10	-1.04375	0.000201214	-1.34355e-10	-1.04372
127720687	chr9:127720687:C:G	5.38733e-07	-1.65682	-0.697364	5.95025e-05	-1.64568	-0.616255	5.9509e-05	-1.64568	-0.616284
127721263	chr9:127721263:G:C	1.73988e-06	-1.34355e-10	-1.18183	0.000173206	-1.34355e-10	-1.19347	0.000173232	-1.34355e-10	-1.19345
127721342	chr9:127721342:C:T	2.01324e-06	-1.34355e-10	-1.0359	0.00020505	-1.34355e-10	-1.0247	0.000205077	-1.34355e-10	-1.0247
127721791	chr9:127721791:C:T	1.86231e-06	-1.34355e-10	-1.11383	0.000180599	-1.34355e-10	-1.15167	0.000180626	-1.34355e-10	-1.15166
127722272	chr9:127722272:C:T	1.45737e-06	-1.35901	-2.62286e-10	0.000187636	-1.11345	-2.62286e-10	0.000187669	-1.11341	-2.62286e-10
127722499	chr9:127722499:T:C	1.92947e-06	-1.34355e-10	-1.0784	0.00018971	-1.34355e-10	-1.10245	0.000189741	-1.34355e-10	-1.10243
127723084	chr9:127723084:T:C	1.99901e-06	-1.34355e-10	-1.04299	0.000196073	-1.34355e-10	-1.06946	0.000196106	-1.34355e-10	-1.06943
127723197	chr9:127723197:A:C	1.72865e-06	-1.34355e-10	-1.1883	0.000168688	-1.34355e-10	-1.2199	0.000168711	-1.34355e-10	-1.2199
127723339	chr9:127723339:G:A	3.44347e-07	-1.64496	-1.15679	3.45751e-05	-1.63637	-1.16845	3.45793e-05	-1.63637	-1.16846
127723838	chr9:127723838:T:G	1.68786e-06	-1.34355e-10	-1.21219	0.000172543	-1.34355e-10	-1.1973	0.000172569	-1.34355e-10	-1.19729
127723842	chr9:127723842:G:C	1.69726e-06	-1.34355e-10	-1.20663	0.000173991	-1.34355e-10	-1.18895	0.000174016	-1.34355e-10	-1.18894
127724105	chr9:127724105:C:T	3.63553e-07	-1.63843	-1.10905	3.65468e-05	-1.62876	-1.1206	3.65511e-05	-1.62875	-1.12062
127724196	chr9:127724196:G:A	1.7055e-06	-1.34355e-10	-1.20179	0.000170071	-1.34355e-10	-1.21173	0.000170094	-1.34355e-10	-1.21173
127724854	chr9:127724854:G:A	2.12668e-06	-1.34355e-10	-0.981084	0.000199922	-1.34355e-10	-1.05003	0.000199954	-1.34355e-10	-1.05
127724878	chr9:127724878:T:G	1.68337e-06	-1.34355e-10	-1.21485	0.000171536	-1.34355e-10	-1.20316	0.00017156	-1.34355e-10	-1.20315
127725437	chr9:127725437:G:A	1.7657e-06	-1.34355e-10	-1.1671	0.00017991	-1.34355e-10	-1.1555	0.000179934	-1.34355e-10	-1.1555
127726215	chr9:127726215:C:T	3.39203e-07	-1.60281	-1.21399	3.31212e-05	-1.64294	-1.20484	3.31258e-05	-1.64294	-1.20483
127726328	chr9:127726328:G:A	1.19146e-06	-1.56047	-2.62286e-10	0.000109503	-1.652	-2.62286e-10	0.000109518	-1.652	-2.62286e-10
127726652	chr9:127726652:G:A	7.20524e-06	1.45554	-1.21637	6.06862e-05	-1.05535	-1.18688	6.06923e-05	-1.0554	-1.18687
127726910	chr9:127726910:C:T	3.22807e-07	-1.64687	-1.21947	3.2312e-05	-1.6567	-1.21581	3.23165e-05	-1.6567	-1.2158
127727464	chr9:127727464:A:G	1.94753e-06	0.139954	-1.20904	6.03679e-05	-1.13073	-1.11677	6.03751e-05	-1.13075	-1.11676
127727797	chr9:127727797:CA:C	3.2314e-07	-1.64588	-1.21943	3.23189e-05	-1.65694	-1.21536	3.23233e-05	-1.65694	-1.21536
127727933	chr9:127727933:G:A	1.67802e-06	-1.34355e-10	-1.21803	0.000168733	-1.34355e-10	-1.21963	0.000168756	-1.34355e-10	-1.21963
127728113	chr9:127728113:C:A	1.77651e-06	-1.34355e-10	-1.161	0.000175328	-1.34355e-10	-1.18129	0.000175353	-1.34355e-10	-1.18129
127728346	chr9:127728346:G:A	7.98698e-06	-1.34355e-10	0.342167	0.000905743	-1.34355e-10	0.460805	0.000905836	-1.34355e-10	0.460771
127728350	chr9:127728350:T:C	6.90552e-06	-1.34355e-10	0.196675	0.00066066	-1.34355e-10	0.145289	0.000660727	-1.34355e-10	0.145254
127728414	chr9:127728414:TCTA:T	2.18774e-06	-1.34355e-10	-0.952775	0.000224299	-1.34355e-10	-0.934969	0.000224322	-1.34355e-10	-0.935006
127728639	chr9:127728639:A:G	4.38771e-06	-0.256839	-2.62286e-10	0.000262092	-0.779255	-2.62286e-10	0.000262141	-0.779204	-2.62286e-10
127728813	chr9:127728813:A:G	1.32789e-05	-1.34355e-10	0.85053	0.00110307	-1.34355e-10	0.657902	0.00110322	-1.34355e-10	0.6579
127729204	chr9:127729204:G:A	3.25436e-07	-1.64132	-1.21691	3.24069e-05	-1.65719	-1.21239	3.24114e-05	-1.65719	-1.21238
127729354	chr9:127729354:T:C	3.37875e-07	-1.63337	-1.18735	3.24619e-05	-1.65709	-1.21079	3.24665e-05	-1.65709	-1.21079
127729447	chr9:127729447:T:C	3.22153e-07	-1.649	-1.21938	3.23629e-05	-1.65603	-1.21491	3.23674e-05	-1.65603	-1.2149
127729719	chr9:127729719:A:G	3.23095e-07	-1.64626	-1.21919	3.23523e-05	-1.65686	-1.21441	3.23567e-05	-1.65686	-1.21441
127729760	chr9:127729760:G:A	3.38899e-07	-1.65608	-1.16162	3.42682e-05	-1.63971	-1.17403	3.42723e-05	-1.63971	-1.17404
127730299	chr9:127730299:G:A	1.99698e-06	-1.34355e-10	-1.04401	0.000201639	-1.34355e-10	-1.04147	0.00020166	-1.34355e-10	-1.0415
127730518	chr9:127730518:T:C	4.77602e-06	-1.34355e-10	-0.17204	0.000496901	-1.34355e-10	-0.13956	0.000496951	-1.34355e-10	-0.139595
127731209	chr9:127731209:A:G	4.43531e-06	-0.246049	-2.62286e-10	0.0002647	-0.769353	-2.62286e-10	0.00026475	-0.769302	-2.62286e-10
127731234	chr9:127731234:A:G	3.27444e-07	-1.63515	-1.21693	3.25217e-05	-1.65674	-1.2093	3.25262e-05	-1.65674	-1.2093
127731681	chr9:127731681:G:A	1.81253e-06	-1.34355e-10	-1.14092	0.000176863	-1.34355e-10	-1.17258	0.000176889	-1.34355e-10	-1.17257
127731694	chr9:127731694:C:T	3.13197e-06	-1.34355e-10	-0.593985	0.000277066	-1.34355e-10	-0.723694	0.000277099	-1.34355e-10	-0.723713
127731917	chr9:127731917:G:A	1.67544e-06	-1.34355e-10	-1.21957	0.00016982	-1.34355e-10	-1.21321	0.000169843	-1.34355e-10	-1.21321
127732388	chr9:127732388:G:A	3.22283e-07	-1.65725	-1.21073	3.29781e-05	-1.64757	-1.20453	3.29826e-05	-1.64757	-1.20453
127732512	chr9:127732512:C:T	5.27412e-06	1.04533	-1.11816	6.23776e-05	-1.24402	-0.970728	6.23859e-05	-1.24405	-0.970694
127732532	chr9:127732532:T:C	3.46776e-07	-1.64222	-1.1525	3.52183e-05	-1.59873	-1.18765	3.52232e-05	-1.59873	-1.18765
127733611	chr9:127733611:A:C	3.25685e-07	-1.63977	-1.2177	3.42972e-05	-1.59812	-1.21477	3.43018e-05	-1.59812	-1.21477
127733797	chr9:127733797:A:G	3.2237e-07	-1.65639	-1.21131	3.33925e-05	-1.63867	-1.20095	3.33971e-05	-1.63867	-1.20095
127734136	chr9:127734136:G:A	5.48066e-07	-1.50505	-0.831956	5.93868e-05	-1.44576	-0.818121	5.93962e-05	-1.44575	-0.818105
127734901	chr9:127734901:A:G	5.56919e-07	-1.17331	-1.14767	3.57791e-05	-1.62964	-1.14095	3.57834e-05	-1.62964	-1.14096
127735312	chr9:127735312:C:T	5.28529e-07	-1.51327	-0.860033	5.42575e-05	-1.51659	-0.837617	5.42634e-05	-1.51659	-0.837643
127735841	chr9:127735841:T:G	9.16267e-07	-0.958774	-0.86432	4.91757e-05	-1.59942	-0.853132	4.91806e-05	-1.59943	-0.853161
127735951	chr9:127735951:G:C	1.71627e-06	-1.34355e-10	-1.19549	0.000169201	-1.34355e-10	-1.21687	0.000169223	-1.34355e-10	-1.21687
127736030	chr9:127736030:C:T	2.41091e-06	-0.855641	-2.62286e-10	0.000171461	-1.20359	-2.62286e-10	0.000171492	-1.20355	-2.62286e-10
127736824	chr9:127736824:A:C	2.17921e-06	-0.81	-0.146683	0.00017532	-0.948593	-0.232744	0.000175339	-0.948598	-0.23277
127736902	chr9:127736902:C:T	2.0575e-06	-1.34355e-10	-1.01415	0.000206728	-1.34355e-10	-1.01655	0.000206748	-1.34355e-10	-1.01659
127737470	chr9:127737470:G:A	1.11107e-06	-1.63033	-2.62286e-10	0.000133882	-1.45099	-2.62286e-10	0.000133906	-1.45095	-2.62286e-10
127737647	chr9:127737647:T:C	1.67484e-06	-1.34355e-10	-1.21993	0.000168684	-1.34355e-10	-1.21992	0.000168707	-1.34355e-10	-1.21992
127738184	chr9:127738184:G:A	2.84647e-06	-1.34355e-10	-0.689567	0.000265088	-1.34355e-10	-0.767887	0.000265115	-1.34355e-10	-0.767925
127738666	chr9:127738666:C:T	2.82982e-06	-0.695433	-2.62286e-10	0.000193181	-1.08432	-2.62286e-10	0.000193217	-1.08427	-2.62286e-10
127739438	chr9:127739438:A:G	7.61819e-07	-0.791583	-1.21611	6.89181e-05	-0.899371	-1.21566	6.89273e-05	-0.899374	-1.21566
127739959	chr9:127739959:T:C	4.10821e-07	-1.56004	-1.06521	4.00325e-05	-1.62508	-1.03318	4.00369e-05	-1.62507	-1.03321
127740187	chr9:127740187:G:A	2.29093e-05	-1.34355e-10	1.3959	0.00192462	-1.34355e-10	1.21454	0.00192491	-1.34355e-10	1.21455
127740788	chr9:127740788:C:A	2.60264e-06	-1.34355e-10	-0.77912	0.000236547	-1.34355e-10	-0.881802	0.000236591	-1.34355e-10	-0.881752
127740831	chr9:127740831:T:C	7.71887e-07	-0.780305	-1.21426	6.97347e-05	-0.889558	-1.21369	6.97441e-05	-0.889561	-1.21369
127741301	chr9:127741301:C:T	2.50527e-06	-1.34355e-10	-0.817251	0.000232094	-1.34355e-10	-0.90081	0.000232123	-1.34355e-10	-0.900818
127741333	chr9:127741333:C:G	5.74129e-07	-1.11923	-1.17132	6.98142e-05	-0.932206	-1.16991	6.98212e-05	-0.932229	-1.16992
127741440	chr9:127741440:TATTG:T	1.76197e-06	-1.34355e-10	-1.16922	0.000179523	-1.34355e-10	-1.15765	0.000179546	-1.34355e-10	-1.15765
127741479	chr9:127741479:C:T	1.34249e-06	-0.499219	-0.9419	0.000100245	-0.748797	-0.991532	0.000100257	-0.748805	-0.991544
127741529	chr9:127741529:A:G	7.42402e-07	-0.8136	-1.21991	6.72593e-05	-0.919472	-1.21992	6.72682e-05	-0.919475	-1.21992
127741791	chr9:127741791:G:A	6.00525e-07	-1.11666	-1.12893	7.26187e-05	-0.93193	-1.1308	7.26257e-05	-0.931954	-1.13081
127742048	chr9:127742048:G:A	8.03652e-07	-1.12125	-0.832981	6.66174e-05	-1.3408	-0.808181	6.66297e-05	-1.34076	-0.808173
127742123	chr9:127742123:C:G	2.29657e-05	-1.34355e-10	1.39836	0.00192995	-1.34355e-10	1.2173	0.00193024	-1.34355e-10	1.21731
127743183	chr9:127743183:T:C	5.248e-07	-1.16074	-1.21964	4.73821e-05	-1.27008	-1.21962	4.73884e-05	-1.27009	-1.21962
127743858	chr9:127743858:A:C	1.65161e-06	-0.852264	-0.38163	0.000135389	-0.985926	-0.453875	0.000135403	-0.985931	-0.453897
127743899	chr9:127743899:A:G	6.70019e-07	-1.04845	-1.08765	7.8632e-05	-0.942951	-1.04022	7.86412e-05	-0.942957	-1.04023
127744627	chr9:127744627:C:T	2.93166e-06	-0.660077	-2.62286e-10	0.00023389	-0.893099	-2.62286e-10	0.000233916	-0.893126	-2.62286e-10
127744846	chr9:127744846:T:C	1.12199e-06	-1.62054	-2.62286e-10	0.000117853	-1.57851	-2.62286e-10	0.00011787	-1.5785	-2.62286e-10
127745903	chr9:127745903:C:T	5.30475e-07	-1.1499	-1.21973	4.78463e-05	-1.26024	-1.21972	4.78526e-05	-1.26025	-1.21971
127746305	chr9:127746305:T:A	4.55493e-07	-1.60316	-0.918866	4.60425e-05	-1.64094	-0.877446	4.6047e-05	-1.64093	-0.877491
127746547	chr9:127746547:A:G	2.16238e-06	-1.34355e-10	-0.964438	0.000234839	-1.34355e-10	-0.889051	0.000234862	-1.34355e-10	-0.889088
127747160	chr9:127747160:A:G	5.45103e-07	-1.13765	-1.20478	4.90717e-05	-1.24962	-1.20505	4.90783e-05	-1.24962	-1.20505
127747830	chr9:127747830:A:G	7.22465e-07	-0.845093	-1.21564	6.55621e-05	-0.949608	-1.21534	6.55709e-05	-0.949611	-1.21534
127748293	chr9:127748293:A:G	5.75147e-07	-1.08029	-1.20849	5.14509e-05	-1.19907	-1.20825	5.14578e-05	-1.19908	-1.20825
127748296	chr9:127748296:TTTA:T	5.82095e-07	-1.06505	-1.21172	5.19818e-05	-1.18554	-1.21152	5.19887e-05	-1.18555	-1.21151
127748301	chr9:127748301:T:A	5.68467e-07	-1.08926	-1.2112	5.08989e-05	-1.20711	-1.211	5.09057e-05	-1.20712	-1.211
127748305	chr9:127748305:T:A	5.75189e-07	-1.07724	-1.21147	5.14339e-05	-1.19639	-1.21127	5.14407e-05	-1.19639	-1.21127
127748340	chr9:127748340:G:A	1.96645e-06	-1.34355e-10	-1.05941	0.000178776	-1.34355e-10	-1.16182	0.000178799	-1.34355e-10	-1.16183
127748393	chr9:127748393:C:T	7.67332e-07	-0.799408	-1.20107	6.92887e-05	-0.909334	-1.20033	6.92982e-05	-0.909336	-1.20033
127748394	chr9:127748394:A:G	6.35038e-07	-1.04197	-1.14775	7.36662e-05	-0.925402	-1.123	7.36752e-05	-0.925408	-1.12301
127748499	chr9:127748499:G:A	1.77304e-05	-1.34355e-10	1.13964	0.00142676	-1.34355e-10	0.915208	0.00142687	-1.34355e-10	0.915151
127748994	chr9:127748994:G:A	2.04847e-06	-0.780109	-0.238444	0.000164797	-0.921584	-0.321653	0.000164814	-0.921589	-0.321678
127749018	chr9:127749018:C:T	3.22474e-07	-1.64958	-1.2178	3.21822e-05	-1.65674	-1.21979	3.21865e-05	-1.65675	-1.21979
127749084	chr9:127749084:A:T	2.12559e-05	-1.34355e-10	1.32099	0.00179404	-1.34355e-10	1.14427	0.0017943	-1.34355e-10	1.14428
127749702	chr9:127749702:C:T	5.73967e-07	-1.28446	-1.00637	6.85676e-05	-1.16992	-0.950209	6.85814e-05	-1.16986	-0.950206
127749773	chr9:127749773:C:T	3.26149e-06	-1.34355e-10	-0.553462	0.000296791	-1.34355e-10	-0.654924	0.000296826	-1.34355e-10	-0.654941
127749792	chr9:127749792:A:G	3.2238e-07	-1.64775	-1.21992	3.22672e-05	-1.6571	-1.2168	3.22714e-05	-1.6571	-1.2168
127750196	chr9:127750196:C:T	2.12308e-05	-1.34355e-10	1.31981	0.0017923	-1.34355e-10	1.1433	0.00179256	-1.34355e-10	1.14331
127750741	chr9:127750741:T:G	1.1569e-06	-0.555218	-1.03468	7.77883e-05	-0.996468	-0.997491	7.7799e-05	-0.99642	-0.997538
127751190	chr9:127751190:A:G	1.06303e-06	-0.662656	-1.01187	7.3787e-05	-1.07051	-0.976256	7.37968e-05	-1.07047	-0.976306
127751418	chr9:127751418:C:T	1.68318e-06	-1.34355e-10	-1.21496	0.000168793	-1.34355e-10	-1.21928	0.000168816	-1.34355e-10	-1.21928
127751498	chr9:127751498:A:T	1.07355e-06	-0.639991	-1.02468	7.40504e-05	-1.05313	-0.990069	7.40604e-05	-1.05309	-0.990118
127751597	chr9:127751597:C:T	1.3287e-06	-0.511981	-0.939465	8.99348e-05	-0.952424	-0.896442	8.99464e-05	-0.952374	-0.896499
127751633	chr9:127751633:C:T	1.5932e-06	-1.2699	-2.62286e-10	0.000207187	-1.01433	-2.62286e-10	0.000207202	-1.01439	-2.62286e-10
127751636	chr9:127751636:T:C	1.34725e-06	-1.43758	-2.62286e-10	0.000121922	-1.54457	-2.62286e-10	0.000121943	-1.54453	-2.62286e-10
127751689	chr9:127751689:C:A	4.1631e-07	-1.62182	-0.990148	4.21599e-05	-1.65046	-0.956019	4.21641e-05	-1.65046	-0.956059
127752637	chr9:127752637:T:C	4.09879e-07	-1.62103	-1.00651	4.14492e-05	-1.6499	-0.97358	4.14534e-05	-1.6499	-0.973618
127753092	chr9:127753092:G:A	4.5009e-06	0.730453	-0.961822	0.000231921	0.0185415	-0.920093	0.000231959	0.0186219	-0.920149
127753275	chr9:127753275:T:C	4.31167e-06	0.710715	-0.985037	0.000222213	0.000890841	-0.945207	0.000222249	0.000970732	-0.94526
127753323	chr9:127753323:G:C	1.84999e-06	-1.34355e-10	-1.12047	0.000184146	-1.34355e-10	-1.13222	0.000184166	-1.34355e-10	-1.13225
127753391	chr9:127753391:A:C	1.98465e-06	-1.34355e-10	-1.0502	0.00017979	-1.34355e-10	-1.15616	0.000179813	-1.34355e-10	-1.15617
127753549	chr9:127753549:T:C	4.31408e-06	0.720235	-0.993998	0.00022193	0.00922163	-0.954809	0.000221967	0.00930183	-0.954861
127753651	chr9:127753651:TCTCTCC:T	2.77527e-06	-0.714899	-2.62286e-10	0.000222055	-0.945027	-2.62286e-10	0.000222087	-0.945018	-2.62286e-10
127753684	chr9:127753684:G:C	1.88122e-06	-0.0950852	-1.00864	0.000110485	-0.671949	-0.971125	0.0001105	-0.671893	-0.971175
127754699	chr9:127754699:C:T	2.01763e-06	-1.34355e-10	-1.03372	0.000202583	-1.34355e-10	-1.0368	0.000202603	-1.34355e-10	-1.03684
127755446	chr9:127755446:G:A	1.71562e-06	-1.34355e-10	-1.19587	0.000169829	-1.34355e-10	-1.21316	0.000169853	-1.34355e-10	-1.21316
127755694	chr9:127755694:A:G	6.69965e-07	-0.958505	-1.17767	7.80344e-05	-0.832559	-1.15824	7.8044e-05	-0.832566	-1.15825
127756437	chr9:127756437:G:T	1.97103e-06	-0.128138	-0.928954	0.000124062	-0.601264	-0.925906	0.000124082	-0.601195	-0.925949
127756526	chr9:127756526:T:C	1.67576e-06	-1.34355e-10	-1.21938	0.000168683	-1.34355e-10	-1.21993	0.000168706	-1.34355e-10	-1.21993
127756608	chr9:127756608:C:CTCAAAGAT	1.68983e-06	-1.34355e-10	-1.21102	0.000169089	-1.34355e-10	-1.21753	0.000169112	-1.34355e-10	-1.21753
127756730	chr9:127756730:C:T	1.8519e-06	-0.282097	-0.837336	0.000119713	-0.729761	-0.833089	0.000119732	-0.729696	-0.833139
127756776	chr9:127756776:G:A	2.00791e-06	-0.179692	-0.858858	0.000127386	-0.645752	-0.854975	0.000127406	-0.645684	-0.855023
127756957	chr9:127756957:T:A	1.67496e-06	-1.34355e-10	-1.21986	0.000169839	-1.34355e-10	-1.2131	0.000169862	-1.34355e-10	-1.2131
127757257	chr9:127757257:T:C	1.7016e-06	-1.34355e-10	-1.20408	0.000172526	-1.34355e-10	-1.1974	0.000172549	-1.34355e-10	-1.1974
127757644	chr9:127757644:TG:T	9.16598e-05	2.78244	-2.62286e-10	0.00420102	1.99513	-2.62286e-10	0.00420165	1.99515	-2.62286e-10
127757678	chr9:127757678:G:A	2.88664e-06	-0.675552	-2.62286e-10	0.000231848	-0.901868	-2.62286e-10	0.000231873	-0.901895	-2.62286e-10
127757685	chr9:127757685:G:A	1.10712e-06	-1.63388	-2.62286e-10	0.000111067	-1.63782	-2.62286e-10	0.000111082	-1.63782	-2.62286e-10
127759034	chr9:127759034:C:T	1.67639e-06	-1.34355e-10	-1.219	0.000169029	-1.34355e-10	-1.21788	0.000169052	-1.34355e-10	-1.21788
127759285	chr9:127759285:C:A	8.91549e-07	-0.726839	-1.1236	6.15974e-05	-1.12878	-1.09856	6.16063e-05	-1.12873	-1.09859
127759710	chr9:127759710:G:A	2.71473e-06	-0.736955	-2.62286e-10	0.00034674	-0.499376	-2.62286e-10	0.000346776	-0.499408	-2.62286e-10
127759793	chr9:127759793:C:T	1.86435e-06	-1.34355e-10	-1.11273	0.000185474	-1.34355e-10	-1.12504	0.000185494	-1.34355e-10	-1.12506
127760024	chr9:127760024:C:T	6.63862e-07	-1.12895	-1.01638	5.49266e-05	-1.34769	-0.994267	5.49367e-05	-1.34765	-0.99426
127760226	chr9:127760226:G:A	3.25376e-06	-1.34355e-10	-0.555833	0.000296142	-1.34355e-10	-0.65711	0.000296178	-1.34355e-10	-0.657128
127760712	chr9:127760712:T:C	2.54233e-05	1.50002	-2.62286e-10	0.00152086	0.979083	-2.62286e-10	0.00152098	0.979021	-2.62286e-10
127761259	chr9:127761259:G:A	2.15241e-06	-1.34355e-10	-0.969057	0.000233579	-1.34355e-10	-0.894432	0.000233609	-1.34355e-10	-0.894437
127761625	chr9:127761625:T:C	1.26346e-06	-0.328163	-1.17363	7.56014e-05	-0.865686	-1.15679	7.56136e-05	-0.865636	-1.15682
127761942	chr9:127761942:C:T	3.03002e-06	-1.34355e-10	-0.627078	0.000292674	-1.34355e-10	-0.668892	0.000292703	-1.34355e-10	-0.668928
127762096	chr9:127762096:A:G	1.90323e-06	-1.09209	-2.62286e-10	0.000255427	-0.805016	-2.62286e-10	0.000255457	-0.805033	-2.62286e-10
127762313	chr9:127762313:C:T	2.45132e-06	-1.34355e-10	-0.839018	0.000226305	-1.34355e-10	-0.926066	0.000226345	-1.34355e-10	-0.926027
127762500	chr9:127762500:T:C	1.67809e-06	-1.34355e-10	-1.21799	0.000170482	-1.34355e-10	-1.20932	0.000170506	-1.34355e-10	-1.20932
127763015	chr9:127763015:G:A	5.30489e-07	-1.65666	-0.712941	6.31366e-05	-1.49814	-0.704506	6.31435e-05	-1.49817	-0.704502
127763123	chr9:127763123:C:T	1.19523e-06	-1.55731	-2.62286e-10	0.000146684	-1.35967	-2.62286e-10	0.000146707	-1.35965	-2.62286e-10
127763276	chr9:127763276:T:C	2.68526e-06	-1.34355e-10	-0.747867	0.000303745	-1.34355e-10	-0.631762	0.000303796	-1.34355e-10	-0.631729
127763443	chr9:127763443:C:T	2.94557e-06	-1.34355e-10	-0.655345	0.000336755	-1.34355e-10	-0.528595	0.000336812	-1.34355e-10	-0.528561
127763765	chr9:127763765:G:A	5.94609e-07	-1.08057	-1.17493	3.40329e-05	-1.61612	-1.20451	3.40379e-05	-1.61611	-1.2045
127763875	chr9:127763875:A:T	3.7878e-06	-1.34355e-10	-0.403861	0.000420118	-1.34355e-10	-0.307416	0.000420191	-1.34355e-10	-0.307377
127764264	chr9:127764264:A:G	5.91467e-07	-1.08038	-1.18041	3.38797e-05	-1.61744	-1.2077	3.38848e-05	-1.61743	-1.20769
127764284	chr9:127764284:G:T	1.71969e-06	-1.34355e-10	-1.1935	0.000172232	-1.34355e-10	-1.19911	0.000172256	-1.34355e-10	-1.19911
127764326	chr9:127764326:A:G	4.2588e-07	-1.38787	-1.20137	3.23761e-05	-1.65344	-1.21709	3.23805e-05	-1.65344	-1.21709
127764793	chr9:127764793:C:T	1.69961e-06	-1.34355e-10	-1.20525	0.000172178	-1.34355e-10	-1.19942	0.000172201	-1.34355e-10	-1.19943
127764967	chr9:127764967:C:A	1.70892e-06	-1.34355e-10	-1.19978	0.000177126	-1.34355e-10	-1.17109	0.000177151	-1.34355e-10	-1.17108
127765070	chr9:127765070:G:A	1.12476e-06	-1.61808	-2.62286e-10	0.000109516	-1.65188	-2.62286e-10	0.000109531	-1.65188	-2.62286e-10
127765398	chr9:127765398:A:G	8.04889e-07	-1.64999	-0.302708	9.99052e-05	-1.53437	-0.209359	9.99159e-05	-1.53438	-0.20938
127765507	chr9:127765507:C:A	5.30605e-07	-1.20271	-1.16667	3.32446e-05	-1.64482	-1.19923	3.32494e-05	-1.64482	-1.19923
127766265	chr9:127766265:CA:C	2.50389e-06	-1.34355e-10	-0.817801	0.000257751	-1.34355e-10	-0.795958	0.000257773	-1.34355e-10	-0.796007
127766536	chr9:127766536:G:T	6.55434e-06	-1.34355e-10	0.144482	0.000626425	-1.34355e-10	0.0920789	0.00062648	-1.34355e-10	0.0920305
127766989	chr9:127766989:G:A	4.87604e-06	-1.34355e-10	-0.151313	0.000447542	-1.34355e-10	-0.24418	0.000447583	-1.34355e-10	-0.244225
127767876	chr9:127767876:G:A	4.83682e-06	0.927065	-1.08646	0.000219036	0.0121061	-0.97082	0.000219091	0.0122092	-0.970808
127768660	chr9:127768660:T:C	2.0185e-06	-1.34355e-10	-1.03329	0.000206411	-1.34355e-10	-1.01808	0.000206432	-1.34355e-10	-1.01811
127769320	chr9:127769320:A:G	6.10819e-07	-1.05837	-1.17023	3.3614e-05	-1.61628	-1.21673	3.3619e-05	-1.61627	-1.21673
127769959	chr9:127769959:G:A	7.97335e-06	-1.34355e-10	0.340459	0.000702015	-1.34355e-10	0.206004	0.000702073	-1.34355e-10	0.205951
127770033	chr9:127770033:A:G	1.69609e-06	-1.34355e-10	-1.20732	0.000173121	-1.34355e-10	-1.19396	0.000173144	-1.34355e-10	-1.19396
127770072	chr9:127770072:G:A	3.16617e-06	0.520924	-1.10405	0.000145632	-0.414914	-0.951957	0.000145663	-0.414842	-0.951951
127770157	chr9:127770157:A:G	5.81882e-07	-1.08802	-1.18912	3.32661e-05	-1.62357	-1.21984	3.32709e-05	-1.62356	-1.21984
127770320	chr9:127770320:G:C	7.95269e-07	-0.744922	-1.2198	0.000112679	-0.409247	-1.21416	0.000112694	-0.409252	-1.21416
127770649	chr9:127770649:G:A	1.08166e-06	-1.65715	-2.62286e-10	0.000137382	-1.42519	-2.62286e-10	0.000137403	-1.42516	-2.62286e-10
127770665	chr9:127770665:TGGA:T	3.8862e-06	0.73703	-1.11524	0.000161107	-0.268628	-0.997256	0.000161143	-0.268542	-0.997249
127771082	chr9:127771082:T:C	3.49073e-06	0.649774	-1.13531	0.000153296	-0.317989	-0.997592	0.000153329	-0.317914	-0.997586
127771215	chr9:127771215:G:A	1.9024e-05	1.21005	-2.62286e-10	0.00119327	0.7365	-2.62286e-10	0.00119336	0.736443	-2.62286e-10
127771280	chr9:127771280:G:T	1.71131e-06	-1.34355e-10	-1.19839	0.000170222	-1.34355e-10	-1.21085	0.000170246	-1.34355e-10	-1.21084
127772175	chr9:127772175:A:G	6.99209e-06	1.27007	-1.06094	0.00025909	0.128835	-0.919611	0.000259152	0.128933	-0.919604
127772557	chr9:127772557:G:A	6.76372e-06	-1.34355e-10	0.175927	0.000768215	-1.34355e-10	0.296119	0.000768357	-1.34355e-10	0.296167
127773524	chr9:127773524:A:G	2.2836e-06	-1.34355e-10	-0.909893	0.000233346	-1.34355e-10	-0.895427	0.000233368	-1.34355e-10	-0.895472
127774350	chr9:127774350:G:T	1.67988e-06	-1.34355e-10	-1.21692	0.000171103	-1.34355e-10	-1.20569	0.000171126	-1.34355e-10	-1.20568
127774438	chr9:127774438:G:A	3.43979e-07	-1.60556	-1.19726	3.48954e-05	-1.625	-1.1706	3.48999e-05	-1.625	-1.1706
127774650	chr9:127774650:G:A	2.22407e-06	-1.34355e-10	-0.936309	0.000227124	-1.34355e-10	-0.922455	0.000227145	-1.34355e-10	-0.922498
127775032	chr9:127775032:G:A	5.9816e-06	-1.34355e-10	0.0530418	0.000531749	-1.34355e-10	-0.0717784	0.000531802	-1.34355e-10	-0.0718163
127776103	chr9:127776103:A:G	2.06446e-06	-1.34355e-10	-1.01078	0.000220099	-1.34355e-10	-0.953873	0.000220136	-1.34355e-10	-0.953842
127776305	chr9:127776305:G:T	4.65582e-06	0.862682	-1.06021	0.000190644	-0.179087	-0.918459	0.000190688	-0.178998	-0.918451
127776395	chr9:127776395:T:C	4.99588e-06	0.999987	-1.12702	0.000181437	-0.102591	-1.04445	0.000181471	-0.102514	-1.04448
127776499	chr9:127776499:C:T	2.2484e-06	-1.34355e-10	-0.925427	0.000229827	-1.34355e-10	-0.910624	0.000229848	-1.34355e-10	-0.910668
127776656	chr9:127776656:C:T	2.0195e-06	-1.34355e-10	-1.03279	0.000214642	-1.34355e-10	-0.978978	0.000214678	-1.34355e-10	-0.978949
127777591	chr9:127777591:A:G	5.19681e-06	1.04634	-1.13394	0.000185332	-0.0715277	-1.05428	0.000185367	-0.0714516	-1.0543
127777955	chr9:127777955:A:C	1.37714e-05	0.886951	-2.62286e-10	0.000485309	-0.163165	-2.62286e-10	0.000485419	-0.163074	-2.62286e-10
127777956	chr9:127777956:A:C	1.93379e-06	-1.34355e-10	-1.07617	0.000194329	-1.34355e-10	-1.0784	0.00019435	-1.34355e-10	-1.07843
127777999	chr9:127777999:AT:A	1.68114e-06	-1.34355e-10	-1.21618	0.000168687	-1.34355e-10	-1.2199	0.00016871	-1.34355e-10	-1.2199
127778661	chr9:127778661:G:A	1.68351e-06	-1.34355e-10	-1.21477	0.000168685	-1.34355e-10	-1.21992	0.000168708	-1.34355e-10	-1.21992
127778846	chr9:127778846:G:A	1.68429e-06	-1.34355e-10	-1.2143	0.000168696	-1.34355e-10	-1.21985	0.000168719	-1.34355e-10	-1.21985
127779005	chr9:127779005:G:A	1.79713e-06	-1.34355e-10	-1.14945	0.000188282	-1.34355e-10	-1.11001	0.000188307	-1.34355e-10	-1.11001
127779205	chr9:127779205:G:A	1.67501e-06	-1.34355e-10	-1.21983	0.000169648	-1.34355e-10	-1.21423	0.000169671	-1.34355e-10	-1.21423
127779834	chr9:127779834:T:C	7.13989e-06	1.25758	-1.02753	0.000267733	0.113987	-0.871948	0.000267798	0.114083	-0.871939
127780114	chr9:127780114:C:T	1.68076e-06	-1.34355e-10	-1.2164	0.000171953	-1.34355e-10	-1.20073	0.000171977	-1.34355e-10	-1.20072
127781024	chr9:127781024:G:A	2.78156e-06	-1.34355e-10	-0.712634	0.000249746	-1.34355e-10	-0.827506	0.000249794	-1.34355e-10	-0.827452
127781085	chr9:127781085:CTT:C	2.70849e-06	-0.739254	-2.62286e-10	0.000220068	-0.954014	-2.62286e-10	0.000220092	-0.954039	-2.62286e-10
127781159	chr9:127781159:G:A	8.17284e-06	-1.34355e-10	0.36517	0.000797163	-1.34355e-10	0.333108	0.00079724	-1.34355e-10	0.333069
127781347	chr9:127781347:C:A	1.67595e-06	-1.34355e-10	-1.21927	0.000168705	-1.34355e-10	-1.2198	0.000168728	-1.34355e-10	-1.2198
127781479	chr9:127781479:C:T	2.53217e-06	-1.34355e-10	-0.806571	0.000252931	-1.34355e-10	-0.814835	0.000252964	-1.34355e-10	-0.814841
127782082	chr9:127782082:CAG:C	6.12293e-07	-1.11793	-1.10826	4.16823e-05	-1.58267	-1.0352	4.16877e-05	-1.58268	-1.0352
127782969	chr9:127782969:G:A	1.72471e-06	-1.34355e-10	-1.19058	0.000175211	-1.34355e-10	-1.18196	0.000175234	-1.34355e-10	-1.18197
127782998	chr9:127782998:A:G	3.20801e-06	-1.34355e-10	-0.569994	0.000273455	-1.34355e-10	-0.736815	0.000273494	-1.34355e-10	-0.736809
127783232	chr9:127783232:G:A	3.13432e-06	-1.34355e-10	-0.593234	0.000267705	-1.34355e-10	-0.758067	0.000267743	-1.34355e-10	-0.75806
127783671	chr9:127783671:G:A	4.15842e-07	-1.41188	-1.20121	4.71113e-05	-1.30678	-1.18866	4.71162e-05	-1.30681	-1.18866
127783771	chr9:127783771:T:C	2.77507e-06	-1.34355e-10	-0.714969	0.000241026	-1.34355e-10	-0.863047	0.00024106	-1.34355e-10	-0.863041
127783925	chr9:127783925:C:T	1.67799e-06	-1.34355e-10	-1.21805	0.000168761	-1.34355e-10	-1.21947	0.000168784	-1.34355e-10	-1.21947
127784244	chr9:127784244:G:A	2.88578e-06	-1.34355e-10	-0.675851	0.000312988	-1.34355e-10	-0.601787	0.000313026	-1.34355e-10	-0.601802
127784322	chr9:127784322:G:C	1.74942e-06	-1.34355e-10	-1.17636	0.00018139	-1.34355e-10	-1.1473	0.000181414	-1.34355e-10	-1.1473
127786547	chr9:127786547:G:C	1.50358e-06	-1.3278	-2.62286e-10	0.000132439	-1.46183	-2.62286e-10	0.000132455	-1.46185	-2.62286e-10
127786954	chr9:127786954:G:A	1.769e-06	-1.34355e-10	-1.16523	0.000174288	-1.34355e-10	-1.18724	0.000174312	-1.34355e-10	-1.18724
127787188	chr9:127787188:C:T	6.14895e-06	0.0806351	-2.62286e-10	0.000505411	-0.122578	-2.62286e-10	0.000505465	-0.122607	-2.62286e-10
127787201	chr9:127787201:A:G	3.35669e-06	-1.34355e-10	-0.52469	0.000274082	-1.34355e-10	-0.734523	0.000274119	-1.34355e-10	-0.734525
127787276	chr9:127787276:A:ATGGGC	1.88344e-06	-1.34355e-10	-1.10255	0.000174766	-1.34355e-10	-1.1845	0.000174792	-1.34355e-10	-1.18449
127787292	chr9:127787292:G:A	4.54994e-07	-1.65435	-0.868767	4.4968e-05	-1.61485	-0.927153	4.49746e-05	-1.61486	-0.927128
127787484	chr9:127787484:C:T	4.24909e-06	-0.288941	-2.62286e-10	0.000240449	-0.865444	-2.62286e-10	0.000240497	-0.86538	-2.62286e-10
127787765	chr9:127787765:C:T	4.03676e-07	-1.46996	-1.17283	4.56493e-05	-1.37272	-1.15424	4.56542e-05	-1.37274	-1.15425
127787855	chr9:127787855:C:T	5.92873e-07	-1.05953	-1.19889	8.09949e-05	-0.751814	-1.20175	8.10063e-05	-0.751821	-1.20174
127788540	chr9:127788540:C:T	4.21064e-06	-0.298032	-2.62286e-10	0.000238728	-0.872628	-2.62286e-10	0.000238775	-0.872564	-2.62286e-10
127788827	chr9:127788827:AGT:A	1.79635e-06	-1.34355e-10	-1.14989	0.000177898	-1.34355e-10	-1.16674	0.000177921	-1.34355e-10	-1.16675
127789432	chr9:127789432:C:T	1.89012e-06	-1.34355e-10	-1.09901	0.000198718	-1.34355e-10	-1.05606	0.000198742	-1.34355e-10	-1.05608
127789718	chr9:127789718:A:G	3.01651e-06	-0.631547	-2.62286e-10	0.000222059	-0.945009	-2.62286e-10	0.000222097	-0.944974	-2.62286e-10
127790636	chr9:127790636:A:G	3.88703e-07	-1.46749	-1.21309	4.35869e-05	-1.36789	-1.2053	4.35916e-05	-1.36792	-1.2053
127790751	chr9:127790751:C:T	1.17492e-06	-1.57445	-2.62286e-10	0.000129151	-1.48697	-2.62286e-10	0.000129167	-1.48698	-2.62286e-10
127790829	chr9:127790829:T:C	4.0101e-07	-1.45924	-1.19017	4.52769e-05	-1.35824	-1.17691	4.52817e-05	-1.35827	-1.17691
127790860	chr9:127790860:C:T	4.52285e-06	-0.226504	-2.62286e-10	0.00025223	-0.817608	-2.62286e-10	0.000252281	-0.817542	-2.62286e-10
127791157	chr9:127791157:C:T	3.96514e-07	-1.45976	-1.20093	4.47037e-05	-1.35791	-1.18998	4.47085e-05	-1.35794	-1.18998
127791498	chr9:127791498:C:G	1.7457e-06	-1.34355e-10	-1.17849	0.000182808	-1.34355e-10	-1.13951	0.000182834	-1.34355e-10	-1.13951
127791569	chr9:127791569:C:G	1.68218e-06	-1.34355e-10	-1.21555	0.000168726	-1.34355e-10	-1.21968	0.000168749	-1.34355e-10	-1.21968
127791715	chr9:127791715:C:T	5.92757e-06	-1.34355e-10	0.0439676	0.000608546	-1.34355e-10	0.0631218	0.000608666	-1.34355e-10	0.0631828
127791855	chr9:127791855:T:A	5.98232e-06	-1.34355e-10	0.0531618	0.000512418	-1.34355e-10	-0.10881	0.000512479	-1.34355e-10	-0.108827
127792032	chr9:127792032:T:A	3.27509e-07	-1.63421	-1.21768	3.79025e-05	-1.49858	-1.21436	3.79075e-05	-1.49858	-1.21436
127792563	chr9:127792563:T:C	3.1293e-06	-1.34355e-10	-0.594837	0.000306317	-1.34355e-10	-0.623332	0.000306349	-1.34355e-10	-0.623361
127792876	chr9:127792876:G:T	4.93342e-06	-1.34355e-10	-0.139614	0.000427633	-1.34355e-10	-0.289686	0.000427686	-1.34355e-10	-0.289697
127793005	chr9:127793005:A:G	3.9114e-07	-1.45599	-1.21835	4.68029e-05	-1.28352	-1.21849	4.68081e-05	-1.28355	-1.21849
127793446	chr9:127793446:C:T	3.91758e-07	-1.45382	-1.21893	4.69359e-05	-1.27964	-1.21953	4.6941e-05	-1.27967	-1.21953
127793618	chr9:127793618:T:C	4.41824e-07	-1.62349	-0.929	4.06856e-05	-1.65133	-0.99075	4.06917e-05	-1.65133	-0.990731
127793911	chr9:127793911:T:A	1.68494e-06	-1.34355e-10	-1.21391	0.000171922	-1.34355e-10	-1.20091	0.000171946	-1.34355e-10	-1.20091
127793960	chr9:127793960:C:T	4.65761e-06	-0.197144	-2.62286e-10	0.000258063	-0.794749	-2.62286e-10	0.000258115	-0.794682	-2.62286e-10
127794852	chr9:127794852:C:G	2.37256e-06	-1.34355e-10	-0.871677	0.000220377	-1.34355e-10	-0.952612	0.000220403	-1.34355e-10	-0.952629
127794947	chr9:127794947:G:A	4.85706e-07	-1.6257	-0.832097	4.44636e-05	-1.6503	-0.902977	4.44704e-05	-1.65031	-0.902955
127794988	chr9:127794988:C:T	2.29916e-06	-1.34355e-10	-0.903104	0.000214216	-1.34355e-10	-0.980967	0.000214242	-1.34355e-10	-0.980982
127794995	chr9:127794995:G:A	3.22136e-06	0.653799	-1.21964	7.26018e-05	-0.844984	-1.21798	7.26089e-05	-0.845024	-1.21798
127795217	chr9:127795217:A:G	4.04786e-06	-0.337459	-2.62286e-10	0.000229515	-0.911983	-2.62286e-10	0.000229561	-0.91192	-2.62286e-10
127795325	chr9:127795325:C:G	1.82622e-06	-1.34355e-10	-1.1334	0.000190812	-1.34355e-10	-1.09666	0.000190835	-1.34355e-10	-1.09668
127795359	chr9:127795359:C:T	3.8973e-06	-1.34355e-10	-0.375361	0.000350801	-1.34355e-10	-0.487732	0.000350848	-1.34355e-10	-0.487734
127795399	chr9:127795399:A:C	4.42713e-07	-1.65042	-0.900059	4.47413e-05	-1.58455	-0.962508	4.47476e-05	-1.58456	-0.962488
127795448	chr9:127795448:A:C	1.08323e-05	-1.34355e-10	0.646884	0.000894955	-1.34355e-10	0.448823	0.00089506	-1.34355e-10	0.448804
127795459	chr9:127795459:G:A	4.18571e-07	-1.39866	-1.20789	4.72007e-05	-1.29471	-1.19883	4.72056e-05	-1.29474	-1.19883
127795507	chr9:127795507:T:C	3.54217e-06	-1.34355e-10	-0.470906	0.000363231	-1.34355e-10	-0.452911	0.000363295	-1.34355e-10	-0.452871
127795508	chr9:127795508:G:A	3.58747e-06	-1.34355e-10	-0.458199	0.000367938	-1.34355e-10	-0.440036	0.000368003	-1.34355e-10	-0.439995
127795513	chr9:127795513:T:G	3.87583e-06	-1.34355e-10	-0.380886	0.000398276	-1.34355e-10	-0.360805	0.000398347	-1.34355e-10	-0.360762
127795519	chr9:127795519:G:A	3.56499e-06	-1.34355e-10	-0.464484	0.000365571	-1.34355e-10	-0.446489	0.000365636	-1.34355e-10	-0.446448
127795605	chr9:127795605:A:G	1.70618e-06	-1.34355e-10	-1.20139	0.000180058	-1.34355e-10	-1.15467	0.000180084	-1.34355e-10	-1.15466
127795609	chr9:127795609:A:G	2.95587e-05	2.48964	-0.838908	0.000748813	1.19502	-0.924484	0.000749014	1.19518	-0.924504
127796085	chr9:127796085:A:C	2.24722e-06	-1.34355e-10	-0.925954	0.000204492	-1.34355e-10	-1.02742	0.000204515	-1.34355e-10	-1.02745
127796232	chr9:127796232:G:A	4.77249e-06	-1.34355e-10	-0.172779	0.000415598	-1.34355e-10	-0.318231	0.00041565	-1.34355e-10	-0.318244
127796396	chr9:127796396:C:T	4.12211e-07	-1.43661	-1.18526	4.65065e-05	-1.33915	-1.1692	4.65115e-05	-1.33918	-1.16921
127796495	chr9:127796495:AG:A	2.18487e-06	-1.34355e-10	-0.954091	0.00020545	-1.34355e-10	-1.02275	0.000205475	-1.34355e-10	-1.02276
127797006	chr9:127797006:C:T	3.8336e-07	-1.62836	-1.06606	4.05118e-05	-1.53869	-1.10766	4.05171e-05	-1.53871	-1.10765
127797008	chr9:127797008:T:G	4.72173e-06	-1.34355e-10	-0.183471	0.000412096	-1.34355e-10	-0.326695	0.000412147	-1.34355e-10	-0.326706
127797265	chr9:127797265:G:C	1.69942e-06	-1.34355e-10	-1.20536	0.000169391	-1.34355e-10	-1.21574	0.000169415	-1.34355e-10	-1.21574
127797486	chr9:127797486:A:G	1.79104e-06	-1.34355e-10	-1.15285	0.000177447	-1.34355e-10	-1.16928	0.00017747	-1.34355e-10	-1.16929
127797491	chr9:127797491:G:A	1.70254e-06	-1.34355e-10	-1.20352	0.00017912	-1.34355e-10	-1.1599	0.000179146	-1.34355e-10	-1.15989
127797741	chr9:127797741:C:T	5.00958e-06	-0.124295	-2.62286e-10	0.000274414	-0.733311	-2.62286e-10	0.000274471	-0.733241	-2.62286e-10
127798090	chr9:127798090:G:A	5.36613e-06	-1.34355e-10	-0.055539	0.000550539	-1.34355e-10	-0.037052	0.000550646	-1.34355e-10	-0.0369941
127798788	chr9:127798788:C:T	1.31972e-06	-0.441181	-1.01704	4.75395e-05	-1.3934	-1.09299	4.75478e-05	-1.39337	-1.09298
127798817	chr9:127798817:C:G	2.31778e-06	-1.34355e-10	-0.895034	0.000216295	-1.34355e-10	-0.971306	0.000216321	-1.34355e-10	-0.971322
127798837	chr9:127798837:A:G	6.75101e-05	3.44567	-0.969036	0.0014771	1.98758	-1.0377	0.00147754	1.98776	-1.03771
127799206	chr9:127799206:C:T	2.28973e-06	-1.34355e-10	-0.90721	0.000213999	-1.34355e-10	-0.981979	0.000214025	-1.34355e-10	-0.981994
127799246	chr9:127799246:C:CA	1.80413e-06	-1.34355e-10	-1.14557	0.000180817	-1.34355e-10	-1.15046	0.000180842	-1.34355e-10	-1.15046
127799325	chr9:127799325:C:T	2.24099e-06	-1.34355e-10	-0.928729	0.000210042	-1.34355e-10	-1.00064	0.000210067	-1.34355e-10	-1.00066
127799409	chr9:127799409:T:C	3.96165e-07	-1.44252	-1.21905	4.74507e-05	-1.26908	-1.21918	4.74559e-05	-1.26911	-1.21918
127800185	chr9:127800185:G:A	3.92649e-07	-1.4651	-1.20539	4.40745e-05	-1.36747	-1.19459	4.40794e-05	-1.3675	-1.1946
127800357	chr9:127800357:C:T	3.82239e-07	-1.50149	-1.19586	4.66437e-05	-1.31935	-1.18606	4.66493e-05	-1.31935	-1.18608
127800446	chr9:127800446:C:T	4.40755e-07	-1.62938	-0.925531	4.09118e-05	-1.64855	-0.987977	4.09179e-05	-1.64856	-0.987959
127800572	chr9:127800572:G:A	4.85733e-06	-0.155158	-2.62286e-10	0.00026788	-0.757411	-2.62286e-10	0.000267935	-0.757342	-2.62286e-10
127800935	chr9:127800935:G:C	4.9856e-06	-0.129092	-2.62286e-10	0.000273364	-0.737145	-2.62286e-10	0.000273421	-0.737075	-2.62286e-10
127801040	chr9:127801040:C:T	3.85555e-07	-1.48418	-1.20454	4.31768e-05	-1.38868	-1.19396	4.31816e-05	-1.38871	-1.19397
127801334	chr9:127801334:A:T	2.31557e-06	-1.34355e-10	-0.895992	0.000216134	-1.34355e-10	-0.972052	0.00021616	-1.34355e-10	-0.972068
127801683	chr9:127801683:C:T	1.69918e-06	-1.34355e-10	-1.2055	0.000174072	-1.34355e-10	-1.18848	0.000174095	-1.34355e-10	-1.18849
127801829	chr9:127801829:C:T	1.69743e-06	-1.34355e-10	-1.20653	0.000175738	-1.34355e-10	-1.17895	0.000175761	-1.34355e-10	-1.17896
127801960	chr9:127801960:G:A	1.82188e-06	-1.34355e-10	-1.13578	0.000190202	-1.34355e-10	-1.09987	0.000190225	-1.34355e-10	-1.09988
127802214	chr9:127802214:A:G	1.79748e-06	-1.34355e-10	-1.14926	0.000187143	-1.34355e-10	-1.11608	0.000187166	-1.34355e-10	-1.11609
127802304	chr9:127802304:C:T	4.48579e-06	-0.234732	-2.62286e-10	0.000251787	-0.819366	-2.62286e-10	0.000251838	-0.819299	-2.62286e-10
127802471	chr9:127802471:G:A	2.39526e-06	-1.34355e-10	-0.862155	0.00024549	-1.34355e-10	-0.844693	0.00024553	-1.34355e-10	-0.844667
127803598	chr9:127803598:C:T	4.12061e-07	-1.4306	-1.19163	3.69634e-05	-1.54437	-1.19365	3.69689e-05	-1.54436	-1.19365
127803906	chr9:127803906:G:A	5.42713e-07	-1.3423	-1.00452	3.85861e-05	-1.62322	-1.07184	3.85926e-05	-1.6232	-1.07183
127803968	chr9:127803968:G:A	3.00406e-06	-1.34355e-10	-0.63568	0.000295639	-1.34355e-10	-0.65881	0.000295671	-1.34355e-10	-0.658838
127804260	chr9:127804260:A:G	0.00102351	5.70626	-0.510912	0.015674	3.97394	-0.662132	0.0156794	3.97417	-0.662155
127805108	chr9:127805108:C:T	3.37188e-06	-1.34355e-10	-0.520175	0.00029693	-1.34355e-10	-0.654454	0.000296965	-1.34355e-10	-0.654474
127805328	chr9:127805328:G:A	1.09427e-05	0.657024	-2.62286e-10	0.000550436	-0.0372407	-2.62286e-10	0.000550566	-0.0371401	-2.62286e-10
127805377	chr9:127805377:A:T	3.60261e-06	-1.34355e-10	-0.453987	0.000404896	-1.34355e-10	-0.344319	0.000404967	-1.34355e-10	-0.34428
127805579	chr9:127805579:C:T	2.86804e-06	-1.34355e-10	-0.682017	0.000282674	-1.34355e-10	-0.703658	0.000282704	-1.34355e-10	-0.703685
127805658	chr9:127805658:A:G	1.14648e-06	-1.59895	-2.62286e-10	0.000134502	-1.44637	-2.62286e-10	0.000134523	-1.44635	-2.62286e-10
127805823	chr9:127805823:A:C	3.53193e-06	-1.34355e-10	-0.473802	0.000309574	-1.34355e-10	-0.612752	0.00030961	-1.34355e-10	-0.612773
127805881	chr9:127805881:C:T	1.67554e-06	-1.34355e-10	-1.21951	0.000169831	-1.34355e-10	-1.21315	0.000169854	-1.34355e-10	-1.21315
127806135	chr9:127806135:G:A	1.57903e-05	-1.34355e-10	1.02375	0.00157186	-1.34355e-10	1.01206	0.00157206	-1.34355e-10	1.01206
127806403	chr9:127806403:G:A	1.8898e-05	-1.34355e-10	1.20341	0.0018808	-1.34355e-10	1.1915	0.00188104	-1.34355e-10	1.19149
127806407	chr9:127806407:G:A	3.97973e-06	-1.34355e-10	-0.354433	0.000347487	-1.34355e-10	-0.497223	0.000347526	-1.34355e-10	-0.497248
127806420	chr9:127806420:C:T	1.68081e-06	-1.34355e-10	-1.21637	0.000174077	-1.34355e-10	-1.18845	0.000174102	-1.34355e-10	-1.18845
127806454	chr9:127806454:C:T	1.09416e-05	0.656927	-2.62286e-10	0.000550378	-0.0373461	-2.62286e-10	0.000550508	-0.0372455	-2.62286e-10
127807533	chr9:127807533:C:T	1.6826e-06	-1.34355e-10	-1.21531	0.000174561	-1.34355e-10	-1.18567	0.000174586	-1.34355e-10	-1.18567
127808024	chr9:127808024:C:T	3.63744e-06	-1.34355e-10	-0.444367	0.000318252	-1.34355e-10	-0.585106	0.000318289	-1.34355e-10	-0.585126
127808771	chr9:127808771:G:A	3.27303e-06	-1.34355e-10	-0.549931	0.000321296	-1.34355e-10	-0.575587	0.00032133	-1.34355e-10	-0.575617
127809076	chr9:127809076:T:C	1.22595e-05	-1.34355e-10	0.770657	0.00118202	-1.34355e-10	0.727027	0.00118216	-1.34355e-10	0.72701
127809078	chr9:127809078:TTCTC:T	1.19872e-05	-1.34355e-10	0.748195	0.00115603	-1.34355e-10	0.704793	0.00115617	-1.34355e-10	0.704777
127809212	chr9:127809212:GCTGTCA:G	2.50222e-05	1.48412	-2.62286e-10	0.00106687	0.624533	-2.62286e-10	0.00106714	0.624651	-2.62286e-10
127809767	chr9:127809767:G:A	1.15955e-05	0.714971	-2.62286e-10	0.000578513	0.0125112	-2.62286e-10	0.000578651	0.0126131	-2.62286e-10
127810178	chr9:127810178:G:T	1.6749e-06	-1.34355e-10	-1.21989	0.000170843	-1.34355e-10	-1.20721	0.000170867	-1.34355e-10	-1.2072
127811069	chr9:127811069:G:C	2.07765e-06	-1.34355e-10	-1.00441	0.000202625	-1.34355e-10	-1.03659	0.000202654	-1.34355e-10	-1.03659
127811070	chr9:127811070:G:T	2.07765e-06	-1.34355e-10	-1.00441	0.000202625	-1.34355e-10	-1.03659	0.000202654	-1.34355e-10	-1.03659
127811132	chr9:127811132:T:C	4.77647e-06	-1.34355e-10	-0.171943	0.000492689	-1.34355e-10	-0.148073	0.00049278	-1.34355e-10	-0.148024
127811617	chr9:127811617:C:T	2.16656e-06	0.257236	-1.21974	7.34887e-05	-0.831089	-1.21973	7.34965e-05	-0.831118	-1.21973
127812858	chr9:127812858:A:C	1.70691e-06	-1.34355e-10	-1.20096	0.000170377	-1.34355e-10	-1.20994	0.0001704	-1.34355e-10	-1.20994
127813080	chr9:127813080:A:T	1.75532e-06	-1.34355e-10	-1.173	0.000170886	-1.34355e-10	-1.20695	0.000170909	-1.34355e-10	-1.20696
127813796	chr9:127813796:T:C	5.9296e-07	-1.64303	-0.615242	5.91186e-05	-1.5754	-0.693004	5.91256e-05	-1.57542	-0.693005
127813822	chr9:127813822:C:T	1.72556e-06	-1.34355e-10	-1.1901	0.000177054	-1.34355e-10	-1.1715	0.000177079	-1.34355e-10	-1.17149
127814045	chr9:127814045:CTT:C	3.46748e-06	-1.34355e-10	-0.492219	0.000303212	-1.34355e-10	-0.633518	0.000303249	-1.34355e-10	-0.633532
127814197	chr9:127814197:G:A	2.37037e-06	-1.34355e-10	-0.872601	0.000247761	-1.34355e-10	-0.835488	0.000247795	-1.34355e-10	-0.835486
127814233	chr9:127814233:A:C	1.71751e-06	-1.34355e-10	-1.19477	0.000176736	-1.34355e-10	-1.17329	0.00017676	-1.34355e-10	-1.17329
127814315	chr9:127814315:T:C	1.71039e-06	-1.34355e-10	-1.19893	0.000173805	-1.34355e-10	-1.19002	0.000173829	-1.34355e-10	-1.19001
127814331	chr9:127814331:G:A	1.73744e-06	-1.34355e-10	-1.18323	0.000171436	-1.34355e-10	-1.20374	0.00017146	-1.34355e-10	-1.20374
127814497	chr9:127814497:A:G	4.2603e-07	-1.43271	-1.15618	4.66523e-05	-1.34582	-1.15941	4.66567e-05	-1.34585	-1.15942
127814853	chr9:127814853:T:C	2.32852e-06	-1.34355e-10	-0.890415	0.000235994	-1.34355e-10	-0.884145	0.000236031	-1.34355e-10	-0.884125
127814876	chr9:127814876:G:A	1.70816e-06	-1.34355e-10	-1.20023	0.000170448	-1.34355e-10	-1.20952	0.000170471	-1.34355e-10	-1.20952
127816001	chr9:127816001:A:G	1.75656e-06	-1.34355e-10	-1.17229	0.000172816	-1.34355e-10	-1.19572	0.00017284	-1.34355e-10	-1.19572
127816188	chr9:127816188:C:T	1.70924e-06	-1.34355e-10	-1.1996	0.000169711	-1.34355e-10	-1.21385	0.000169734	-1.34355e-10	-1.21385
127816539	chr9:127816539:A:G	1.6799e-06	-1.34355e-10	-1.21691	0.000173821	-1.34355e-10	-1.18992	0.000173846	-1.34355e-10	-1.18992
127816543	chr9:127816543:G:A	1.68615e-06	-1.34355e-10	-1.2132	0.000168801	-1.34355e-10	-1.21923	0.000168824	-1.34355e-10	-1.21923
127816918	chr9:127816918:C:T	1.70691e-06	-1.34355e-10	-1.20096	0.000170377	-1.34355e-10	-1.20994	0.0001704	-1.34355e-10	-1.20994
127816921	chr9:127816921:C:G	1.67794e-06	-1.34355e-10	-1.21808	0.000169578	-1.34355e-10	-1.21464	0.000169602	-1.34355e-10	-1.21464
127817320	chr9:127817320:C:T	4.01179e-07	-1.46674	-1.18225	4.64379e-05	-1.37317	-1.13666	4.64424e-05	-1.37321	-1.13666
127817360	chr9:127817360:C:G	3.17593e-06	-1.34355e-10	-0.580045	0.000300306	-1.34355e-10	-0.643149	0.000300344	-1.34355e-10	-0.643159
127817625	chr9:127817625:A:G	1.7288e-06	-1.34355e-10	-1.18822	0.000169531	-1.34355e-10	-1.21492	0.000169554	-1.34355e-10	-1.21492
127817803	chr9:127817803:T:C	3.92401e-06	-0.368531	-2.62286e-10	0.000346796	-0.499214	-2.62286e-10	0.000346842	-0.499218	-2.62286e-10
127817814	chr9:127817814:T:C	4.94292e-07	-1.61443	-0.825847	5.43312e-05	-1.4678	-0.885053	5.43366e-05	-1.46784	-0.885054
127817996	chr9:127817996:C:A	1.67953e-06	-1.34355e-10	-1.21713	0.00017368	-1.34355e-10	-1.19073	0.000173705	-1.34355e-10	-1.19073
127819021	chr9:127819021:T:G	1.0885e-06	-1.65085	-2.62286e-10	0.00011745	-1.58194	-2.62286e-10	0.000117465	-1.58195	-2.62286e-10
127819444	chr9:127819444:A:G	9.37254e-07	-1.20731	-0.593134	5.36406e-05	-1.64233	-0.723312	5.36486e-05	-1.64232	-0.723307
127819528	chr9:127819528:T:C	1.67552e-06	-1.34355e-10	-1.21952	0.000169812	-1.34355e-10	-1.21326	0.000169836	-1.34355e-10	-1.21325
127820506	chr9:127820506:T:G	1.83416e-06	0.0884412	-1.2175	6.55738e-05	-0.945403	-1.21937	6.55808e-05	-0.945432	-1.21937
127820739	chr9:127820739:A:G	5.25061e-07	-1.60606	-0.773832	4.99382e-05	-1.50932	-0.927843	4.99426e-05	-1.50934	-0.927871
127820754	chr9:127820754:G:A	3.13202e-06	-1.34355e-10	-0.593966	0.000306989	-1.34355e-10	-0.621138	0.000307022	-1.34355e-10	-0.621166
127820895	chr9:127820895:A:G	8.69621e-07	-0.668625	-1.20672	4.02947e-05	-1.49755	-1.15418	4.03008e-05	-1.49752	-1.15419
127821146	chr9:127821146:C:CA	3.25312e-06	-1.34355e-10	-0.556032	0.000369313	-1.34355e-10	-0.436306	0.000369373	-1.34355e-10	-0.43628
127821174	chr9:127821174:G:A	1.67495e-06	-1.34355e-10	-1.21986	0.000170616	-1.34355e-10	-1.20853	0.000170641	-1.34355e-10	-1.20853
127821751	chr9:127821751:T:C	1.67485e-06	-1.34355e-10	-1.21992	0.000170888	-1.34355e-10	-1.20694	0.000170912	-1.34355e-10	-1.20694
127821922	chr9:127821922:C:T	1.15723e-06	-1.58962	-2.62286e-10	0.000128855	-1.48926	-2.62286e-10	0.000128875	-1.48924	-2.62286e-10
127821974	chr9:127821974:C:T	1.11842e-06	-1.62373	-2.62286e-10	0.000117704	-1.57978	-2.62286e-10	0.000117718	-1.57979	-2.62286e-10
127822418	chr9:127822418:A:G	4.29788e-06	-1.34355e-10	-0.277524	0.000494681	-1.34355e-10	-0.144038	0.000494672	-1.34355e-10	-0.144193
127822557	chr9:127822557:A:G	1.69529e-06	-1.34355e-10	-1.20779	0.000177772	-1.34355e-10	-1.16745	0.000177798	-1.34355e-10	-1.16744
127822640	chr9:127822640:T:C	3.0678e-06	-0.555952	-0.058733	0.000285233	-0.559543	-0.135101	0.000285266	-0.559583	-0.135083
127822713	chr9:127822713:T:C	1.79683e-06	-1.34355e-10	-1.14962	0.000182637	-1.34355e-10	-1.14045	0.000182664	-1.34355e-10	-1.14044
127822752	chr9:127822752:T:C	5.78444e-07	-1.58223	-0.70083	5.59369e-05	-1.45468	-0.869051	5.59416e-05	-1.4547	-0.86908
127824378	chr9:127824378:G:A	5.42402e-07	-1.16246	-1.18494	4.13937e-05	-1.49581	-1.12901	4.14005e-05	-1.49579	-1.129
127824409	chr9:127824409:G:A	5.48249e-06	1.18138	-1.21547	9.9986e-05	-0.523035	-1.21989	9.99953e-05	-0.523079	-1.21989
127825812	chr9:127825812:C:T	1.2694e-06	-1.4971	-2.62286e-10	0.000148455	-1.34767	-2.62286e-10	0.000148478	-1.34765	-2.62286e-10
127825890	chr9:127825890:C:T	1.68751e-06	-1.34355e-10	-1.21239	0.000168784	-1.34355e-10	-1.21933	0.000168807	-1.34355e-10	-1.21933
127826275	chr9:127826275:G:A	1.77763e-06	-1.34355e-10	-1.16037	0.000180273	-1.34355e-10	-1.15348	0.000180298	-1.34355e-10	-1.15347
127827031	chr9:127827031:G:C	2.74642e-06	-1.34355e-10	-0.725349	0.000309775	-1.34355e-10	-0.612106	0.000309824	-1.34355e-10	-0.612082
127827556	chr9:127827556:G:C	1.09251e-06	-1.64717	-2.62286e-10	0.00010949	-1.65212	-2.62286e-10	0.000109505	-1.65212	-2.62286e-10
127827574	chr9:127827574:C:T	4.76515e-07	-1.40899	-1.06792	5.64835e-05	-1.27525	-1.03875	5.6489e-05	-1.27529	-1.03875
127827660	chr9:127827660:A:G	1.69274e-06	-1.34355e-10	-1.2093	0.000175469	-1.34355e-10	-1.18049	0.000175495	-1.34355e-10	-1.18048
127827861	chr9:127827861:T:C	1.23126e-06	-1.52761	-2.62286e-10	0.000137568	-1.42383	-2.62286e-10	0.00013759	-1.42381	-2.62286e-10
127828070	chr9:127828070:A:G	4.53481e-05	2.07872	-2.62286e-10	0.00275334	1.57262	-2.62286e-10	0.00275355	1.57256	-2.62286e-10
127828553	chr9:127828553:G:A	2.45765e-06	-0.553985	-0.282455	0.000231518	-0.55224	-0.351054	0.000231544	-0.552279	-0.351039
127829666	chr9:127829666:G:A	1.70138e-06	-1.34355e-10	-1.20421	0.000177692	-1.34355e-10	-1.1679	0.000177718	-1.34355e-10	-1.16789
127830437	chr9:127830437:G:T	1.07646e-06	-0.699537	-0.962435	0.000106746	-0.696841	-0.980658	0.000106757	-0.696878	-0.98065
127830713	chr9:127830713:A:G	1.67485e-06	-1.34355e-10	-1.21992	0.000169226	-1.34355e-10	-1.21671	0.000169249	-1.34355e-10	-1.21671
127831432	chr9:127831432:A:G	8.93299e-07	-0.79671	-1.05177	0.000101992	-0.671398	-1.05166	0.000102004	-0.671426	-1.05165
127831489	chr9:127831489:T:G	9.22264e-07	-0.791275	-1.02529	0.000105638	-0.663027	-1.02491	0.00010565	-0.663056	-1.0249
127831660	chr9:127831660:C:T	2.55733e-06	-1.34355e-10	-0.796682	0.000252201	-1.34355e-10	-0.817726	0.000252229	-1.34355e-10	-0.817749
127831718	chr9:127831718:G:T	1.38989e-06	-0.461212	-0.94521	0.000137452	-0.460594	-0.964078	0.000137467	-0.460635	-0.96407
127831785	chr9:127831785:G:A	1.17991e-06	-0.583505	-0.986699	0.000116918	-0.582458	-1.00402	0.000116931	-0.582498	-1.00401
127832583	chr9:127832583:C:G	4.82012e-06	1.04582	-1.20867	0.00020105	0.157476	-1.20187	0.000201094	0.157555	-1.20187
127832837	chr9:127832837:A:G	2.90805e-06	0.548387	-1.21655	0.000130072	-0.261019	-1.21885	0.000130098	-0.260951	-1.21885
127832972	chr9:127832972:G:T	4.71939e-07	-1.31687	-1.16968	5.4516e-05	-1.23134	-1.11812	5.45213e-05	-1.23137	-1.11812
127833819	chr9:127833819:C:T	1.62202e-05	-1.34355e-10	1.05061	0.00138919	-1.34355e-10	0.888523	0.00138937	-1.34355e-10	0.88852
127834141	chr9:127834141:C:T	2.44779e-06	-1.34355e-10	-0.840462	0.000220128	-1.34355e-10	-0.95374	0.000220157	-1.34355e-10	-0.953746
127834173	chr9:127834173:A:G	8.89857e-07	-0.6445	-1.20784	9.06356e-05	-0.636085	-1.20502	9.06446e-05	-0.636122	-1.20502
127834387	chr9:127834387:G:A	8.07193e-07	-0.935146	-1.01469	0.000107917	-0.659779	-1.00681	0.000107925	-0.659859	-1.00679
127834895	chr9:127834895:A:G	5.54671e-05	-1.34355e-10	2.28014	0.00629813	-1.34355e-10	2.40006	0.00629957	-1.34355e-10	2.40015
127834944	chr9:127834944:T:C	7.6976e-07	-1.5694	-0.427926	7.62489e-05	-1.64575	-0.368198	7.62583e-05	-1.64576	-0.368204
127835934	chr9:127835934:T:A	2.6529e-06	-1.34355e-10	-0.759991	0.000255326	-1.34355e-10	-0.805409	0.000255356	-1.34355e-10	-0.805429
127836021	chr9:127836021:A:G	1.97503e-06	-1.34355e-10	-1.05506	0.000193532	-1.34355e-10	-1.08251	0.000193556	-1.34355e-10	-1.08252
127836267	chr9:127836267:C:T	2.20806e-06	-1.34355e-10	-0.943532	0.000217629	-1.34355e-10	-0.965157	0.000217658	-1.34355e-10	-0.965164
127836645	chr9:127836645:G:A	4.4172e-07	-1.34091	-1.21181	5.15027e-05	-1.21828	-1.18803	5.15093e-05	-1.21829	-1.18803
127837401	chr9:127837401:T:G	2.89568e-05	-1.34355e-10	1.63016	0.00325283	-1.34355e-10	1.73933	0.00325356	-1.34355e-10	1.73942
127837679	chr9:127837679:C:T	1.54132e-06	-0.194775	-1.10823	0.000115437	-0.531289	-1.06794	0.000115458	-0.531232	-1.06795
127838042	chr9:127838042:G:A	2.75973e-06	-1.34355e-10	-0.720514	0.000268902	-1.34355e-10	-0.753605	0.000268939	-1.34355e-10	-0.753604
127838183	chr9:127838183:A:G	2.73731e-06	-1.34355e-10	-0.728672	0.000266779	-1.34355e-10	-0.761531	0.000266815	-1.34355e-10	-0.76153
127838998	chr9:127838998:C:T	1.01813e-05	-0.0926899	0.677596	0.00123972	-0.0799706	0.85466	0.00123981	-0.0800322	0.854662
127839205	chr9:127839205:C:T	1.67522e-06	-1.34355e-10	-1.2197	0.000168927	-1.34355e-10	-1.21848	0.00016895	-1.34355e-10	-1.21848
127839297	chr9:127839297:C:T	3.25198e-07	-1.63914	-1.21983	3.69065e-05	-1.52494	-1.21463	3.69115e-05	-1.52493	-1.21463
127839317	chr9:127839317:A:G	4.43576e-06	-0.245948	-2.62286e-10	0.000340228	-0.518333	-2.62286e-10	0.00034026	-0.518378	-2.62286e-10
127839326	chr9:127839326:A:G	1.79089e-06	-1.34355e-10	-1.15293	0.000179374	-1.34355e-10	-1.15848	0.000179397	-1.34355e-10	-1.15848
127839462	chr9:127839462:G:A	2.85566e-05	-1.34355e-10	1.61624	0.00296778	-1.34355e-10	1.64762	0.00296822	-1.34355e-10	1.64763
127839951	chr9:127839951:G:A	3.65951e-07	-1.5244	-1.2165	4.46169e-05	-1.32999	-1.21985	4.4623e-05	-1.32999	-1.21985
127840017	chr9:127840017:G:A	1.75308e-06	-1.34355e-10	-1.17427	0.000174812	-1.34355e-10	-1.18424	0.000174835	-1.34355e-10	-1.18424
127840129	chr9:127840129:G:A	3.68148e-07	-1.61602	-1.11889	4.08615e-05	-1.55563	-1.08214	4.08669e-05	-1.55564	-1.08213
127840504	chr9:127840504:A:C	1.09424e-06	-1.64559	-2.62286e-10	0.000116521	-1.58988	-2.62286e-10	0.000116538	-1.58987	-2.62286e-10
127840872	chr9:127840872:A:C	1.69675e-06	-1.20693	-2.62286e-10	0.00012793	-1.49647	-2.62286e-10	0.000127945	-1.49648	-2.62286e-10
127841174	chr9:127841174:C:T	1.81089e-06	-1.34355e-10	-1.14183	0.000180986	-1.34355e-10	-1.14953	0.00018101	-1.34355e-10	-1.14953
127841367	chr9:127841367:C:A	2.19766e-06	-1.34355e-10	-0.948252	0.000236596	-1.34355e-10	-0.881596	0.000236609	-1.34355e-10	-0.88168
127841655	chr9:127841655:G:A	1.86433e-06	-1.11274	-2.62286e-10	0.000162348	-1.25821	-2.62286e-10	0.000162368	-1.25822	-2.62286e-10
127841861	chr9:127841861:G:A	1.85088e-06	-1.34355e-10	-1.11998	0.000195261	-1.34355e-10	-1.07361	0.00019529	-1.34355e-10	-1.0736
127841873	chr9:127841873:G:A	1.68076e-06	-1.34355e-10	-1.2164	0.00017082	-1.34355e-10	-1.20734	0.000170844	-1.34355e-10	-1.20734
127842025	chr9:127842025:C:T	1.70915e-06	-1.34355e-10	-1.19965	0.000174384	-1.34355e-10	-1.18669	0.000174409	-1.34355e-10	-1.18668
127842285	chr9:127842285:G:A	1.03866e-05	-1.34355e-10	0.604872	0.00115593	-1.34355e-10	0.704714	0.00115618	-1.34355e-10	0.70479
127842371	chr9:127842371:G:A	1.67886e-06	-1.34355e-10	-1.21753	0.000168716	-1.34355e-10	-1.21973	0.000168739	-1.34355e-10	-1.21974
127842427	chr9:127842427:T:A	4.69693e-06	-1.34355e-10	-0.188737	0.000449154	-1.34355e-10	-0.240584	0.000449202	-1.34355e-10	-0.240615
127842553	chr9:127842553:T:G	1.67884e-06	-1.34355e-10	-1.21754	0.000168826	-1.34355e-10	-1.21908	0.000168849	-1.34355e-10	-1.21908
127843069	chr9:127843069:C:A	2.25726e-06	-1.03737	0.115882	0.000263377	-0.784343	0.00997972	0.000263408	-0.784349	0.00996707
127843106	chr9:127843106:C:T	1.52834e-06	-0.300483	-1.01098	0.000224328	0.057484	-0.992327	0.000224358	0.0574708	-0.992313
127843460	chr9:127843460:A:G	8.36978e-07	-0.740758	-1.17285	6.75351e-05	-0.942146	-1.19316	6.75439e-05	-0.942151	-1.19316
127843501	chr9:127843501:T:C	1.80583e-06	-1.34355e-10	-1.14462	0.000189107	-1.34355e-10	-1.10564	0.000189134	-1.34355e-10	-1.10563
127843998	chr9:127843998:T:C	1.8963e-06	-1.34355e-10	-1.09574	0.000195074	-1.34355e-10	-1.07457	0.000195101	-1.34355e-10	-1.07457
127844409	chr9:127844409:G:A	1.70162e-06	-1.34355e-10	-1.20406	0.000170458	-1.34355e-10	-1.20946	0.000170481	-1.34355e-10	-1.20946
127844469	chr9:127844469:G:A	2.44087e-06	-1.34355e-10	-0.843292	0.00025082	-1.34355e-10	-0.823214	0.000250857	-1.34355e-10	-0.823203
127844718	chr9:127844718:C:T	2.27802e-06	-1.10581	0.193469	0.000326166	-0.88031	0.319767	0.00032621	-0.880293	0.319748
127845080	chr9:127845080:G:A	3.56026e-06	0.737077	-1.20289	0.000265217	0.437151	-1.20455	0.000265249	0.437134	-1.20455
127845239	chr9:127845239:T:G	3.26523e-07	-1.65497	-1.19993	3.66521e-05	-1.58992	-1.15656	3.66569e-05	-1.58992	-1.15656
127845359	chr9:127845359:C:T	6.93791e-05	-1.34355e-10	2.50394	0.00750979	-1.34355e-10	2.57601	0.00751106	-1.34355e-10	2.57604
127845433	chr9:127845433:T:C	3.41923e-06	0.294811	-0.80104	0.000448147	0.530216	-0.773045	0.00044821	0.530203	-0.773028
127845832	chr9:127845832:A:G	1.75615e-06	-1.34355e-10	-1.17252	0.000177504	-1.34355e-10	-1.16896	0.000177529	-1.34355e-10	-1.16895
127845853	chr9:127845853:T:G	1.80787e-06	-0.16706	-0.976439	0.000285363	0.204674	-0.898862	0.000285397	0.204658	-0.898864
127846017	chr9:127846017:T:G	3.53538e-07	-1.61334	-1.16207	3.92707e-05	-1.49975	-1.17772	3.92759e-05	-1.49975	-1.17772
127846073	chr9:127846073:T:G	1.78187e-06	-1.34355e-10	-1.15798	0.000177027	-1.34355e-10	-1.17165	0.000177051	-1.34355e-10	-1.17165
127846160	chr9:127846160:C:A	1.17299e-05	-1.34355e-10	0.726494	0.001307	-1.34355e-10	0.827535	0.00130728	-1.34355e-10	0.827614
127846667	chr9:127846667:G:A	8.2062e-07	-1.65018	-0.283164	7.7149e-05	-1.6524	-0.349817	7.71579e-05	-1.65239	-0.349838
127846818	chr9:127846818:G:A	3.48022e-06	-1.34355e-10	-0.488551	0.000344661	-1.34355e-10	-0.505388	0.000344706	-1.34355e-10	-0.505395
127847237	chr9:127847237:T:C	5.05868e-06	-1.34355e-10	-0.114541	0.000492463	-1.34355e-10	-0.148531	0.000492523	-1.34355e-10	-0.148546
127847278	chr9:127847278:C:T	1.76743e-06	-1.34355e-10	-1.16612	0.000174507	-1.34355e-10	-1.18599	0.000174531	-1.34355e-10	-1.18598
127847450	chr9:127847450:C:T	6.78501e-06	-1.34355e-10	0.17907	0.00074424	-1.34355e-10	0.264413	0.000744392	-1.34355e-10	0.264481
127847469	chr9:127847469:C:T	8.17408e-07	-0.732139	-1.20512	0.000120222	-0.358154	-1.20046	0.000120238	-0.358156	-1.20046
127847736	chr9:127847736:C:T	4.06052e-07	-1.44127	-1.19565	5.05304e-05	-1.21791	-1.20746	5.05379e-05	-1.2179	-1.20746
127848116	chr9:127848116:C:T	1.67741e-06	-1.34355e-10	-1.2184	0.000168742	-1.34355e-10	-1.21958	0.000168765	-1.34355e-10	-1.21958
127848166	chr9:127848166:T:C	1.83219e-06	-1.34355e-10	-1.13013	0.000183423	-1.34355e-10	-1.13615	0.000183447	-1.34355e-10	-1.13616
127848262	chr9:127848262:A:G	1.98504e-06	-1.34355e-10	-1.05001	0.000198047	-1.34355e-10	-1.05945	0.000198072	-1.34355e-10	-1.05945
127848329	chr9:127848329:T:G	1.91883e-06	-1.34355e-10	-1.08393	0.000191742	-1.34355e-10	-1.0918	0.000191766	-1.34355e-10	-1.09181
127848446	chr9:127848446:C:G	4.33386e-07	-1.5611	-1.01067	4.40793e-05	-1.5656	-0.996364	4.40846e-05	-1.56561	-0.996364
127848507	chr9:127848507:T:C	2.01237e-06	-1.34355e-10	-1.03633	0.000200701	-1.34355e-10	-1.04613	0.000200727	-1.34355e-10	-1.04614
127848590	chr9:127848590:A:G	3.81207e-06	-1.34355e-10	-0.397473	0.00042654	-1.34355e-10	-0.292246	0.000426605	-1.34355e-10	-0.292228
127848817	chr9:127848817:G:A	1.68492e-06	-1.34355e-10	-1.21393	0.000171843	-1.34355e-10	-1.20137	0.000171866	-1.34355e-10	-1.20137
127849626	chr9:127849626:G:A	3.81785e-07	-1.53217	-1.16637	5.53429e-05	-1.24069	-1.09371	5.53512e-05	-1.24068	-1.09371
127850104	chr9:127850104:C:A	3.28161e-07	-1.6511	-1.1988	3.8571e-05	-1.53946	-1.15599	3.85766e-05	-1.53945	-1.15599
127850180	chr9:127850180:A:G	4.26482e-07	-1.57573	-1.01211	4.34596e-05	-1.57768	-0.998438	4.34649e-05	-1.57769	-0.998439
127850386	chr9:127850386:A:C	1.09585e-06	-0.443945	-1.20017	0.000155975	-0.100359	-1.1979	0.000155995	-0.100364	-1.1979
127850781	chr9:127850781:C:T	1.7862e-06	-1.34355e-10	-1.15556	0.000177275	-1.34355e-10	-1.17025	0.000177298	-1.34355e-10	-1.17025
127850987	chr9:127850987:G:A	1.17604e-06	-1.57349	-2.62286e-10	0.000116341	-1.59142	-2.62286e-10	0.000116356	-1.59143	-2.62286e-10
127851003	chr9:127851003:C:T	2.68157e-06	-1.34355e-10	-0.749244	0.000269669	-1.34355e-10	-0.750754	0.000269705	-1.34355e-10	-0.750758
127851105	chr9:127851105:T:C	9.19468e-07	-0.601671	-1.21794	0.000134905	-0.2285	-1.21488	0.000134922	-0.228508	-1.21488
127851582	chr9:127851582:G:T	1.98969e-06	-1.34355e-10	-1.04767	0.000198627	-1.34355e-10	-1.05652	0.000198653	-1.34355e-10	-1.05653
127851735	chr9:127851735:C:T	2.81284e-06	-1.34355e-10	-0.701451	0.000316807	-1.34355e-10	-0.589659	0.000316858	-1.34355e-10	-0.589632
127852030	chr9:127852030:T:C	1.13417e-06	-1.60974	-2.62286e-10	0.000109448	-1.6525	-2.62286e-10	0.000109464	-1.6525	-2.62286e-10
127852077	chr9:127852077:G:A	1.79372e-06	-0.440477	-0.710878	0.00014454	-0.662991	-0.711405	0.000144557	-0.663011	-0.711404
127852385	chr9:127852385:G:A	1.71284e-06	-1.34355e-10	-1.19749	0.000173681	-1.34355e-10	-1.19073	0.000173705	-1.34355e-10	-1.19073
127852626	chr9:127852626:T:C	5.29262e-07	-1.30877	-1.06315	7.25336e-05	-1.02715	-1.03675	7.25431e-05	-1.02714	-1.03676
127852633	chr9:127852633:G:A	3.82259e-07	-1.59623	-1.10107	5.25046e-05	-1.34083	-1.04622	5.25127e-05	-1.34081	-1.04622
127852939	chr9:127852939:G:A	2.36704e-06	-1.34355e-10	-0.874008	0.000254714	-1.34355e-10	-0.807808	0.000254738	-1.34355e-10	-0.807851
127853381	chr9:127853381:G:A	2.01275e-06	-1.03614	-2.62286e-10	0.000168273	-1.22237	-2.62286e-10	0.000168292	-1.22239	-2.62286e-10
127853472	chr9:127853472:G:A	3.59551e-07	-1.54052	-1.21803	4.2846e-05	-1.37325	-1.21709	4.28521e-05	-1.37324	-1.21709
127853820	chr9:127853820:G:A	5.45219e-07	-1.62729	-0.714925	5.62861e-05	-1.63018	-0.687328	5.62933e-05	-1.63018	-0.687328
127853860	chr9:127853860:A:G	6.96375e-07	-0.881719	-1.21579	9.9413e-05	-0.528765	-1.2199	9.94255e-05	-0.528774	-1.2199
127854035	chr9:127854035:T:C	5.33243e-06	-1.34355e-10	-0.0618385	0.000461452	-1.34355e-10	-0.213573	0.000461514	-1.34355e-10	-0.213575
127854342	chr9:127854342:G:A	4.83931e-07	-1.65637	-0.805087	5.00351e-05	-1.6553	-0.779925	5.00421e-05	-1.6553	-0.779925
127855306	chr9:127855306:C:G	6.98783e-07	-1.48131	-0.612752	7.14e-05	-1.49024	-0.589408	7.1411e-05	-1.49023	-0.589409
127855439	chr9:127855439:T:C	8.61474e-07	-0.876323	-1.00843	0.000123868	-0.472578	-1.05615	0.000123885	-0.472581	-1.05615
127855828	chr9:127855828:T:G	4.86436e-07	-1.63496	-0.821335	4.90694e-05	-1.63365	-0.821061	4.90762e-05	-1.63365	-0.821064
127856098	chr9:127856098:T:C	1.60838e-06	-0.194966	-1.06546	0.000237369	0.17784	-1.05618	0.000237401	0.177835	-1.05617
127856642	chr9:127856642:T:C	2.39214e-06	-1.34355e-10	-0.863458	0.000237702	-1.34355e-10	-0.876935	0.000237732	-1.34355e-10	-0.876945
127857137	chr9:127857137:G:A	1.82396e-06	-1.34355e-10	-1.13463	0.000182555	-1.34355e-10	-1.1409	0.00018258	-1.34355e-10	-1.1409
127857189	chr9:127857189:A:C	2.66783e-06	-1.34355e-10	-0.754381	0.000265723	-1.34355e-10	-0.765497	0.000265756	-1.34355e-10	-0.765506
127857245	chr9:127857245:ACAAGACC:A	5.16041e-06	-1.34355e-10	-0.0946299	0.000449013	-1.34355e-10	-0.240899	0.000449073	-1.34355e-10	-0.240901
127857314	chr9:127857314:G:A	2.0132e-06	-0.27718	-0.758742	0.000187663	-0.380789	-0.732516	0.000187699	-0.380738	-0.732511
127857356	chr9:127857356:C:T	1.67485e-06	-1.34355e-10	-1.21992	0.000168764	-1.34355e-10	-1.21945	0.000168787	-1.34355e-10	-1.21945
127857532	chr9:127857532:G:A	1.76848e-06	-1.34355e-10	-1.16553	0.000175019	-1.34355e-10	-1.18306	0.000175044	-1.34355e-10	-1.18305
127857921	chr9:127857921:T:C	2.42021e-06	-1.34355e-10	-0.851791	0.000238367	-1.34355e-10	-0.874139	0.000238397	-1.34355e-10	-0.874151
127858173	chr9:127858173:G:A	1.09553e-06	-1.6444	-2.62286e-10	0.000109015	-1.65646	-2.62286e-10	0.00010903	-1.65646	-2.62286e-10
127858394	chr9:127858394:T:C	1.14255e-06	-0.746767	-0.855617	0.000108961	-0.78721	-0.869746	0.000108981	-0.787173	-0.869743
127858418	chr9:127858418:G:A	1.08369e-06	-1.65527	-2.62286e-10	0.000110136	-1.64624	-2.62286e-10	0.000110151	-1.64623	-2.62286e-10
127858612	chr9:127858612:C:T	5.29042e-06	-1.34355e-10	-0.0697488	0.000630473	-1.34355e-10	0.0985198	0.000630575	-1.34355e-10	0.0985456
127858623	chr9:127858623:G:A	1.5278e-06	-0.406803	-0.905011	0.000138618	-0.540038	-0.876193	0.000138642	-0.539995	-0.876198
127858745	chr9:127858745:A:C	3.34618e-07	-1.65726	-1.17315	3.42386e-05	-1.63266	-1.18193	3.42434e-05	-1.63266	-1.18194
127859048	chr9:127859048:A:G	5.40539e-06	-1.34355e-10	-0.0482499	0.000593918	-1.34355e-10	0.0387898	0.000594036	-1.34355e-10	0.0388539
127859190	chr9:127859190:C:T	1.6855e-06	-1.34355e-10	-1.21358	0.000170816	-1.34355e-10	-1.20736	0.00017084	-1.34355e-10	-1.20736
127859264	chr9:127859264:T:C	2.85099e-06	-0.68798	-2.62286e-10	0.000219252	-0.957727	-2.62286e-10	0.000219287	-0.957705	-2.62286e-10
127859562	chr9:127859562:G:A	1.67676e-06	-1.34355e-10	-1.21878	0.000169977	-1.34355e-10	-1.21229	0.00017	-1.34355e-10	-1.21229
127859831	chr9:127859831:A:G	2.87653e-06	-0.67906	-2.62286e-10	0.000254865	-0.807216	-2.62286e-10	0.000254898	-0.807224	-2.62286e-10
127860026	chr9:127860026:G:C	1.95816e-06	-0.19149	-0.872149	0.000154883	-0.43259	-0.872688	0.000154901	-0.432611	-0.872689
127860261	chr9:127860261:G:A	2.20163e-06	-0.48624	-0.460209	0.000319332	-0.133574	-0.448146	0.000319378	-0.133579	-0.448133
127860349	chr9:127860349:C:T	2.27051e-05	1.38694	-2.62286e-10	0.00103915	0.598207	-2.62286e-10	0.00103925	0.598167	-2.62286e-10
127860429	chr9:127860429:T:C	4.70107e-06	-1.34355e-10	-0.187856	0.000515085	-1.34355e-10	-0.103618	0.000515187	-1.34355e-10	-0.103557
127860667	chr9:127860667:T:C	5.23295e-07	-1.37584	-1.00742	7.36563e-05	-1.13828	-0.910257	7.36674e-05	-1.13827	-0.910258
127860923	chr9:127860923:A:G	4.4941e-07	-1.61687	-0.918601	4.31423e-05	-1.57136	-1.01209	4.31491e-05	-1.57135	-1.01208
127861604	chr9:127861604:G:C	1.73676e-06	-1.34355e-10	-1.18362	0.000172302	-1.34355e-10	-1.1987	0.000172326	-1.34355e-10	-1.1987
127861713	chr9:127861713:C:T	4.10401e-06	-1.34355e-10	-0.323682	0.000479071	-1.34355e-10	-0.176102	0.00047908	-1.34355e-10	-0.17622
127862444	chr9:127862444:G:A	1.40251e-06	-0.430798	-0.966588	0.000199444	-0.0869698	-0.965445	0.00019947	-0.0869756	-0.965447
127862843	chr9:127862843:G:A	2.33867e-06	-0.289609	-0.596456	0.000347673	0.0863573	-0.583046	0.000347722	0.0863518	-0.583034
127862940	chr9:127862940:C:T	4.77332e-07	-1.60081	-0.874382	5.56731e-05	-1.49587	-0.832584	5.56809e-05	-1.49585	-0.832596
127863872	chr9:127863872:C:T	9.66768e-06	1.70151	-1.16837	0.000406817	0.817711	-1.1573	0.000406856	0.817668	-1.1573
127864099	chr9:127864099:C:T	2.95621e-06	0.214265	-0.866002	0.000222753	-0.0738497	-0.868036	0.000222778	-0.0738738	-0.868036
127864244	chr9:127864244:G:T	6.52194e-06	-1.34355e-10	0.139526	0.000561068	-1.34355e-10	-0.0181092	0.000561143	-1.34355e-10	-0.0181109
127864250	chr9:127864250:G:A	4.14836e-06	-1.34355e-10	-0.312933	0.000451867	-1.34355e-10	-0.234562	0.000451954	-1.34355e-10	-0.234505
127864503	chr9:127864503:G:A	3.63743e-06	-1.34355e-10	-0.444369	0.000419935	-1.34355e-10	-0.307851	0.000419945	-1.34355e-10	-0.307963
127865454	chr9:127865454:A:G	1.09094e-06	-1.59366	-0.0549428	0.000121524	-1.56879	0.0209522	0.000121547	-1.5688	0.0210071
127865596	chr9:127865596:C:T	6.7569e-06	-1.34355e-10	0.174918	0.000557786	-1.34355e-10	-0.0239751	0.000557862	-1.34355e-10	-0.023976
127865745	chr9:127865745:C:T	1.08986e-06	-1.64959	-2.62286e-10	0.000113239	-1.61845	-2.62286e-10	0.000113255	-1.61845	-2.62286e-10
127865823	chr9:127865823:T:C	6.47534e-07	-1.44107	-0.729164	6.06348e-05	-1.59373	-0.64935	6.06424e-05	-1.59373	-0.64936
127866221	chr9:127866221:C:T	5.40853e-07	-1.29044	-1.05981	7.55812e-05	-1.04316	-0.979582	7.559e-05	-1.04316	-0.979601
127866222	chr9:127866222:G:A	3.76158e-06	-0.13416	-0.276645	0.000283781	-0.503288	-0.19646	0.000283823	-0.50326	-0.196477
127866225	chr9:127866225:C:T	2.03524e-06	-0.514142	-0.51089	0.00031965	-0.0995054	-0.481218	0.000319686	-0.0995121	-0.481237
127866251	chr9:127866251:T:A	8.17732e-06	0.282253	0.0834652	0.000722594	0.0526333	0.182264	0.000722714	0.0526105	0.182316
127866304	chr9:127866304:G:A	1.95695e-06	-1.34355e-10	-1.06426	0.000194629	-1.34355e-10	-1.07685	0.000194655	-1.34355e-10	-1.07686
127866382	chr9:127866382:C:T	6.92767e-06	-1.34355e-10	0.199878	0.000770454	-1.34355e-10	0.29903	0.000770623	-1.34355e-10	0.299112
127866386	chr9:127866386:T:C	1.5336e-06	-0.442146	-0.865883	0.00024824	0.0356843	-0.869238	0.000248272	0.0356823	-0.869243
127866452	chr9:127866452:A:C	4.91126e-06	-0.337919	0.193805	0.000468666	-0.518643	0.320583	0.000468748	-0.518664	0.320642
127866557	chr9:127866557:T:C	1.23897e-05	-1.34355e-10	0.781219	0.0010155	-1.34355e-10	0.57519	0.00101563	-1.34355e-10	0.575181
127867086	chr9:127867086:T:C	1.65171e-06	-0.337127	-0.896708	0.000271434	0.159317	-0.90355	0.000271468	0.159312	-0.903556
127867414	chr9:127867414:A:G	8.4688e-06	-0.00168341	0.402426	0.000756967	-0.238334	0.519703	0.000757099	-0.238357	0.519764
127867763	chr9:127867763:G:A	8.24997e-06	-1.34355e-10	0.374563	0.000690643	-1.34355e-10	0.189673	0.000690732	-1.34355e-10	0.189665
127868094	chr9:127868094:G:A	1.03982e-05	-1.34355e-10	0.605988	0.000850547	-1.34355e-10	0.397929	0.000850647	-1.34355e-10	0.39791
127868353	chr9:127868353:C:T	1.97271e-06	-1.34355e-10	-1.05624	0.00019903	-1.34355e-10	-1.05449	0.000199058	-1.34355e-10	-1.05449
127868470	chr9:127868470:C:G	1.09281e-06	-1.6469	-2.62286e-10	0.000109032	-1.65631	-2.62286e-10	0.000109047	-1.65631	-2.62286e-10
127868919	chr9:127868919:C:T	9.37692e-07	-1.60011	-0.199872	8.2555e-05	-1.61736	-0.317126	8.2566e-05	-1.61735	-0.31714
127868935	chr9:127868935:C:T	6.99826e-07	-1.65324	-0.439327	6.30719e-05	-1.656	-0.547672	6.308e-05	-1.656	-0.547681
127869240	chr9:127869240:T:C	4.00211e-07	-1.43158	-1.21983	3.80669e-05	-1.48914	-1.21946	3.8071e-05	-1.48917	-1.21946
127869303	chr9:127869303:AC:A	1.75211e-06	-1.34355e-10	-1.17483	0.000180986	-1.34355e-10	-1.14953	0.000181009	-1.34355e-10	-1.14954
127869423	chr9:127869423:C:T	6.49864e-06	-1.34355e-10	0.135946	0.000541855	-1.34355e-10	-0.0529527	0.00054192	-1.34355e-10	-0.0529677
127869611	chr9:127869611:T:C	4.68542e-06	0.104108	-0.295297	0.00039859	-0.132372	-0.227646	0.000398653	-0.132395	-0.2276
127869685	chr9:127869685:G:A	1.8131e-06	-1.34355e-10	-1.14061	0.000180122	-1.34355e-10	-1.15431	0.000180147	-1.34355e-10	-1.15432
127869819	chr9:127869819:A:G	5.64779e-06	-1.34355e-10	-0.00438117	0.000629848	-1.34355e-10	0.0975281	0.000629979	-1.34355e-10	0.0975993
127869870	chr9:127869870:C:T	4.19371e-06	-1.34355e-10	-0.302059	0.000381072	-1.34355e-10	-0.404962	0.000381118	-1.34355e-10	-0.404979
127869968	chr9:127869968:A:G	1.68251e-06	-1.34355e-10	-1.21536	0.000168859	-1.34355e-10	-1.21889	0.000168882	-1.34355e-10	-1.21888
127870247	chr9:127870247:G:C	2.59174e-06	-1.34355e-10	-0.783317	0.000250943	-1.34355e-10	-0.822726	0.000250975	-1.34355e-10	-0.822732
127870263	chr9:127870263:G:A	6.36432e-05	2.78946	-0.37181	0.00191908	1.65914	-0.447493	0.00191943	1.6592	-0.447498
127870277	chr9:127870277:C:G	1.7018e-06	-1.34355e-10	-1.20396	0.000174292	-1.34355e-10	-1.18722	0.000174316	-1.34355e-10	-1.18722
127870517	chr9:127870517:T:A	1.90414e-06	-1.34355e-10	-1.09161	0.000193455	-1.34355e-10	-1.08291	0.000193482	-1.34355e-10	-1.0829
127870548	chr9:127870548:G:A	5.56458e-07	-1.43772	-0.884093	5.95339e-05	-1.46423	-0.79718	5.95401e-05	-1.46423	-0.797207
127870638	chr9:127870638:A:C	1.96793e-06	-1.34355e-10	-1.05866	0.000194053	-1.34355e-10	-1.07982	0.000194079	-1.34355e-10	-1.07982
127870897	chr9:127870897:C:T	4.87216e-07	-1.49076	-0.96393	4.88699e-05	-1.53371	-0.925078	4.88759e-05	-1.53371	-0.925089
127871051	chr9:127871051:A:G	1.675e-06	-1.34355e-10	-1.21983	0.00016873	-1.34355e-10	-1.21965	0.000168753	-1.34355e-10	-1.21965
127871154	chr9:127871154:C:T	3.93022e-06	-0.821879	0.454928	0.000416077	-0.870059	0.55298	0.000416123	-0.870056	0.552949
127871524	chr9:127871524:C:A	2.79427e-06	-1.34355e-10	-0.708074	0.000284213	-1.34355e-10	-0.698227	0.000284251	-1.34355e-10	-0.698229
127872101	chr9:127872101:C:A	6.39504e-06	0.119876	-2.62286e-10	0.000435785	-0.270802	-2.62286e-10	0.000435856	-0.270775	-2.62286e-10
127872148	chr9:127872148:T:C	1.86111e-06	-1.34355e-10	-1.11447	0.000195195	-1.34355e-10	-1.07395	0.000195213	-1.34355e-10	-1.074
127872203	chr9:127872203:A:G	1.91804e-06	-1.34355e-10	-1.08434	0.000201932	-1.34355e-10	-1.04002	0.00020195	-1.34355e-10	-1.04007
127872489	chr9:127872489:G:C	1.67599e-06	-1.34355e-10	-1.21924	0.00016888	-1.34355e-10	-1.21876	0.000168903	-1.34355e-10	-1.21876
127872665	chr9:127872665:T:C	5.92987e-07	-1.04334	-1.21489	5.45769e-05	-1.12889	-1.21945	5.45847e-05	-1.12889	-1.21945
127872869	chr9:127872869:C:T	1.8753e-06	-1.34355e-10	-1.10688	0.000196901	-1.34355e-10	-1.06525	0.000196918	-1.34355e-10	-1.0653
127872973	chr9:127872973:C:T	2.23338e-06	-0.932129	-2.62286e-10	0.000282354	-0.70479	-2.62286e-10	0.000282404	-0.704747	-2.62286e-10
127873247	chr9:127873247:A:G	1.68233e-06	-1.34355e-10	-1.21547	0.000171049	-1.34355e-10	-1.206	0.000171072	-1.34355e-10	-1.206
127873261	chr9:127873261:A:G	2.68473e-06	-1.34355e-10	-0.748067	0.000252513	-1.34355e-10	-0.816487	0.000252548	-1.34355e-10	-0.816487
127873321	chr9:127873321:A:G	4.11775e-06	-1.34355e-10	-0.32034	0.00045417	-1.34355e-10	-0.229478	0.000454261	-1.34355e-10	-0.229416
127873357	chr9:127873357:G:A	1.69869e-06	-1.34355e-10	-1.20579	0.000170346	-1.34355e-10	-1.21012	0.000170368	-1.34355e-10	-1.21012
127873437	chr9:127873437:G:A	1.46088e-05	-1.34355e-10	0.945975	0.00142685	-1.34355e-10	0.915274	0.001427	-1.34355e-10	0.915244
127873579	chr9:127873579:G:A	5.45525e-06	-0.039068	-2.62286e-10	0.000497668	-0.138018	-2.62286e-10	0.000497736	-0.138016	-2.62286e-10
127873658	chr9:127873658:C:T	6.0335e-07	-1.02121	-1.21969	5.51684e-05	-1.12215	-1.21541	5.51763e-05	-1.12214	-1.21541
127873684	chr9:127873684:C:T	1.72235e-06	-1.34355e-10	-1.19196	0.000177396	-1.34355e-10	-1.16956	0.000177416	-1.34355e-10	-1.16959
127873856	chr9:127873856:C:T	1.55146e-06	-1.29645	-2.62286e-10	0.000127857	-1.49704	-2.62286e-10	0.000127874	-1.49704	-2.62286e-10
127874134	chr9:127874134:C:T	4.02501e-07	-1.5787	-1.06701	4.2518e-05	-1.54825	-1.04977	4.25235e-05	-1.54826	-1.04977
127874190	chr9:127874190:G:GT	1.72697e-06	-1.34355e-10	-1.18928	0.000172776	-1.34355e-10	-1.19595	0.000172799	-1.34355e-10	-1.19596
127874951	chr9:127874951:AC:A	6.74469e-07	-0.913046	-1.21643	5.93092e-05	-1.04763	-1.21755	5.93177e-05	-1.04763	-1.21755
127875022	chr9:127875022:A:G	3.87569e-07	-1.46957	-1.21394	3.74594e-05	-1.50477	-1.21992	3.74642e-05	-1.50478	-1.21992
127875438	chr9:127875438:G:A	4.79226e-06	-1.34355e-10	-0.168644	0.000557049	-1.34355e-10	-0.0252971	0.000557113	-1.34355e-10	-0.0253181
127875520	chr9:127875520:C:T	1.70513e-06	-1.34355e-10	-1.202	0.000173376	-1.34355e-10	-1.19249	0.000173399	-1.34355e-10	-1.19249
127876056	chr9:127876056:G:A	1.28678e-05	-1.34355e-10	0.819083	0.00125636	-1.34355e-10	0.788024	0.0012565	-1.34355e-10	0.787996
127876188	chr9:127876188:C:T	2.70673e-06	0.454736	-1.19464	0.000182762	0.00291733	-1.14269	0.000182787	0.00292647	-1.14269
127876262	chr9:127876262:G:A	1.69473e-06	-1.34355e-10	-1.20812	0.000172698	-1.34355e-10	-1.19641	0.000172721	-1.34355e-10	-1.19641
127876913	chr9:127876913:A:G	1.29218e-05	-1.34355e-10	0.823271	0.00126139	-1.34355e-10	0.792016	0.00126152	-1.34355e-10	0.791985
127877389	chr9:127877389:CACACACAA:C	8.55743e-06	-1.34355e-10	0.411154	0.000828687	-1.34355e-10	0.371892	0.000828778	-1.34355e-10	0.371866
127877627	chr9:127877627:G:T	2.25115e-06	-1.34355e-10	-0.924206	0.000228975	-1.34355e-10	-0.91434	0.000229005	-1.34355e-10	-0.914342
127878203	chr9:127878203:A:T	1.78995e-06	-1.34355e-10	-1.15346	0.000186444	-1.34355e-10	-1.11982	0.000186471	-1.34355e-10	-1.11981
127879002	chr9:127879002:A:G	1.10667e-06	-1.63429	-2.62286e-10	0.000108934	-1.65721	-2.62286e-10	0.000108949	-1.65721	-2.62286e-10
127879159	chr9:127879159:A:G	2.03132e-06	-1.34355e-10	-1.02696	0.000193185	-1.34355e-10	-1.0843	0.00019321	-1.34355e-10	-1.08431
127879317	chr9:127879317:T:C	1.71269e-06	-1.34355e-10	-1.19758	0.000172012	-1.34355e-10	-1.20038	0.000172035	-1.34355e-10	-1.20039
127879423	chr9:127879423:G:A	5.18247e-07	-1.29581	-1.09714	5.85978e-05	-1.27686	-1.0004	5.86046e-05	-1.27687	-1.0004
127879537	chr9:127879537:A:T	1.70136e-06	-1.34355e-10	-1.20422	0.000169789	-1.34355e-10	-1.21339	0.000169813	-1.34355e-10	-1.21339
127879827	chr9:127879827:C:A	5.70251e-07	-1.0807	-1.21662	4.63661e-05	-1.32249	-1.18889	4.63718e-05	-1.3225	-1.1889
127880017	chr9:127880017:A:G	4.46874e-07	-1.33496	-1.20616	3.79543e-05	-1.49313	-1.21844	3.79592e-05	-1.49314	-1.21844
127880034	chr9:127880034:G:A	4.94502e-07	-1.32776	-1.11209	5.56432e-05	-1.30841	-1.02058	5.56498e-05	-1.30842	-1.02059
127880206	chr9:127880206:T:TGG	3.43334e-06	-1.34355e-10	-0.502112	0.00035472	-1.34355e-10	-0.476623	0.000354767	-1.34355e-10	-0.476625
127880427	chr9:127880427:T:C	9.94606e-07	-0.721531	-1.01952	8.87322e-05	-0.894969	-0.967359	8.8742e-05	-0.894989	-0.967365
127880452	chr9:127880452:C:T	1.98996e-06	-1.34355e-10	-1.04753	0.000212224	-1.34355e-10	-0.990307	0.000212252	-1.34355e-10	-0.990315
127880476	chr9:127880476:G:A	1.87161e-06	-0.65791	-0.450937	0.000145594	-0.984233	-0.382892	0.000145609	-0.984264	-0.382901
127880580	chr9:127880580:C:T	2.43266e-06	-1.34355e-10	-0.84666	0.000228202	-1.34355e-10	-0.917721	0.000228231	-1.34355e-10	-0.917731
127880611	chr9:127880611:C:T	6.18523e-06	0.0865184	-2.62286e-10	0.000464332	-0.207351	-2.62286e-10	0.000464381	-0.207381	-2.62286e-10
127880625	chr9:127880625:G:T	2.15711e-06	-1.34355e-10	-0.966875	0.000233981	-1.34355e-10	-0.892709	0.00023401	-1.34355e-10	-0.892721
127880635	chr9:127880635:C:T	2.13557e-06	-1.34355e-10	-0.976913	0.000231372	-1.34355e-10	-0.903925	0.000231401	-1.34355e-10	-0.903937
127880843	chr9:127880843:T:C	2.07908e-06	-1.34355e-10	-1.00372	0.000224358	-1.34355e-10	-0.934708	0.000224386	-1.34355e-10	-0.934719
127880877	chr9:127880877:G:A	1.76843e-06	-1.34355e-10	-1.16556	0.000182653	-1.34355e-10	-1.14036	0.000182678	-1.34355e-10	-1.14036
127881042	chr9:127881042:C:T	1.4091e-05	-1.34355e-10	0.909894	0.00136431	-1.34355e-10	0.870454	0.00136446	-1.34355e-10	0.870428
127881440	chr9:127881440:GA:G	2.08922e-06	-1.34355e-10	-0.998853	0.000225629	-1.34355e-10	-0.929057	0.000225657	-1.34355e-10	-0.929069
127881692	chr9:127881692:G:A	3.90378e-06	-0.373701	-2.62286e-10	0.000569677	-0.00288029	-2.62286e-10	0.000569761	-0.00286901	-2.62286e-10
127882244	chr9:127882244:A:T	1.67484e-06	-1.34355e-10	-1.21993	0.000169088	-1.34355e-10	-1.21753	0.000169111	-1.34355e-10	-1.21753
127882245	chr9:127882245:A:T	1.68082e-06	-1.34355e-10	-1.21637	0.000168739	-1.34355e-10	-1.2196	0.000168762	-1.34355e-10	-1.2196
127882729	chr9:127882729:G:A	2.0645e-06	-1.34355e-10	-1.01076	0.000198167	-1.34355e-10	-1.05884	0.000198193	-1.34355e-10	-1.05885
127882983	chr9:127882983:C:T	5.21242e-07	-1.17527	-1.21192	5.12915e-05	-1.1905	-1.21992	5.12978e-05	-1.19052	-1.21992
127883545	chr9:127883545:C:T	5.2696e-07	-1.18259	-1.19369	5.11374e-05	-1.19846	-1.21498	5.11436e-05	-1.19847	-1.21498
127883838	chr9:127883838:G:A	1.6749e-06	-1.34355e-10	-1.21989	0.000168885	-1.34355e-10	-1.21873	0.000168908	-1.34355e-10	-1.21873
127884005	chr9:127884005:A:G	3.93468e-06	-1.34355e-10	-0.365817	0.000389484	-1.34355e-10	-0.383127	0.000389537	-1.34355e-10	-0.383129
127884695	chr9:127884695:C:T	1.75281e-06	-1.34355e-10	-1.17443	0.000178933	-1.34355e-10	-1.16094	0.000178957	-1.34355e-10	-1.16094
127884850	chr9:127884850:G:A	3.1177e-06	-1.34355e-10	-0.59855	0.000321317	-1.34355e-10	-0.575523	0.00032136	-1.34355e-10	-0.575524
127885251	chr9:127885251:G:A	6.58937e-06	-1.34355e-10	0.149811	0.000711488	-1.34355e-10	0.219409	0.000711579	-1.34355e-10	0.219399
127886066	chr9:127886066:G:A	1.8631e-06	-1.34355e-10	-1.1134	0.000195423	-1.34355e-10	-1.07278	0.00019545	-1.34355e-10	-1.07278
127886151	chr9:127886151:A:T	1.78809e-06	-1.34355e-10	-1.1545	0.000185072	-1.34355e-10	-1.1272	0.000185097	-1.34355e-10	-1.1272
127886187	chr9:127886187:G:A	1.41905e-06	-1.38566	-2.62286e-10	0.000131837	-1.46638	-2.62286e-10	0.000131854	-1.46639	-2.62286e-10
127886255	chr9:127886255:T:C	9.41837e-07	-0.682176	-1.11339	7.67347e-05	-0.915526	-1.09207	7.67437e-05	-0.91554	-1.09207
127886832	chr9:127886832:G:A	1.75982e-06	-1.34355e-10	-1.17044	0.000174081	-1.34355e-10	-1.18843	0.000174104	-1.34355e-10	-1.18843
127886857	chr9:127886857:C:T	1.51684e-06	-1.31902	-2.62286e-10	0.000175994	-1.1775	-2.62286e-10	0.000176016	-1.17751	-2.62286e-10
127886866	chr9:127886866:C:T	1.75969e-06	-1.34355e-10	-1.17051	0.000181536	-1.34355e-10	-1.14649	0.000181561	-1.34355e-10	-1.14649
127887074	chr9:127887074:T:C	1.67688e-06	-1.34355e-10	-1.21871	0.000169922	-1.34355e-10	-1.21261	0.000169945	-1.34355e-10	-1.21261
127887082	chr9:127887082:AC:A	5.11459e-07	-1.65701	-0.749119	5.15104e-05	-1.62416	-0.782009	5.15178e-05	-1.62416	-0.782
127888721	chr9:127888721:G:A	1.4595e-06	-1.35755	-2.62286e-10	0.000198328	-1.05803	-2.62286e-10	0.000198357	-1.05802	-2.62286e-10
127889131	chr9:127889131:C:T	3.4233e-07	-1.5879	-1.21972	3.48035e-05	-1.59483	-1.2034	3.48081e-05	-1.59484	-1.2034
127889217	chr9:127889217:G:A	4.63094e-07	-1.29341	-1.21206	3.86485e-05	-1.48538	-1.20807	3.86533e-05	-1.48539	-1.20806
127889732	chr9:127889732:C:T	3.00257e-06	-0.636178	-2.62286e-10	0.000256904	-0.799248	-2.62286e-10	0.000256947	-0.799218	-2.62286e-10
127889857	chr9:127889857:T:G	1.88821e-06	-1.34355e-10	-1.10002	0.000188869	-1.34355e-10	-1.1069	0.000188893	-1.34355e-10	-1.1069
127889958	chr9:127889958:A:G	1.33838e-05	-1.34355e-10	0.858397	0.00173493	-1.34355e-10	1.11077	0.00173514	-1.34355e-10	1.11075
127890146	chr9:127890146:G:A	6.68532e-07	-0.926736	-1.21158	5.5827e-05	-1.1209	-1.20479	5.58338e-05	-1.12092	-1.20479
127890789	chr9:127890789:C:T	1.79335e-06	-1.34355e-10	-1.15156	0.000185671	-1.34355e-10	-1.12397	0.000185696	-1.34355e-10	-1.12397
127891375	chr9:127891375:G:A	7.89786e-07	-0.781432	-1.19021	6.445e-05	-1.00416	-1.1779	6.44577e-05	-1.00417	-1.17791
127891388	chr9:127891388:G:T	1.60287e-06	-1.26385	-2.62286e-10	0.000162708	-1.256	-2.62286e-10	0.000162727	-1.25601	-2.62286e-10
127892386	chr9:127892386:T:C	7.68107e-07	-0.78164	-1.21783	6.21693e-05	-1.00448	-1.21361	6.21768e-05	-1.00449	-1.21361
127892560	chr9:127892560:C:T	1.85324e-06	-1.34355e-10	-1.11871	0.00018888	-1.34355e-10	-1.10684	0.000188907	-1.34355e-10	-1.10683
127892667	chr9:127892667:T:C	8.27832e-07	-0.719026	-1.20557	5.76803e-05	-1.09294	-1.2001	5.76869e-05	-1.09296	-1.20009
127892681	chr9:127892681:G:T	6.26127e-07	-1.11503	-1.08882	6.75459e-05	-1.12827	-1.00687	6.75534e-05	-1.12829	-1.00688
127892804	chr9:127892804:C:T	2.00133e-06	-1.34355e-10	-1.04184	0.000192874	-1.34355e-10	-1.08591	0.0001929	-1.34355e-10	-1.08592
127893081	chr9:127893081:C:T	4.07733e-07	-1.48687	-1.14592	4.5993e-05	-1.35897	-1.16049	4.59985e-05	-1.35899	-1.16049
127893187	chr9:127893187:TG:T	2.02371e-06	-1.34355e-10	-1.03071	0.000215429	-1.34355e-10	-0.97532	0.000215455	-1.34355e-10	-0.975334
127894674	chr9:127894674:C:T	1.9069e-06	-1.09017	-2.62286e-10	0.000150589	-1.3334	-2.62286e-10	0.000150608	-1.33341	-2.62286e-10
127895389	chr9:127895389:G:A	7.34689e-07	-0.824025	-1.21993	5.97684e-05	-1.03857	-1.21891	5.97757e-05	-1.03858	-1.21891
127895437	chr9:127895437:C:A	2.25745e-06	-1.34355e-10	-0.921409	0.000214729	-1.34355e-10	-0.978572	0.000214757	-1.34355e-10	-0.97858
127895554	chr9:127895554:G:A	5.70744e-07	-1.12229	-1.17417	4.44363e-05	-1.36931	-1.18459	4.44415e-05	-1.36932	-1.18459
127896184	chr9:127896184:C:T	2.32798e-06	-1.34355e-10	-0.890647	0.000243904	-1.34355e-10	-0.851174	0.000243929	-1.34355e-10	-0.851211
127896526	chr9:127896526:G:A	3.85438e-07	-1.61997	-1.06905	4.13303e-05	-1.53011	-1.09624	4.13366e-05	-1.5301	-1.09624
127896569	chr9:127896569:C:T	1.85348e-06	0.0604377	-1.17902	0.000110395	-0.503226	-1.14066	0.000110413	-0.503193	-1.14066
127896614	chr9:127896614:G:A	1.09851e-06	-1.64169	-2.62286e-10	0.00010895	-1.65706	-2.62286e-10	0.000108965	-1.65706	-2.62286e-10
127896704	chr9:127896704:C:T	1.87827e-06	-1.34355e-10	-1.10529	0.000186608	-1.34355e-10	-1.11894	0.000186633	-1.34355e-10	-1.11894
127896886	chr9:127896886:T:G	1.6867e-06	-1.34355e-10	-1.21287	0.00017142	-1.34355e-10	-1.20383	0.000171443	-1.34355e-10	-1.20383
127896917	chr9:127896917:G:A	1.69737e-06	-1.34355e-10	-1.20657	0.000170129	-1.34355e-10	-1.21139	0.000170153	-1.34355e-10	-1.21139
127897127	chr9:127897127:G:A	4.29797e-07	-1.59939	-0.980702	4.05562e-05	-1.57579	-1.06947	4.05618e-05	-1.57579	-1.06947
127897809	chr9:127897809:G:A	2.57935e-06	-1.34355e-10	-0.788109	0.000256593	-1.34355e-10	-0.80046	0.000256626	-1.34355e-10	-0.800467
127898076	chr9:127898076:G:A	5.05957e-06	-1.34355e-10	-0.114365	0.000460632	-1.34355e-10	-0.215351	0.000460688	-1.34355e-10	-0.215365
127898371	chr9:127898371:G:A	2.92614e-06	-1.34355e-10	-0.661962	0.000292201	-1.34355e-10	-0.670509	0.000292238	-1.34355e-10	-0.670517
127898453	chr9:127898453:G:C	2.02187e-06	-1.34355e-10	-1.03162	0.000194994	-1.34355e-10	-1.07498	0.000195019	-1.34355e-10	-1.07499
127898531	chr9:127898531:A:G	3.81242e-07	-1.48616	-1.2138	3.49206e-05	-1.57537	-1.21951	3.49252e-05	-1.57537	-1.21951
127898670	chr9:127898670:G:A	3.92612e-07	-1.4576	-1.21298	3.68348e-05	-1.55833	-1.18318	3.68395e-05	-1.55833	-1.18318
127899077	chr9:127899077:G:A	6.29416e-07	-1.65279	-0.54582	6.03156e-05	-1.64372	-0.604645	6.03227e-05	-1.64372	-0.604663
127899153	chr9:127899153:T:C	1.08235e-06	-1.65651	-2.62286e-10	0.000109142	-1.6553	-2.62286e-10	0.000109157	-1.6553	-2.62286e-10
127899496	chr9:127899496:T:C	1.0843e-06	-1.65471	-2.62286e-10	0.000111984	-1.6296	-2.62286e-10	0.000111999	-1.6296	-2.62286e-10
127899507	chr9:127899507:G:A	1.67504e-06	-1.34355e-10	-1.21981	0.000169233	-1.34355e-10	-1.21668	0.000169256	-1.34355e-10	-1.21668
127899749	chr9:127899749:G:A	5.68707e-07	-1.64951	-0.650528	5.48752e-05	-1.63852	-0.704365	5.48818e-05	-1.63852	-0.704381
127899765	chr9:127899765:C:T	5.16431e-07	-1.42984	-0.966624	6.15961e-05	-1.27903	-0.948326	6.16057e-05	-1.279	-0.948331
127899821	chr9:127899821:C:A	2.71594e-06	-1.34355e-10	-0.736509	0.000288124	-1.34355e-10	-0.684559	0.000288154	-1.34355e-10	-0.68459
127900006	chr9:127900006:C:A	1.50725e-06	-1.32536	-2.62286e-10	0.000178384	-1.16401	-2.62286e-10	0.000178413	-1.16399	-2.62286e-10
127900508	chr9:127900508:C:T	1.5756e-06	-0.484263	-0.796744	0.000115701	-1.02323	-0.573715	0.000115712	-1.02323	-0.573746
127900667	chr9:127900667:A:C	1.88614e-06	-1.34355e-10	-1.10111	0.000197257	-1.34355e-10	-1.06345	0.000197284	-1.34355e-10	-1.06344
127901278	chr9:127901278:A:C	4.18872e-07	-1.38719	-1.21865	4.69586e-05	-1.27877	-1.21992	4.69641e-05	-1.27879	-1.21992
127901453	chr9:127901453:G:A	1.11135e-06	-1.63007	-2.62286e-10	0.000117437	-1.58205	-2.62286e-10	0.000117454	-1.58204	-2.62286e-10
127902228	chr9:127902228:G:A	3.60868e-07	-1.65436	-1.10053	3.50186e-05	-1.64405	-1.14802	3.50234e-05	-1.64405	-1.14802
127902404	chr9:127902404:C:T	1.82248e-06	-1.34355e-10	-1.13545	0.000181204	-1.34355e-10	-1.14833	0.000181229	-1.34355e-10	-1.14833
127902445	chr9:127902445:G:GCA	1.0888e-06	-1.65057	-2.62286e-10	0.000108971	-1.65687	-2.62286e-10	0.000108986	-1.65687	-2.62286e-10
127902798	chr9:127902798:G:T	7.52524e-07	-1.26749	-0.752481	7.27589e-05	-1.25585	-0.804946	7.27649e-05	-1.25591	-0.804948
127903172	chr9:127903172:C:T	3.92247e-07	-1.61516	-1.05635	3.76848e-05	-1.61848	-1.10021	3.76902e-05	-1.61848	-1.10021
127903216	chr9:127903216:C:T	2.44965e-06	-1.34355e-10	-0.839703	0.000258574	-1.34355e-10	-0.792767	0.000258603	-1.34355e-10	-0.792794
127903239	chr9:127903239:C:T	1.71187e-06	-1.34355e-10	-1.19806	0.000171564	-1.34355e-10	-1.20299	0.000171587	-1.34355e-10	-1.20299
127903743	chr9:127903743:C:T	3.53272e-06	-1.34355e-10	-0.473578	0.000363345	-1.34355e-10	-0.452598	0.000363389	-1.34355e-10	-0.452614
127903747	chr9:127903747:C:T	3.53263e-06	-1.34355e-10	-0.473604	0.000363344	-1.34355e-10	-0.4526	0.000363388	-1.34355e-10	-0.452616
127903920	chr9:127903920:C:T	1.7995e-06	-1.34355e-10	-1.14814	0.000179589	-1.34355e-10	-1.15728	0.000179613	-1.34355e-10	-1.15728
127904058	chr9:127904058:T:C	1.9199e-06	-1.34355e-10	-1.08337	0.000201884	-1.34355e-10	-1.04026	0.000201912	-1.34355e-10	-1.04026
127904259	chr9:127904259:A:C	4.41227e-07	-1.36064	-1.1932	4.73162e-05	-1.29839	-1.19271	4.73225e-05	-1.29839	-1.19271
127904732	chr9:127904732:G:A	1.73862e-06	-1.34355e-10	-1.18255	0.00017457	-1.34355e-10	-1.18562	0.000174595	-1.34355e-10	-1.18562
127905303	chr9:127905303:C:T	4.05075e-07	-1.49838	-1.14095	3.71048e-05	-1.62801	-1.10619	3.71103e-05	-1.62801	-1.10618
127905572	chr9:127905572:C:A	2.4213e-06	-1.34355e-10	-0.85134	0.000234254	-1.34355e-10	-0.891545	0.000234287	-1.34355e-10	-0.891541
127905613	chr9:127905613:G:A	1.81396e-06	-1.34355e-10	-1.14014	0.000177996	-1.34355e-10	-1.16619	0.00017802	-1.34355e-10	-1.16619
127905711	chr9:127905711:T:C	1.71782e-06	-1.34355e-10	-1.19459	0.000170748	-1.34355e-10	-1.20776	0.000170772	-1.34355e-10	-1.20776
127905811	chr9:127905811:A:C	1.11152e-06	-1.62992	-2.62286e-10	0.000108929	-1.65726	-2.62286e-10	0.000108944	-1.65726	-2.62286e-10
127905999	chr9:127905999:T:A	4.39943e-07	-1.48546	-1.0713	4.28496e-05	-1.59182	-0.99844	4.28558e-05	-1.59182	-0.998429
127906147	chr9:127906147:G:A	2.37092e-06	-1.34355e-10	-0.872368	0.000243747	-1.34355e-10	-0.851821	0.000243781	-1.34355e-10	-0.851818
127906653	chr9:127906653:A:G	1.08155e-06	-1.65725	-2.62286e-10	0.000112177	-1.62787	-2.62286e-10	0.000112193	-1.62787	-2.62286e-10
127906678	chr9:127906678:A:G	6.89381e-07	-0.980577	-1.12703	6.04096e-05	-1.13577	-1.11104	6.04174e-05	-1.13577	-1.11104
127907260	chr9:127907260:C:T	1.67505e-06	-1.2198	-2.62286e-10	0.000128429	-1.49257	-2.62286e-10	0.000128444	-1.49259	-2.62286e-10
127907283	chr9:127907283:CCT:C	4.74343e-07	-1.5855	-0.895974	4.76464e-05	-1.65545	-0.828693	4.7654e-05	-1.65545	-0.828669
127907331	chr9:127907331:G:A	1.94765e-06	-1.34355e-10	-1.06902	0.00018927	-1.34355e-10	-1.10478	0.000189297	-1.34355e-10	-1.10477
127907335	chr9:127907335:A:G	1.80551e-06	-1.34355e-10	-1.1448	0.000186896	-1.34355e-10	-1.1174	0.000186923	-1.34355e-10	-1.11739
127907640	chr9:127907640:A:C	2.27613e-06	-1.34355e-10	-0.913169	0.000234525	-1.34355e-10	-0.890388	0.000234557	-1.34355e-10	-0.890389
127907768	chr9:127907768:A:G	1.68788e-06	-1.34355e-10	-1.21217	0.000169461	-1.34355e-10	-1.21533	0.000169484	-1.34355e-10	-1.21533
127907816	chr9:127907816:T:C	1.6992e-06	-1.34355e-10	-1.20549	0.000169707	-1.34355e-10	-1.21388	0.00016973	-1.34355e-10	-1.21388
127908031	chr9:127908031:A:G	1.711e-06	-1.34355e-10	-1.19857	0.000170504	-1.34355e-10	-1.20919	0.000170528	-1.34355e-10	-1.20919
127908253	chr9:127908253:C:T	6.05393e-07	-1.30609	-0.931431	5.49755e-05	-1.51109	-0.829973	5.49834e-05	-1.5111	-0.82996
127908373	chr9:127908373:A:G	1.73269e-06	-1.34355e-10	-1.18597	0.000172078	-1.34355e-10	-1.2	0.000172102	-1.34355e-10	-1.2
127908503	chr9:127908503:G:A	1.74882e-06	-1.34355e-10	-1.17671	0.000175849	-1.34355e-10	-1.17832	0.000175873	-1.34355e-10	-1.17832
127908624	chr9:127908624:C:A	1.73229e-06	-1.34355e-10	-1.1862	0.000172051	-1.34355e-10	-1.20016	0.000172075	-1.34355e-10	-1.20016
127908664	chr9:127908664:C:T	1.86169e-06	-1.34355e-10	-1.11416	0.000184816	-1.34355e-10	-1.12859	0.000184841	-1.34355e-10	-1.12859
127908833	chr9:127908833:A:T	7.12144e-07	-1.44238	-0.632743	7.19278e-05	-1.59743	-0.474857	7.19367e-05	-1.59743	-0.474866
127908843	chr9:127908843:T:C	1.69913e-06	-1.34355e-10	-1.20553	0.00016968	-1.34355e-10	-1.21403	0.000169704	-1.34355e-10	-1.21403
127908898	chr9:127908898:C:G	1.71378e-06	-1.34355e-10	-1.19694	0.000170684	-1.34355e-10	-1.20813	0.000170708	-1.34355e-10	-1.20813
127908926	chr9:127908926:T:A	2.1024e-06	-1.34355e-10	-0.992566	0.000207835	-1.34355e-10	-1.01121	0.000207863	-1.34355e-10	-1.01121
127909298	chr9:127909298:A:G	6.35065e-07	-1.25261	-0.937061	6.58143e-05	-1.23234	-0.928776	6.58228e-05	-1.23235	-0.928775
127909827	chr9:127909827:A:G	6.74973e-07	-0.920345	-1.20838	0.000106601	-0.490854	-1.188	0.000106615	-0.490856	-1.188
127909913	chr9:127909913:TC:T	6.78235e-07	-0.910249	-1.21366	6.21174e-05	-1.01098	-1.20794	6.21248e-05	-1.011	-1.20794
127911140	chr9:127911140:C:T	4.67137e-07	-1.48653	-1.01025	4.21255e-05	-1.62601	-0.98129	4.21307e-05	-1.62602	-0.981294
127911156	chr9:127911156:G:C	1.67935e-06	-1.34355e-10	-1.21724	0.000170122	-1.34355e-10	-1.21144	0.000170145	-1.34355e-10	-1.21144
127911436	chr9:127911436:G:A	3.88522e-06	-1.34355e-10	-0.378466	0.000422869	-1.34355e-10	-0.300888	0.000422895	-1.34355e-10	-0.300962
127911780	chr9:127911780:T:C	2.20477e-06	-1.34355e-10	-0.945021	0.000223875	-1.34355e-10	-0.936861	0.000223907	-1.34355e-10	-0.936855
127911813	chr9:127911813:A:G	2.25918e-06	-1.34355e-10	-0.920646	0.000235759	-1.34355e-10	-0.885141	0.000235789	-1.34355e-10	-0.885148
127911882	chr9:127911882:CA:C	5.13964e-07	-1.50644	-0.894809	4.89989e-05	-1.52677	-0.929377	4.90063e-05	-1.52678	-0.929353
127912188	chr9:127912188:G:GC	4.86907e-07	-1.62212	-0.833207	4.57722e-05	-1.64689	-0.877379	4.57781e-05	-1.6469	-0.877386
127912223	chr9:127912223:G:A	2.64394e-06	-0.763377	-2.62286e-10	0.000337555	-0.526223	-2.62286e-10	0.000337612	-0.526191	-2.62286e-10
127912922	chr9:127912922:T:G	1.70392e-06	-1.34355e-10	-1.20271	0.000170583	-1.34355e-10	-1.20873	0.000170606	-1.34355e-10	-1.20873
127913113	chr9:127913113:C:T	9.54423e-06	0.520291	-2.62286e-10	0.00039846	-0.360344	-2.62286e-10	0.000398506	-0.360365	-2.62286e-10
127914287	chr9:127914287:G:A	1.67494e-06	-1.34355e-10	-1.21987	0.00016883	-1.34355e-10	-1.21906	0.000168853	-1.34355e-10	-1.21906
127914350	chr9:127914350:G:T	1.11543e-06	-1.62641	-2.62286e-10	0.000108956	-1.65701	-2.62286e-10	0.00010897	-1.65701	-2.62286e-10
127914351	chr9:127914351:C:T	3.03962e-06	-1.624	1.00008	0.000331558	-1.65214	1.10799	0.000331615	-1.65214	1.10803
127914610	chr9:127914610:C:G	2.68866e-06	-0.746602	-2.62286e-10	0.000339136	-0.52155	-2.62286e-10	0.000339183	-0.521546	-2.62286e-10
127914794	chr9:127914794:G:C	1.84749e-06	-1.34355e-10	-1.12182	0.00018326	-1.34355e-10	-1.13704	0.000183285	-1.34355e-10	-1.13705
127914833	chr9:127914833:G:A	1.10896e-06	-1.63223	-2.62286e-10	0.000108929	-1.65726	-2.62286e-10	0.000108943	-1.65726	-2.62286e-10
127915259	chr9:127915259:G:A	3.72149e-06	-1.60064	1.17912	0.000434684	-1.56665	1.29332	0.000434759	-1.56665	1.29336
127915351	chr9:127915351:C:T	2.96971e-06	-1.34355e-10	-0.647183	0.000313436	-1.34355e-10	-0.600355	0.000313478	-1.34355e-10	-0.600358
127915431	chr9:127915431:C:T	4.056e-06	-1.34355e-10	-0.335449	0.000438682	-1.34355e-10	-0.264175	0.000438712	-1.34355e-10	-0.264245
127916788	chr9:127916788:AGAG:A	6.6065e-07	-0.94289	-1.20729	7.90611e-05	-0.76265	-1.21508	7.90684e-05	-0.762694	-1.21508
127916969	chr9:127916969:C:A	2.00873e-06	-1.34355e-10	-1.03814	0.000203685	-1.34355e-10	-1.03138	0.00020371	-1.34355e-10	-1.03139
127916991	chr9:127916991:C:T	1.67486e-06	-1.34355e-10	-1.21992	0.000168972	-1.34355e-10	-1.21822	0.000168994	-1.34355e-10	-1.21822
127917085	chr9:127917085:G:T	8.7241e-06	-1.34355e-10	0.430444	0.000993139	-1.34355e-10	0.55292	0.000993392	-1.34355e-10	0.553039
127917521	chr9:127917521:G:T	1.03528e-06	-1.09618	-0.604795	0.000138239	-0.755567	-0.663402	0.00013826	-0.755556	-0.663397
127918168	chr9:127918168:C:T	1.95095e-06	-1.34355e-10	-1.06733	0.000193689	-1.34355e-10	-1.08169	0.000193716	-1.34355e-10	-1.08169
127918417	chr9:127918417:A:C	1.70217e-06	-1.34355e-10	-1.20374	0.0001726	-1.34355e-10	-1.19697	0.000172624	-1.34355e-10	-1.19697
127918471	chr9:127918471:G:A	2.59563e-06	-1.34355e-10	-0.781816	0.00027248	-1.34355e-10	-0.740386	0.00027252	-1.34355e-10	-0.740376
127919613	chr9:127919613:T:C	5.34362e-07	-1.64352	-0.718806	5.79038e-05	-1.65664	-0.632531	5.79119e-05	-1.65664	-0.632528
127919740	chr9:127919740:A:T	2.17122e-06	-1.34355e-10	-0.960355	0.000225868	-1.34355e-10	-0.927999	0.000225901	-1.34355e-10	-0.92799
127919946	chr9:127919946:T:C	1.09133e-06	-1.64825	-2.62286e-10	0.000109481	-1.6522	-2.62286e-10	0.000109496	-1.6522	-2.62286e-10
127920192	chr9:127920192:T:A	1.10344e-06	-1.63722	-2.62286e-10	0.000108981	-1.65677	-2.62286e-10	0.000108996	-1.65677	-2.62286e-10
127920478	chr9:127920478:A:G	1.12433e-06	-1.61846	-2.62286e-10	0.00010975	-1.64975	-2.62286e-10	0.000109765	-1.64974	-2.62286e-10
127920804	chr9:127920804:C:T	2.12283e-06	-1.34355e-10	-0.982894	0.000220519	-1.34355e-10	-0.951968	0.000220551	-1.34355e-10	-0.951959
127921145	chr9:127921145:G:A	1.95675e-06	-1.34355e-10	-1.06436	0.000194185	-1.34355e-10	-1.07914	0.00019421	-1.34355e-10	-1.07914
127921222	chr9:127921222:C:T	1.67812e-06	-1.34355e-10	-1.21797	0.000170017	-1.34355e-10	-1.21205	0.00017004	-1.34355e-10	-1.21205
127922384	chr9:127922384:A:G	1.19347e-06	-1.55878	-2.62286e-10	0.000130034	-1.48016	-2.62286e-10	0.000130051	-1.48016	-2.62286e-10
127922409	chr9:127922409:GAT:G	1.67631e-06	-1.34355e-10	-1.21905	0.000168818	-1.34355e-10	-1.21913	0.000168841	-1.34355e-10	-1.21913
127922472	chr9:127922472:T:C	7.30261e-07	-1.65719	-0.392806	8.7412e-05	-1.56611	-0.311205	8.74239e-05	-1.56611	-0.311212
127922833	chr9:127922833:T:C	1.92113e-06	-1.34355e-10	-1.08273	0.000190335	-1.34355e-10	-1.09917	0.000190359	-1.34355e-10	-1.09917
127922936	chr9:127922936:A:C	1.67906e-06	-1.34355e-10	-1.21741	0.000169182	-1.34355e-10	-1.21697	0.000169205	-1.34355e-10	-1.21697
127923423	chr9:127923423:C:G	3.04731e-06	-1.34355e-10	-0.621386	0.000325652	-1.34355e-10	-0.562121	0.000325676	-1.34355e-10	-0.562182
127923495	chr9:127923495:C:T	2.08026e-06	-1.34355e-10	-1.00315	0.0002028	-1.34355e-10	-1.03573	0.000202827	-1.34355e-10	-1.03573
127923996	chr9:127923996:AG:A	8.13094e-07	-1.31436	-0.6282	8.99553e-05	-1.27288	-0.575756	8.99697e-05	-1.27288	-0.575738
127924140	chr9:127924140:A:G	2.47295e-06	-1.34355e-10	-0.830236	0.000241738	-1.34355e-10	-0.860095	0.000241769	-1.34355e-10	-0.860104
127924151	chr9:127924151:T:A	1.55731e-06	-1.29269	-2.62286e-10	0.000130004	-1.48039	-2.62286e-10	0.000130022	-1.48038	-2.62286e-10
127924223	chr9:127924223:C:T	1.6881e-06	-1.21204	-2.62286e-10	0.000137674	-1.42306	-2.62286e-10	0.000137693	-1.42306	-2.62286e-10
127924270	chr9:127924270:A:G	6.33152e-07	-1.59669	-0.595999	6.62858e-05	-1.64441	-0.509561	6.62949e-05	-1.64442	-0.509556
127924399	chr9:127924399:A:G	1.70438e-06	-1.34355e-10	-1.20245	0.000170016	-1.34355e-10	-1.21206	0.000170039	-1.34355e-10	-1.21206
127924448	chr9:127924448:G:A	3.47631e-06	-0.489674	-2.62286e-10	0.000396927	-0.364199	-2.62286e-10	0.000396986	-0.364186	-2.62286e-10
127924571	chr9:127924571:G:A	4.86074e-06	-1.34355e-10	-0.154456	0.000497192	-1.34355e-10	-0.138974	0.000497255	-1.34355e-10	-0.138984
127925471	chr9:127925471:T:A	1.09208e-06	-1.64757	-2.62286e-10	0.000109382	-1.65311	-2.62286e-10	0.000109397	-1.65311	-2.62286e-10
127926166	chr9:127926166:TTTTC:T	2.13717e-06	-1.34355e-10	-0.976166	0.000223347	-1.34355e-10	-0.939223	0.000223374	-1.34355e-10	-0.939239
127926404	chr9:127926404:G:A	1.76826e-06	-1.34355e-10	-1.16565	0.000174377	-1.34355e-10	-1.18673	0.000174401	-1.34355e-10	-1.18673
127926437	chr9:127926437:T:C	3.86577e-06	-1.34355e-10	-0.383486	0.000428031	-1.34355e-10	-0.288756	0.000428096	-1.34355e-10	-0.28874
127926741	chr9:127926741:C:G	1.71614e-06	-1.34355e-10	-1.19557	0.000170602	-1.34355e-10	-1.20862	0.000170625	-1.34355e-10	-1.20862
127926751	chr9:127926751:G:A	5.09666e-07	-1.64066	-0.76899	5.56133e-05	-1.65175	-0.677782	5.56213e-05	-1.65174	-0.677777
127928644	chr9:127928644:T:G	4.56446e-07	-1.30665	-1.21328	3.81348e-05	-1.48885	-1.21797	3.81401e-05	-1.48885	-1.21797
127928850	chr9:127928850:T:G	1.69705e-06	-1.34355e-10	-1.20676	0.00016987	-1.34355e-10	-1.21292	0.000169893	-1.34355e-10	-1.21292
127929210	chr9:127929210:T:G	5.37965e-07	-1.61771	-0.737903	5.72627e-05	-1.65724	-0.643064	5.72708e-05	-1.65724	-0.643059
127929371	chr9:127929371:T:C	1.68187e-06	-1.34355e-10	-1.21574	0.000170099	-1.34355e-10	-1.21157	0.000170122	-1.34355e-10	-1.21157
127929654	chr9:127929654:G:A	1.08242e-06	-1.65644	-2.62286e-10	0.000110921	-1.63914	-2.62286e-10	0.000110936	-1.63913	-2.62286e-10
127930128	chr9:127930128:A:C	1.69464e-06	-1.34355e-10	-1.20818	0.000171754	-1.34355e-10	-1.20189	0.000171778	-1.34355e-10	-1.20189
127930793	chr9:127930793:G:A	4.68588e-07	-1.27603	-1.21765	3.88768e-05	-1.46773	-1.21982	3.88821e-05	-1.46773	-1.21982
127930911	chr9:127930911:C:G	1.21226e-06	-1.54316	-2.62286e-10	0.000131179	-1.47139	-2.62286e-10	0.000131196	-1.4714	-2.62286e-10
127930958	chr9:127930958:G:A	1.0863e-06	-1.65287	-2.62286e-10	0.000109959	-1.64784	-2.62286e-10	0.000109974	-1.64784	-2.62286e-10
127931204	chr9:127931204:T:TA	1.08187e-06	-1.65696	-2.62286e-10	0.000109046	-1.65618	-2.62286e-10	0.000109061	-1.65618	-2.62286e-10
127931712	chr9:127931712:C:T	1.6794e-06	-1.34355e-10	-1.21721	0.00016893	-1.34355e-10	-1.21847	0.000168953	-1.34355e-10	-1.21847
127931764	chr9:127931764:A:AG	5.01328e-07	-1.55325	-0.872892	5.02878e-05	-1.583	-0.847188	5.02942e-05	-1.58301	-0.847191
127931921	chr9:127931921:G:A	2.73355e-06	-1.34355e-10	-0.730046	0.000281866	-1.34355e-10	-0.706518	0.000281907	-1.34355e-10	-0.706511
127931965	chr9:127931965:A:G	3.67741e-07	-1.62463	-1.11139	3.64676e-05	-1.65015	-1.10138	3.64724e-05	-1.65015	-1.10138
127932459	chr9:127932459:A:G	1.12686e-06	-1.61621	-2.62286e-10	0.000109157	-1.65516	-2.62286e-10	0.000109172	-1.65516	-2.62286e-10
127932504	chr9:127932504:A:G	1.16433e-05	-1.34355e-10	0.719081	0.00113399	-1.34355e-10	0.685549	0.00113413	-1.34355e-10	0.685535
127932808	chr9:127932808:C:T	2.13173e-06	-1.34355e-10	-0.978714	0.000212195	-1.34355e-10	-0.990445	0.000212224	-1.34355e-10	-0.990442
127933141	chr9:127933141:G:A	1.79649e-06	-1.34355e-10	-1.14981	0.000178383	-1.34355e-10	-1.16402	0.000178407	-1.34355e-10	-1.16402
127933210	chr9:127933210:C:G	1.09913e-06	-1.64112	-2.62286e-10	0.000109385	-1.65307	-2.62286e-10	0.0001094	-1.65307	-2.62286e-10
127933501	chr9:127933501:G:T	8.06426e-07	-1.58594	-0.36485	8.28204e-05	-1.62698	-0.304299	8.28334e-05	-1.62698	-0.304272
127933644	chr9:127933644:G:A	2.0546e-06	-1.65682	0.641255	0.000228905	-1.64979	0.735144	0.000228943	-1.64979	0.735176
127933937	chr9:127933937:C:G	8.33149e-07	-1.61267	-0.30552	8.66332e-05	-1.6431	-0.243166	8.66471e-05	-1.6431	-0.243139
127934109	chr9:127934109:A:G	5.27521e-07	-1.49805	-0.877158	4.72715e-05	-1.64618	-0.845866	4.72775e-05	-1.64618	-0.845874
127934431	chr9:127934431:A:G	5.41661e-07	-1.52971	-0.819055	4.99854e-05	-1.6531	-0.783122	4.99919e-05	-1.6531	-0.783128
127934576	chr9:127934576:G:C	4.66734e-07	-1.48775	-1.0099	4.12017e-05	-1.64345	-0.986024	4.12069e-05	-1.64345	-0.98603
127934867	chr9:127934867:G:A	1.81815e-06	-1.34355e-10	-1.13783	0.00018173	-1.34355e-10	-1.14543	0.000181754	-1.34355e-10	-1.14543
127934914	chr9:127934914:C:T	1.1292e-06	-1.61414	-2.62286e-10	0.000111052	-1.63795	-2.62286e-10	0.000111068	-1.63795	-2.62286e-10
127935764	chr9:127935764:A:G	8.38598e-07	-1.60837	-0.303304	8.88214e-05	-1.62708	-0.234242	8.88354e-05	-1.62709	-0.234216
127936155	chr9:127936155:C:T	1.08885e-06	-1.65052	-2.62286e-10	0.000110491	-1.64302	-2.62286e-10	0.000110506	-1.64302	-2.62286e-10
127936566	chr9:127936566:C:T	1.08716e-06	-1.65208	-2.62286e-10	0.000109597	-1.65114	-2.62286e-10	0.000109612	-1.65114	-2.62286e-10
127936572	chr9:127936572:G:A	2.19667e-06	-1.34355e-10	-0.948705	0.000229067	-1.34355e-10	-0.913937	0.0002291	-1.34355e-10	-0.913929
127937109	chr9:127937109:A:G	1.11418e-05	-1.34355e-10	0.675057	0.00129292	-1.34355e-10	0.81671	0.0012933	-1.34355e-10	0.816866
127937374	chr9:127937374:G:C	1.77006e-06	-1.34355e-10	-1.16463	0.000179962	-1.34355e-10	-1.1552	0.000179987	-1.34355e-10	-1.1552
127937638	chr9:127937638:G:A	9.36875e-07	-1.63126	-0.169594	0.000101299	-1.65659	-0.073283	0.000101316	-1.65659	-0.0732504
127937719	chr9:127937719:G:C	1.85355e-06	-1.34355e-10	-1.11854	0.000183478	-1.34355e-10	-1.13586	0.000183502	-1.34355e-10	-1.13586
127937972	chr9:127937972:T:C	1.00743e-06	-1.58737	-0.140876	0.000104726	-1.62713	-0.0694722	0.000104743	-1.62714	-0.0694442
127938202	chr9:127938202:G:A	2.50008e-06	-1.34355e-10	-0.819324	0.000261551	-1.34355e-10	-0.78132	0.00026159	-1.34355e-10	-0.78131
127938448	chr9:127938448:T:C	9.36847e-07	-1.59506	-0.205823	9.74285e-05	-1.63233	-0.136503	9.74439e-05	-1.63233	-0.136476
127939129	chr9:127939129:G:A	1.09369e-06	-1.64609	-2.62286e-10	0.000109148	-1.65525	-2.62286e-10	0.000109163	-1.65525	-2.62286e-10
127939274	chr9:127939274:G:C	7.78386e-07	-1.62234	-0.363835	8.11949e-05	-1.6483	-0.302797	8.12079e-05	-1.6483	-0.30277
127939607	chr9:127939607:A:G	4.89633e-07	-1.5581	-0.891642	4.6213e-05	-1.65679	-0.857897	4.6219e-05	-1.65679	-0.857902
127939629	chr9:127939629:C:T	2.99889e-06	-1.34355e-10	-0.637405	0.000304882	-1.34355e-10	-0.628027	0.000304925	-1.34355e-10	-0.628022
127940198	chr9:127940198:A:G	7.44131e-07	-1.21225	-0.818934	6.98436e-05	-1.35928	-0.742411	6.98523e-05	-1.35929	-0.74241
127940259	chr9:127940259:C:T	1.19073e-06	-1.56108	-2.62286e-10	0.000127775	-1.49768	-2.62286e-10	0.000127792	-1.49769	-2.62286e-10
127940260	chr9:127940260:G:A	9.60271e-07	-1.60091	-0.175274	0.000100151	-1.63593	-0.105347	0.000100167	-1.63593	-0.10532
127940363	chr9:127940363:C:T	5.01052e-07	-1.25632	-1.17037	5.03115e-05	-1.26306	-1.16666	5.03191e-05	-1.26305	-1.16666
127941186	chr9:127941186:G:A	9.05305e-06	-1.34355e-10	0.467456	0.000952425	-1.34355e-10	0.511061	0.000952539	-1.34355e-10	0.511045
127941275	chr9:127941275:G:A	1.83541e-06	-1.34355e-10	-1.12838	0.000185863	-1.34355e-10	-1.12294	0.000185889	-1.34355e-10	-1.12294
127941286	chr9:127941286:A:G	9.73435e-07	-1.59535	-0.167222	0.000101345	-1.63221	-0.0972104	0.000101361	-1.63222	-0.0971829
127941440	chr9:127941440:T:G	4.18671e-07	-1.61058	-0.995738	4.16771e-05	-1.65686	-0.961136	4.16827e-05	-1.65686	-0.961137
127941650	chr9:127941650:C:T	1.7017e-06	-1.34355e-10	-1.20402	0.000170342	-1.34355e-10	-1.21014	0.000170365	-1.34355e-10	-1.21014
127942130	chr9:127942130:TGAGG:T	7.5545e-06	-1.34355e-10	0.286498	0.000790753	-1.34355e-10	0.325034	0.000790845	-1.34355e-10	0.325016
127942696	chr9:127942696:T:C	1.08373e-06	-1.41062	-0.244616	9.64992e-05	-1.61559	-0.162826	9.6514e-05	-1.61559	-0.162805
127942837	chr9:127942837:G:C	2.54132e-06	-1.34355e-10	-0.802964	0.000265972	-1.34355e-10	-0.764561	0.000266011	-1.34355e-10	-0.764551
127942841	chr9:127942841:C:T	5.20355e-07	-1.54962	-0.83927	5.21287e-05	-1.61651	-0.777724	5.21366e-05	-1.61652	-0.777702
127943849	chr9:127943849:A:G	5.62274e-07	-1.6266	-0.684814	5.78903e-05	-1.63985	-0.649547	5.78989e-05	-1.63986	-0.649532
127944280	chr9:127944280:G:A	1.53673e-05	-1.34355e-10	0.996597	0.00180572	-1.34355e-10	1.15076	0.00180627	-1.34355e-10	1.15093
127944802	chr9:127944802:A:G	6.10424e-07	-1.62568	-0.603564	6.22064e-05	-1.64887	-0.568624	6.22157e-05	-1.64887	-0.568608
127944865	chr9:127944865:G:A	1.53707e-05	-1.34355e-10	0.996819	0.00180618	-1.34355e-10	1.15102	0.00180673	-1.34355e-10	1.15119
127944974	chr9:127944974:T:C	3.26294e-07	-1.65358	-1.20203	3.4375e-05	-1.61238	-1.19824	3.43799e-05	-1.61238	-1.19824
127945992	chr9:127945992:G:A	4.31779e-07	-1.60374	-0.971752	4.29106e-05	-1.65596	-0.932869	4.29163e-05	-1.65596	-0.932871
127946113	chr9:127946113:A:G	1.09932e-06	-1.64096	-2.62286e-10	0.000108984	-1.65675	-2.62286e-10	0.000108999	-1.65675	-2.62286e-10
127946372	chr9:127946372:G:A	9.19261e-06	-1.34355e-10	0.482754	0.00105843	-1.34355e-10	0.616596	0.00105872	-1.34355e-10	0.616731
127946981	chr9:127946981:C:A	4.26372e-07	-1.61506	-0.973031	4.27989e-05	-1.65717	-0.934268	4.28046e-05	-1.65717	-0.934271
127947135	chr9:127947135:C:T	2.32267e-06	-1.34355e-10	-0.892929	0.000242181	-1.34355e-10	-0.858267	0.000242216	-1.34355e-10	-0.858258
127947755	chr9:127947755:C:CT	3.5106e-06	-1.34355e-10	-0.47986	0.000374425	-1.34355e-10	-0.42256	0.000374481	-1.34355e-10	-0.422546
127948447	chr9:127948447:A:G	1.06864e-06	-1.4371	-0.232162	9.67728e-05	-1.62601	-0.149576	9.67877e-05	-1.62601	-0.149555
127948469	chr9:127948469:G:A	2.49887e-06	-1.34355e-10	-0.819809	0.000261676	-1.34355e-10	-0.780842	0.000261715	-1.34355e-10	-0.780832
127948512	chr9:127948512:T:C	7.47422e-07	-1.6023	-0.424467	7.77638e-05	-1.64606	-0.348217	7.77765e-05	-1.64606	-0.348185
127948694	chr9:127948694:C:T	5.10006e-07	-1.47572	-0.933263	4.48603e-05	-1.6402	-0.904199	4.4866e-05	-1.6402	-0.904206
127949171	chr9:127949171:G:A	1.69131e-06	-1.34355e-10	-1.21014	0.000169531	-1.34355e-10	-1.21491	0.000169554	-1.34355e-10	-1.21491
127949222	chr9:127949222:G:A	2.34647e-06	-1.34355e-10	-0.882733	0.000244868	-1.34355e-10	-0.847233	0.000244903	-1.34355e-10	-0.847224
127949765	chr9:127949765:A:C	1.10368e-05	-1.34355e-10	0.66559	0.00127761	-1.34355e-10	0.804795	0.00127798	-1.34355e-10	0.804947
127949837	chr9:127949837:G:A	1.72273e-06	-1.34355e-10	-1.19173	0.000176433	-1.34355e-10	-1.17501	0.000176456	-1.34355e-10	-1.17502
127949869	chr9:127949869:G:T	1.18307e-06	-1.56754	-2.62286e-10	0.000126678	-1.5063	-2.62286e-10	0.000126695	-1.50631	-2.62286e-10
127950212	chr9:127950212:T:C	4.51716e-07	-1.39601	-1.13434	3.74831e-05	-1.61306	-1.111	3.7488e-05	-1.61307	-1.111
127950947	chr9:127950947:G:A	1.68983e-06	-1.34355e-10	-1.21102	0.000169393	-1.34355e-10	-1.21573	0.000169416	-1.34355e-10	-1.21573
127951337	chr9:127951337:T:C	4.69092e-07	-1.55958	-0.933021	4.66775e-05	-1.62551	-0.879175	4.66846e-05	-1.62552	-0.879152
127951430	chr9:127951430:T:G	4.57318e-07	-1.54385	-0.974176	4.50132e-05	-1.61639	-0.924602	4.50199e-05	-1.6164	-0.924581
127951539	chr9:127951539:C:T	1.24535e-06	-1.51623	-2.62286e-10	0.000114346	-1.60872	-2.62286e-10	0.000114361	-1.60873	-2.62286e-10
127951680	chr9:127951680:G:A	1.73329e-06	-1.34355e-10	-1.18563	0.000174546	-1.34355e-10	-1.18576	0.00017457	-1.34355e-10	-1.18576
127952045	chr9:127952045:T:C	3.9976e-07	-1.55419	-1.09834	3.71969e-05	-1.6566	-1.07512	3.72018e-05	-1.65661	-1.07512
127952314	chr9:127952314:G:A	1.60443e-06	-0.557062	-0.705815	9.85633e-05	-1.1288	-0.628454	9.8577e-05	-1.12881	-0.628436
127952339	chr9:127952339:G:A	4.581e-07	-1.54437	-0.971941	4.51078e-05	-1.61677	-0.922126	4.51145e-05	-1.61678	-0.922105
127952399	chr9:127952399:G:A	3.27677e-06	-1.34355e-10	-0.548788	0.000320452	-1.34355e-10	-0.578218	0.000320493	-1.34355e-10	-0.578225
127952643	chr9:127952643:A:G	4.71399e-07	-1.55248	-0.935222	4.68069e-05	-1.62175	-0.880173	4.68139e-05	-1.62175	-0.880151
127952651	chr9:127952651:T:C	1.13139e-06	-1.04823	-0.563969	0.000104333	-1.22694	-0.473423	0.000104346	-1.22696	-0.473421
127952871	chr9:127952871:A:G	1.25226e-06	-1.5107	-2.62286e-10	0.000114718	-1.60548	-2.62286e-10	0.000114732	-1.60548	-2.62286e-10
127953002	chr9:127953002:C:A	1.81081e-06	-1.34355e-10	-1.14187	0.000181112	-1.34355e-10	-1.14883	0.000181136	-1.34355e-10	-1.14884
127953011	chr9:127953011:C:T	2.66693e-06	-1.34355e-10	-0.754719	0.000259957	-1.34355e-10	-0.787436	0.000259991	-1.34355e-10	-0.787441
127953046	chr9:127953046:T:C	1.1139e-06	-1.1781	-0.449676	9.03901e-05	-1.50708	-0.336731	9.04044e-05	-1.50709	-0.336702
127953212	chr9:127953212:G:A	1.68469e-06	-1.34355e-10	-1.21406	0.000169406	-1.34355e-10	-1.21565	0.000169429	-1.34355e-10	-1.21566
127953643	chr9:127953643:A:G	8.88365e-07	-0.742448	-1.11157	5.17863e-05	-1.29971	-1.10112	5.1792e-05	-1.29973	-1.10112
127953660	chr9:127953660:A:T	2.02556e-06	-1.34355e-10	-1.0298	0.000207519	-1.34355e-10	-1.01273	0.000207546	-1.34355e-10	-1.01273
127954482	chr9:127954482:A:G	1.12351e-06	-1.2575	-0.361692	9.46535e-05	-1.54718	-0.250551	9.46685e-05	-1.54718	-0.250523
127954577	chr9:127954577:T:A	1.17681e-05	-1.34355e-10	0.729748	0.00136977	-1.34355e-10	0.874445	0.00137016	-1.34355e-10	0.874598
127955682	chr9:127955682:G:A	5.38883e-07	-1.65613	-0.697769	5.50705e-05	-1.6467	-0.692633	5.50773e-05	-1.6467	-0.692645
127955841	chr9:127955841:G:A	4.83386e-07	-1.55	-0.912583	4.80161e-05	-1.62041	-0.856003	4.80234e-05	-1.62042	-0.85598
127956054	chr9:127956054:C:T	5.4921e-07	-1.6266	-0.708318	5.40718e-05	-1.65588	-0.70176	5.40784e-05	-1.65588	-0.701775
127956218	chr9:127956218:T:C	6.56872e-07	-1.62534	-0.530576	7.08256e-05	-1.56596	-0.521767	7.08337e-05	-1.56597	-0.521786
127956251	chr9:127956251:C:T	5.58846e-07	-1.6233	-0.694229	5.48658e-05	-1.65511	-0.687949	5.48724e-05	-1.65511	-0.687964
127956832	chr9:127956832:A:G	8.98907e-06	-1.34355e-10	0.460363	0.00103447	-1.34355e-10	0.593693	0.00103476	-1.34355e-10	0.593836
127956837	chr9:127956837:C:T	1.72071e-06	-1.34355e-10	-1.19291	0.000171816	-1.34355e-10	-1.20153	0.000171839	-1.34355e-10	-1.20153
127956848	chr9:127956848:G:A	8.7431e-07	-1.18902	-0.680942	9.79667e-05	-1.06387	-0.699448	9.79805e-05	-1.06387	-0.69945
127957558	chr9:127957558:C:T	2.29903e-06	-1.34355e-10	-0.903157	0.000237699	-1.34355e-10	-0.876944	0.000237734	-1.34355e-10	-0.876933
127958472	chr9:127958472:C:G	1.88935e-06	-1.34355e-10	-1.09941	0.000190721	-1.34355e-10	-1.09714	0.000190748	-1.34355e-10	-1.09713
127958575	chr9:127958575:G:A	1.86453e-06	-1.34355e-10	-1.11263	0.000185721	-1.34355e-10	-1.12371	0.000185746	-1.34355e-10	-1.12371
127959494	chr9:127959494:T:C	2.71742e-06	-1.34355e-10	-0.735962	0.000288464	-1.34355e-10	-0.683381	0.000288509	-1.34355e-10	-0.683361
127959567	chr9:127959567:G:A	1.90985e-06	-1.34355e-10	-1.08862	0.000192902	-1.34355e-10	-1.08577	0.000192929	-1.34355e-10	-1.08577
127959568	chr9:127959568:G:A	1.8986e-06	-1.34355e-10	-1.09453	0.000191884	-1.34355e-10	-1.09106	0.000191911	-1.34355e-10	-1.09105
127959916	chr9:127959916:G:A	5.22031e-06	-1.34355e-10	-0.0830893	0.000563863	-1.34355e-10	-0.0131388	0.00056395	-1.34355e-10	-0.0131212
127959933	chr9:127959933:T:C	3.32019e-07	-1.63985	-1.19836	3.29841e-05	-1.65726	-1.19466	3.29887e-05	-1.65726	-1.19466
127960256	chr9:127960256:G:A	1.15232e-05	-1.34355e-10	0.708715	0.00135915	-1.34355e-10	0.866663	0.00135955	-1.34355e-10	0.866822
127960408	chr9:127960408:A:G	9.0593e-07	-1.2767	-0.557737	8.14986e-05	-1.44944	-0.497927	8.1513e-05	-1.44945	-0.497872
127960622	chr9:127960622:G:A	3.25911e-07	-1.63903	-1.21775	3.22713e-05	-1.65726	-1.21651	3.22757e-05	-1.65726	-1.21651
127960925	chr9:127960925:C:T	1.77799e-06	-1.34355e-10	-1.16016	0.000179807	-1.34355e-10	-1.15607	0.000179831	-1.34355e-10	-1.15607
127961140	chr9:127961140:C:G	5.40407e-07	-1.35897	-0.99211	4.87947e-05	-1.46566	-0.994674	4.88015e-05	-1.46565	-0.994675
127961292	chr9:127961292:T:A	4.47853e-07	-1.44301	-1.09592	3.77035e-05	-1.63586	-1.08234	3.77084e-05	-1.63586	-1.08234
127961293	chr9:127961293:GGGGCATGA:G	4.29315e-07	-1.48658	-1.09463	3.72873e-05	-1.64801	-1.08129	3.72921e-05	-1.64801	-1.0813
127961345	chr9:127961345:C:T	1.67884e-06	-1.34355e-10	-1.21754	0.000169275	-1.34355e-10	-1.21642	0.000169299	-1.34355e-10	-1.21642
127961845	chr9:127961845:G:A	1.68638e-06	-1.34355e-10	-1.21306	0.000168924	-1.34355e-10	-1.2185	0.000168947	-1.34355e-10	-1.2185
127962073	chr9:127962073:A:G	1.12014e-06	-1.62219	-2.62286e-10	0.000109066	-1.65599	-2.62286e-10	0.000109081	-1.656	-2.62286e-10
127962213	chr9:127962213:G:A	1.8987e-06	-1.34355e-10	-1.09448	0.000191895	-1.34355e-10	-1.091	0.000191922	-1.34355e-10	-1.091
127962527	chr9:127962527:C:G	3.46266e-07	-1.6552	-1.14099	3.56173e-05	-1.64035	-1.13477	3.56222e-05	-1.64035	-1.13477
127962549	chr9:127962549:C:T	6.04228e-07	-1.56962	-0.669826	6.08077e-05	-1.63331	-0.606923	6.08173e-05	-1.63332	-0.606895
127962910	chr9:127962910:C:T	1.71761e-06	-1.34355e-10	-1.19471	0.000175593	-1.34355e-10	-1.17978	0.000175617	-1.34355e-10	-1.17978
127963162	chr9:127963162:G:A	1.27725e-06	-1.12171	-0.369225	0.000122024	-1.28699	-0.256744	0.000122039	-1.287	-0.256741
127963319	chr9:127963319:G:T	1.72271e-06	-1.34355e-10	-1.19175	0.00017109	-1.34355e-10	-1.20576	0.000171113	-1.34355e-10	-1.20576
127963460	chr9:127963460:T:G	1.10249e-06	-1.63808	-2.62286e-10	0.000108946	-1.6571	-2.62286e-10	0.000108961	-1.6571	-2.62286e-10
127963984	chr9:127963984:AG:A	5.05716e-06	-1.34355e-10	-0.114842	0.000545346	-1.34355e-10	-0.0465294	0.00054543	-1.34355e-10	-0.0465121
127964022	chr9:127964022:C:T	1.86991e-06	-1.34355e-10	-1.10975	0.000186056	-1.34355e-10	-1.1219	0.000186081	-1.34355e-10	-1.1219
127964467	chr9:127964467:G:A	6.27182e-07	-1.5673	-0.634863	6.332e-05	-1.63218	-0.567574	6.333e-05	-1.63218	-0.567546
127964503	chr9:127964503:C:T	1.11955e-06	-1.62272	-2.62286e-10	0.000109055	-1.6561	-2.62286e-10	0.00010907	-1.6561	-2.62286e-10
127965065	chr9:127965065:C:T	3.20903e-07	-1.65636	-1.2159	3.3636e-05	-1.61763	-1.21473	3.36405e-05	-1.61763	-1.21473
127965274	chr9:127965274:C:T	1.93035e-06	-1.34355e-10	-1.07795	0.000197212	-1.34355e-10	-1.06367	0.000197237	-1.34355e-10	-1.06368
127965358	chr9:127965358:C:T	6.31897e-07	-1.56208	-0.632598	6.36336e-05	-1.62941	-0.565403	6.36436e-05	-1.62941	-0.565375
127965398	chr9:127965398:C:T	6.9945e-07	-1.56245	-0.530653	7.26797e-05	-1.63248	-0.429409	7.26908e-05	-1.63249	-0.429386
127965549	chr9:127965549:A:G	1.13485e-06	-1.60915	-2.62286e-10	0.000109423	-1.65273	-2.62286e-10	0.000109437	-1.65273	-2.62286e-10
127965664	chr9:127965664:C:CA	1.99038e-06	-1.34355e-10	-1.04732	0.0002012	-1.34355e-10	-1.04365	0.000201225	-1.34355e-10	-1.04366
127965766	chr9:127965766:A:G	4.96569e-06	-1.34355e-10	-0.133094	0.000534906	-1.34355e-10	-0.0658588	0.000534988	-1.34355e-10	-0.0658416
127965830	chr9:127965830:G:A	7.98852e-07	-1.31274	-0.647483	8.835e-05	-1.20053	-0.666115	8.83625e-05	-1.20052	-0.666116
127966535	chr9:127966535:CAG:C	1.11089e-06	-1.63048	-2.62286e-10	0.000108942	-1.65713	-2.62286e-10	0.000108957	-1.65713	-2.62286e-10
127966575	chr9:127966575:C:T	1.72912e-06	-1.34355e-10	-1.18803	0.000172514	-1.34355e-10	-1.19747	0.000172537	-1.34355e-10	-1.19747
127966644	chr9:127966644:C:T	1.70112e-06	-1.34355e-10	-1.20436	0.000171722	-1.34355e-10	-1.20207	0.000171746	-1.34355e-10	-1.20207
127966875	chr9:127966875:G:A	1.71579e-06	-1.34355e-10	-1.19577	0.000173339	-1.34355e-10	-1.1927	0.000173362	-1.34355e-10	-1.1927
127966985	chr9:127966985:G:A	1.09732e-06	-1.64277	-2.62286e-10	0.000109154	-1.65519	-2.62286e-10	0.000109169	-1.65519	-2.62286e-10
127967511	chr9:127967511:A:G	2.46077e-06	-1.34355e-10	-0.83517	0.000259968	-1.34355e-10	-0.787392	0.000260008	-1.34355e-10	-0.787374
127967791	chr9:127967791:TGCTACAGGACCTG:T	1.7229e-06	-1.34355e-10	-1.19164	0.000176486	-1.34355e-10	-1.17471	0.00017651	-1.34355e-10	-1.17471
127967813	chr9:127967813:G:A	4.73314e-07	-1.3399	-1.14375	4.08371e-05	-1.50917	-1.12919	4.08427e-05	-1.50917	-1.12919
127968278	chr9:127968278:C:T	3.54172e-07	-1.65443	-1.11919	3.63622e-05	-1.64233	-1.11209	3.63673e-05	-1.64233	-1.11208
127968310	chr9:127968310:G:A	1.90247e-06	-1.34355e-10	-1.09249	0.000192651	-1.34355e-10	-1.08707	0.000192677	-1.34355e-10	-1.08707
127968590	chr9:127968590:G:A	1.67491e-06	-1.34355e-10	-1.21989	0.000168745	-1.34355e-10	-1.21956	0.000168768	-1.34355e-10	-1.21956
127968698	chr9:127968698:T:C	1.21981e-06	-1.53695	-2.62286e-10	0.000131623	-1.46801	-2.62286e-10	0.00013164	-1.46801	-2.62286e-10
127968880	chr9:127968880:C:G	3.69352e-07	-1.61233	-1.11932	3.82681e-05	-1.57444	-1.12889	3.82732e-05	-1.57444	-1.1289
127968966	chr9:127968966:T:C	1.67588e-06	-1.34355e-10	-1.21931	0.000168711	-1.34355e-10	-1.21976	0.000168734	-1.34355e-10	-1.21976
127969007	chr9:127969007:A:G	4.49588e-07	-1.33534	-1.19972	3.84867e-05	-1.50615	-1.19149	3.84921e-05	-1.50615	-1.19149
127969232	chr9:127969232:C:T	3.53811e-07	-1.65412	-1.12052	3.62876e-05	-1.64303	-1.11345	3.62927e-05	-1.64303	-1.11344
127969431	chr9:127969431:T:G	2.96987e-06	-0.647129	-2.62286e-10	0.000265818	-0.76514	-2.62286e-10	0.000265855	-0.765136	-2.62286e-10
127969812	chr9:127969812:A:G	1.8838e-06	-1.34355e-10	-1.10236	0.0001903	-1.34355e-10	-1.09935	0.000190327	-1.34355e-10	-1.09934
127969841	chr9:127969841:C:T	1.25362e-06	-1.50961	-2.62286e-10	0.000136269	-1.43332	-2.62286e-10	0.000136287	-1.43332	-2.62286e-10
127969892	chr9:127969892:C:G	1.44691e-06	-1.36621	-2.62286e-10	0.000143683	-1.38034	-2.62286e-10	0.000143702	-1.38034	-2.62286e-10
127969963	chr9:127969963:A:T	4.04497e-07	-1.52203	-1.11872	3.61079e-05	-1.65468	-1.10676	3.61127e-05	-1.65468	-1.10676
127970128	chr9:127970128:T:C	1.16743e-05	-1.34355e-10	0.72174	0.00137862	-1.34355e-10	0.880885	0.00137902	-1.34355e-10	0.881045
127970175	chr9:127970175:G:A	1.14582e-06	-1.59952	-2.62286e-10	0.000109781	-1.64946	-2.62286e-10	0.000109796	-1.64946	-2.62286e-10
127970184	chr9:127970184:G:A	1.86334e-06	-1.34355e-10	-1.11328	0.000188177	-1.34355e-10	-1.11057	0.000188204	-1.34355e-10	-1.11056
127970309	chr9:127970309:G:A	3.73127e-07	-1.50161	-1.21987	3.86648e-05	-1.47431	-1.21871	3.86703e-05	-1.4743	-1.21871
127970411	chr9:127970411:G:A	6.73174e-07	-1.57075	-0.560646	6.82536e-05	-1.63382	-0.490899	6.82645e-05	-1.63383	-0.490869
127970462	chr9:127970462:GTT:G	2.02898e-06	-1.34355e-10	-1.02811	0.000212217	-1.34355e-10	-0.990341	0.000212252	-1.34355e-10	-0.99031
127970556	chr9:127970556:A:G	2.25981e-06	-1.34355e-10	-0.920364	0.000237542	-1.34355e-10	-0.877604	0.000237584	-1.34355e-10	-0.877567
127971148	chr9:127971148:G:A	1.24376e-06	-1.5175	-2.62286e-10	0.000134814	-1.44405	-2.62286e-10	0.000134832	-1.44406	-2.62286e-10
127971483	chr9:127971483:G:A	6.17952e-07	-1.59617	-0.620824	6.51705e-05	-1.64212	-0.528823	6.51804e-05	-1.64213	-0.528803
127972003	chr9:127972003:C:T	1.18967e-06	-1.56197	-2.62286e-10	0.000127443	-1.50028	-2.62286e-10	0.00012746	-1.50028	-2.62286e-10
127972060	chr9:127972060:G:C	2.89011e-06	-1.34355e-10	-0.674352	0.000308078	-1.34355e-10	-0.617599	0.000308102	-1.34355e-10	-0.617656
127972267	chr9:127972267:A:C	1.12171e-06	-1.62079	-2.62286e-10	0.000109093	-1.65575	-2.62286e-10	0.000109108	-1.65575	-2.62286e-10
127972538	chr9:127972538:G:A	1.74509e-06	-1.34355e-10	-1.17884	0.000174631	-1.34355e-10	-1.18527	0.000174655	-1.34355e-10	-1.18527
127972922	chr9:127972922:C:T	1.26815e-06	-1.49809	-2.62286e-10	0.000138248	-1.4189	-2.62286e-10	0.000138266	-1.41891	-2.62286e-10
127973469	chr9:127973469:C:T	3.68739e-07	-1.51835	-1.21496	3.65241e-05	-1.5331	-1.21688	3.65293e-05	-1.53309	-1.21688
127974345	chr9:127974345:G:A	2.11678e-06	-1.65383	0.668075	0.000259488	-1.63331	0.844074	0.000259517	-1.63331	0.844051
127974373	chr9:127974373:C:T	1.92466e-06	-1.34355e-10	-1.0809	0.000194594	-1.34355e-10	-1.07703	0.000194622	-1.34355e-10	-1.07703
127974407	chr9:127974407:G:A	7.28639e-06	-1.34355e-10	0.250363	0.000681878	-1.34355e-10	0.176901	0.000681972	-1.34355e-10	0.176902
127974513	chr9:127974513:G:C	5.41727e-06	-1.34355e-10	-0.0460541	0.000586845	-1.34355e-10	0.0268095	0.000586935	-1.34355e-10	0.0268276
127974635	chr9:127974635:C:T	7.83946e-06	-1.34355e-10	0.323524	0.000910136	-1.34355e-10	0.465644	0.000910391	-1.34355e-10	0.465788
127974636	chr9:127974636:G:A	1.11157e-06	-1.62987	-2.62286e-10	0.000112422	-1.62569	-2.62286e-10	0.000112438	-1.62569	-2.62286e-10
127974660	chr9:127974660:C:T	2.29125e-06	-1.34355e-10	-0.906547	0.00024298	-1.34355e-10	-0.854971	0.000243023	-1.34355e-10	-0.854932
127974971	chr9:127974971:T:C	8.93375e-07	-1.41624	-0.432154	9.52961e-05	-1.40552	-0.385439	9.53091e-05	-1.40553	-0.385431
127975030	chr9:127975030:C:T	1.43702e-06	-1.37307	-2.62286e-10	0.000158541	-1.28194	-2.62286e-10	0.00015856	-1.28196	-2.62286e-10
127976394	chr9:127976394:G:C	1.68336e-06	-1.34355e-10	-1.21486	0.000170842	-1.34355e-10	-1.20721	0.000170865	-1.34355e-10	-1.20721
127976451	chr9:127976451:C:T	1.96939e-06	-0.00791537	-1.05001	0.000102498	-0.59625	-1.12186	0.000102515	-0.596222	-1.12185
127976884	chr9:127976884:A:C	2.90233e-06	-1.34355e-10	-0.670133	0.000285299	-1.34355e-10	-0.694413	0.000285336	-1.34355e-10	-0.694418
127977017	chr9:127977017:G:T	1.1805e-05	-1.34355e-10	0.73288	0.00139294	-1.34355e-10	0.891221	0.00139335	-1.34355e-10	0.891382
127977647	chr9:127977647:G:A	4.67794e-06	-1.34355e-10	-0.192789	0.000504581	-1.34355e-10	-0.124223	0.000504657	-1.34355e-10	-0.124207
127978965	chr9:127978965:C:T	7.92586e-06	-1.34355e-10	0.334484	0.000917182	-1.34355e-10	0.473355	0.000917436	-1.34355e-10	0.473496
127979094	chr9:127979094:T:C	5.55255e-06	-1.34355e-10	-0.0213881	0.000602038	-1.34355e-10	0.05237	0.000602131	-1.34355e-10	0.0523881
127979614	chr9:127979614:G:A	7.54126e-07	-1.51447	-0.50337	7.61578e-05	-1.60145	-0.413696	7.61702e-05	-1.60146	-0.413659
127979685	chr9:127979685:A:C	1.74187e-06	-1.34355e-10	-1.18069	0.000176053	-1.34355e-10	-1.17716	0.000176077	-1.34355e-10	-1.17717
127980268	chr9:127980268:G:A	1.89459e-06	-1.34355e-10	-1.09664	0.000191493	-1.34355e-10	-1.0931	0.00019152	-1.34355e-10	-1.09309
127980431	chr9:127980431:C:A	1.68686e-06	-1.34355e-10	-1.21278	0.000169192	-1.34355e-10	-1.21692	0.000169215	-1.34355e-10	-1.21692
127981339	chr9:127981339:C:T	5.29444e-07	-1.27341	-1.09816	4.47735e-05	-1.45739	-1.08895	4.478e-05	-1.45738	-1.08894
127981890	chr9:127981890:C:T	1.78421e-06	-1.34355e-10	-1.15667	0.00017742	-1.34355e-10	-1.16943	0.000177445	-1.34355e-10	-1.16943
127981958	chr9:127981958:G:C	2.54441e-06	-1.34355e-10	-0.801747	0.000268851	-1.34355e-10	-0.753793	0.000268899	-1.34355e-10	-0.753751
127982145	chr9:127982145:C:G	4.20516e-07	-1.49306	-1.10886	4.66783e-05	-1.36476	-1.13991	4.66856e-05	-1.36475	-1.13991
127982209	chr9:127982209:T:TA	1.98763e-06	-1.34355e-10	-1.04871	0.000197426	-1.34355e-10	-1.06259	0.000197453	-1.34355e-10	-1.06259
127982210	chr9:127982210:T:A	8.05332e-07	-1.40779	-0.544356	9.02028e-05	-1.34441	-0.501476	9.02167e-05	-1.34442	-0.501451
127982659	chr9:127982659:C:T	1.16679e-05	-1.34355e-10	0.721199	0.00137519	-1.34355e-10	0.8784	0.0013756	-1.34355e-10	0.87856
127982683	chr9:127982683:A:C	1.6755e-06	-1.34355e-10	-1.21953	0.000168694	-1.34355e-10	-1.21987	0.000168717	-1.34355e-10	-1.21987
127982887	chr9:127982887:G:A	1.28391e-06	-1.48574	-2.62286e-10	0.000116843	-1.58712	-2.62286e-10	0.000116858	-1.58713	-2.62286e-10
127983686	chr9:127983686:A:G	3.9725e-07	-1.50258	-1.15625	3.50027e-05	-1.65206	-1.14047	3.50074e-05	-1.65206	-1.14046
127983748	chr9:127983748:A:G	6.90803e-07	-1.53119	-0.574356	6.34105e-05	-1.57265	-0.625669	6.34187e-05	-1.57265	-0.625678
127983772	chr9:127983772:G:A	1.95557e-06	-1.34355e-10	-1.06497	0.000194371	-1.34355e-10	-1.07818	0.000194398	-1.34355e-10	-1.07818
127983859	chr9:127983859:A:T	1.67725e-06	-1.34355e-10	-1.21849	0.000168995	-1.34355e-10	-1.21808	0.000169018	-1.34355e-10	-1.21808
127983931	chr9:127983931:C:T	3.44274e-07	-1.60434	-1.19763	3.66521e-05	-1.55632	-1.19016	3.66569e-05	-1.55633	-1.19016
127984070	chr9:127984070:G:A	4.41372e-07	-1.54623	-1.00728	4.3824e-05	-1.61148	-0.956288	4.38298e-05	-1.61149	-0.956285
127984182	chr9:127984182:G:A	1.67532e-06	-1.34355e-10	-1.21964	0.000168727	-1.34355e-10	-1.21967	0.00016875	-1.34355e-10	-1.21967
127984431	chr9:127984431:G:A	1.69792e-06	-1.34355e-10	-1.20624	0.00016998	-1.34355e-10	-1.21227	0.000170003	-1.34355e-10	-1.21227
127984718	chr9:127984718:C:T	1.21473e-06	-1.54113	-2.62286e-10	0.000123835	-1.529	-2.62286e-10	0.000123852	-1.529	-2.62286e-10
127984959	chr9:127984959:A:G	1.91321e-06	-1.34355e-10	-1.08686	0.000187993	-1.34355e-10	-1.11155	0.00018802	-1.34355e-10	-1.11154
127985017	chr9:127985017:G:T	7.52045e-06	-1.34355e-10	0.281981	0.000826623	-1.34355e-10	0.369398	0.000826758	-1.34355e-10	0.369425
127985390	chr9:127985390:T:A	1.67538e-06	-1.34355e-10	-1.2196	0.000168733	-1.34355e-10	-1.21963	0.000168756	-1.34355e-10	-1.21963
127985764	chr9:127985764:A:G	8.67701e-07	-0.739551	-1.138	5.15651e-05	-1.28168	-1.12342	5.15708e-05	-1.28171	-1.12342
127986225	chr9:127986225:G:A	1.70091e-06	-1.34355e-10	-1.20448	0.00017026	-1.34355e-10	-1.21062	0.000170283	-1.34355e-10	-1.21062
127986284	chr9:127986284:A:G	9.89178e-06	-1.34355e-10	0.556058	0.0011624	-1.34355e-10	0.710293	0.00116274	-1.34355e-10	0.710447
127986379	chr9:127986379:C:G	2.10261e-06	-1.34355e-10	-0.992469	0.000206271	-1.34355e-10	-1.01876	0.000206298	-1.34355e-10	-1.01876
127986504	chr9:127986504:A:G	1.67652e-06	-1.34355e-10	-1.21893	0.000168898	-1.34355e-10	-1.21866	0.000168921	-1.34355e-10	-1.21865
127986621	chr9:127986621:G:A	3.59771e-07	-1.56384	-1.19409	3.9683e-05	-1.46121	-1.20582	3.9689e-05	-1.46119	-1.20582
127986986	chr9:127986986:G:A	7.40272e-07	-0.816459	-1.21993	8.25384e-05	-0.715899	-1.21879	8.25514e-05	-0.715879	-1.21879
127987153	chr9:127987153:T:C	3.77355e-07	-1.5933	-1.11692	3.81271e-05	-1.6241	-1.08293	3.81328e-05	-1.6241	-1.08292
127987912	chr9:127987912:T:C	9.23145e-07	-1.5961	-0.219514	0.000101271	-1.64541	-0.0847384	0.000101289	-1.64541	-0.0846966
127987939	chr9:127987939:C:G	1.18524e-06	-1.5657	-2.62286e-10	0.000121075	-1.55154	-2.62286e-10	0.00012109	-1.55155	-2.62286e-10
127988245	chr9:127988245:C:T	5.58989e-06	-0.0146863	-2.62286e-10	0.000307462	-0.619598	-2.62286e-10	0.000307499	-0.619615	-2.62286e-10
127988269	chr9:127988269:G:A	2.03882e-06	-1.34355e-10	-1.02328	0.000205818	-1.34355e-10	-1.02096	0.000205847	-1.34355e-10	-1.02095
127988570	chr9:127988570:C:G	4.14312e-07	-1.53774	-1.07904	4.00964e-05	-1.61975	-1.03691	4.01025e-05	-1.61975	-1.03689
127988610	chr9:127988610:G:T	6.81007e-07	-1.47983	-0.639998	8.98478e-05	-1.35377	-0.496061	8.98632e-05	-1.35376	-0.496037
127988772	chr9:127988772:G:A	1.694e-06	-1.34355e-10	-1.20855	0.000171215	-1.34355e-10	-1.20503	0.000171238	-1.34355e-10	-1.20503
127988775	chr9:127988775:T:G	7.2998e-07	-1.51253	-0.537853	9.63519e-05	-1.39725	-0.382691	9.63685e-05	-1.39724	-0.382666
127988781	chr9:127988781:A:T	1.58404e-06	-1.27567	-2.62286e-10	0.000156883	-1.29245	-2.62286e-10	0.000156904	-1.29245	-2.62286e-10
127989036	chr9:127989036:T:C	1.73041e-06	-1.34355e-10	-1.18729	0.000174687	-1.34355e-10	-1.18495	0.000174712	-1.34355e-10	-1.18495
127989253	chr9:127989253:G:A	1.714e-06	-1.34355e-10	-1.19682	0.000174354	-1.34355e-10	-1.18686	0.000174379	-1.34355e-10	-1.18686
127989317	chr9:127989317:G:A	5.81167e-07	-1.65655	-0.621815	6.76257e-05	-1.64488	-0.489083	6.76369e-05	-1.64488	-0.489057
127989836	chr9:127989836:C:T	7.24122e-07	-1.59587	-0.462568	9.58403e-05	-1.48278	-0.30249	9.58572e-05	-1.48276	-0.302464
127989918	chr9:127989918:C:T	9.69511e-07	-1.59246	-0.174149	0.000127727	-1.51183	0.0137702	0.00012775	-1.51182	0.0138046
127990011	chr9:127990011:C:T	1.77751e-06	-1.34355e-10	-1.16043	0.000179806	-1.34355e-10	-1.15607	0.00017983	-1.34355e-10	-1.15607
127990124	chr9:127990124:G:A	3.57688e-07	-1.55153	-1.21221	4.69299e-05	-1.29293	-1.20636	4.69371e-05	-1.29292	-1.20636
127990134	chr9:127990134:G:A	1.70626e-06	-1.34355e-10	-1.20134	0.000174286	-1.34355e-10	-1.18725	0.000174309	-1.34355e-10	-1.18726
127990290	chr9:127990290:G:A	1.67077e-06	-1.22236	-2.62286e-10	0.000192724	-1.08669	-2.62286e-10	0.000192754	-1.08667	-2.62286e-10
127990293	chr9:127990293:T:C	7.04405e-07	-1.52201	-0.564042	9.13104e-05	-1.41676	-0.416923	9.13258e-05	-1.41675	-0.416901
127990305	chr9:127990305:C:T	2.13062e-05	-1.34355e-10	1.32335	0.00257648	-1.34355e-10	1.50623	0.0025773	-1.34355e-10	1.50641
127990460	chr9:127990460:T:C	1.37199e-06	-1.41938	-2.62286e-10	0.000122613	-1.53892	-2.62286e-10	0.000122628	-1.53893	-2.62286e-10
127990497	chr9:127990497:C:T	8.15856e-07	-1.52685	-0.412312	0.000107791	-1.42268	-0.245075	0.000107809	-1.42267	-0.245051
127990545	chr9:127990545:C:T	2.33461e-06	-1.34355e-10	-0.887802	0.000234952	-1.34355e-10	-0.888571	0.000234986	-1.34355e-10	-0.888563
127990752	chr9:127990752:T:C	8.23756e-07	-1.53506	-0.394463	0.000108702	-1.43372	-0.22562	0.00010872	-1.43371	-0.225596
127990810	chr9:127990810:T:C	1.11061e-06	-1.63074	-2.62286e-10	0.000117066	-1.58522	-2.62286e-10	0.000117081	-1.58522	-2.62286e-10
127990886	chr9:127990886:T:C	8.19277e-07	-1.52513	-0.409847	0.000108335	-1.42037	-0.242353	0.000108354	-1.42036	-0.242329
127990936	chr9:127990936:C:G	1.76959e-06	-1.34355e-10	-1.1649	0.000174978	-1.34355e-10	-1.18329	0.000175002	-1.34355e-10	-1.18329
127991000	chr9:127991000:G:A	6.74426e-07	-0.911491	-1.21805	7.52388e-05	-0.813088	-1.2142	7.52505e-05	-0.813069	-1.21419
127991302	chr9:127991302:C:T	1.6763e-06	-1.34355e-10	-1.21906	0.000168987	-1.34355e-10	-1.21813	0.00016901	-1.34355e-10	-1.21813
127991375	chr9:127991375:T:C	1.20247e-06	-1.55127	-2.62286e-10	0.000122904	-1.53655	-2.62286e-10	0.00012292	-1.53656	-2.62286e-10
127991436	chr9:127991436:C:T	8.6333e-07	-1.50946	-0.373147	0.000115306	-1.39952	-0.200839	0.000115326	-1.39951	-0.200815
127991473	chr9:127991473:C:G	1.88205e-06	-1.34355e-10	-1.10329	0.000186825	-1.34355e-10	-1.11778	0.00018685	-1.34355e-10	-1.11778
127991654	chr9:127991654:A:G	8.88423e-07	-1.52901	-0.324945	0.000118529	-1.42522	-0.147575	0.000118549	-1.42521	-0.14755
127992016	chr9:127992016:G:A	3.97845e-07	-1.44208	-1.21526	3.51955e-05	-1.56939	-1.21764	3.52004e-05	-1.56939	-1.21764
127992227	chr9:127992227:TTTA:T	6.41636e-07	-1.63601	-0.543366	7.75607e-05	-1.57917	-0.417723	7.75736e-05	-1.57916	-0.417702
127992537	chr9:127992537:T:C	1.84167e-06	-1.34355e-10	-1.12497	0.000190295	-1.34355e-10	-1.09938	0.00019032	-1.34355e-10	-1.09938
127992874	chr9:127992874:A:G	1.31914e-06	-1.45866	-2.62286e-10	0.000144077	-1.3776	-2.62286e-10	0.000144095	-1.37761	-2.62286e-10
127992950	chr9:127992950:G:A	2.9322e-06	-0.659895	-2.62286e-10	0.000265758	-0.765364	-2.62286e-10	0.000265799	-0.765345	-2.62286e-10
127992986	chr9:127992986:G:A	1.2129e-06	-1.54263	-2.62286e-10	0.000124109	-1.52679	-2.62286e-10	0.000124125	-1.5268	-2.62286e-10
127993414	chr9:127993414:G:A	5.97255e-07	-1.61934	-0.63172	8.08695e-05	-1.41645	-0.538662	8.08817e-05	-1.41644	-0.538659
127993705	chr9:127993705:G:C	4.02351e-07	-1.55194	-1.09413	3.91396e-05	-1.62762	-1.0532	3.91454e-05	-1.62762	-1.05318
127993943	chr9:127993943:G:A	4.17517e-07	-1.51598	-1.09309	3.99315e-05	-1.60908	-1.05171	3.99374e-05	-1.60908	-1.0517
127994386	chr9:127994386:T:G	9.13418e-07	-1.52366	-0.302547	0.000122204	-1.41881	-0.123449	0.000122225	-1.4188	-0.123424
127994514	chr9:127994514:C:G	7.31695e-06	-1.34355e-10	0.254547	0.000802911	-1.34355e-10	0.340293	0.000803038	-1.34355e-10	0.340315
127994715	chr9:127994715:T:C	3.94319e-07	-1.45939	-1.20686	3.3079e-05	-1.64923	-1.19982	3.30834e-05	-1.64923	-1.19982
127994922	chr9:127994922:C:T	1.1485e-06	-1.59719	-2.62286e-10	0.000109867	-1.64868	-2.62286e-10	0.000109882	-1.64868	-2.62286e-10
127995034	chr9:127995034:G:A	3.71001e-07	-1.51941	-1.20778	4.99654e-05	-1.23627	-1.20035	4.9973e-05	-1.23625	-1.20035
127995324	chr9:127995324:C:T	2.02199e-06	-1.34355e-10	-1.03156	0.000204065	-1.34355e-10	-1.02951	0.000204094	-1.34355e-10	-1.02951
127995507	chr9:127995507:G:A	1.69138e-06	-1.34355e-10	-1.2101	0.00017219	-1.34355e-10	-1.19935	0.000172213	-1.34355e-10	-1.19936
127995537	chr9:127995537:A:G	1.34413e-06	-1.4399	-2.62286e-10	0.000120488	-1.5564	-2.62286e-10	0.000120503	-1.55641	-2.62286e-10
127995941	chr9:127995941:G:A	1.77896e-06	-1.34355e-10	-1.15962	0.000179367	-1.34355e-10	-1.15852	0.000179392	-1.34355e-10	-1.15851
127995945	chr9:127995945:G:A	1.36706e-06	-1.42298	-2.62286e-10	0.000122322	-1.54129	-2.62286e-10	0.000122337	-1.54131	-2.62286e-10
127995985	chr9:127995985:C:A	2.71638e-06	-1.34355e-10	-0.736347	0.000277532	-1.34355e-10	-0.722015	0.000277568	-1.34355e-10	-0.722021
127996125	chr9:127996125:G:A	7.79764e-07	-1.61695	-0.367463	0.000102221	-1.52457	-0.196247	0.000102238	-1.52456	-0.196219
127996214	chr9:127996214:C:T	1.53503e-05	-1.34355e-10	0.995491	0.00182627	-1.34355e-10	1.16208	0.00182682	-1.34355e-10	1.16224
127996259	chr9:127996259:C:T	1.29669e-06	-1.47583	-2.62286e-10	0.000141227	-1.39758	-2.62286e-10	0.000141245	-1.39759	-2.62286e-10
127996456	chr9:127996456:C:T	7.45401e-07	-1.61247	-0.417013	9.80778e-05	-1.51149	-0.250703	9.8095e-05	-1.51147	-0.250676
127996521	chr9:127996521:C:T	1.71587e-06	-1.34355e-10	-1.19572	0.000172153	-1.34355e-10	-1.19956	0.000172177	-1.34355e-10	-1.19957
127996629	chr9:127996629:A:G	3.73193e-07	-1.52739	-1.19392	4.1798e-05	-1.44517	-1.16993	4.18043e-05	-1.44516	-1.16993
127996654	chr9:127996654:G:A	7.45592e-06	-1.34355e-10	0.273362	0.000818764	-1.34355e-10	0.359846	0.000818894	-1.34355e-10	0.359868
127996677	chr9:127996677:G:A	1.43892e-06	-1.37175	-2.62286e-10	0.000126717	-1.506	-2.62286e-10	0.000126732	-1.50601	-2.62286e-10
127996697	chr9:127996697:G:A	3.4196e-06	-1.34355e-10	-0.506124	0.000363299	-1.34355e-10	-0.452725	0.000363355	-1.34355e-10	-0.452706
127996867	chr9:127996867:TACATA:T	9.52186e-07	-1.56769	-0.216948	0.000127546	-1.47494	-0.0245407	0.000127568	-1.47493	-0.0245116
127997050	chr9:127997050:T:C	8.22689e-07	-1.55407	-0.37675	0.00010887	-1.45473	-0.20307	0.000108889	-1.45472	-0.203042
127997414	chr9:127997414:T:C	4.11425e-07	-1.48028	-1.14349	5.74554e-05	-1.17085	-1.12609	5.74643e-05	-1.17083	-1.12609
127997415	chr9:127997415:G:A	3.37475e-05	-1.34355e-10	1.78326	0.00407501	-1.34355e-10	1.96468	0.00407638	-1.34355e-10	1.96488
127998017	chr9:127998017:G:A	2.28186e-05	-1.34355e-10	1.39193	0.00271417	-1.34355e-10	1.55829	0.00271504	-1.34355e-10	1.55848
127998039	chr9:127998039:C:T	1.06476e-06	-1.64514	-0.027751	0.000139202	-1.57754	0.165515	0.000139226	-1.57753	0.165544
127998249	chr9:127998249:G:A	7.55734e-06	-1.34355e-10	0.286873	0.000829701	-1.34355e-10	0.373115	0.000829833	-1.34355e-10	0.373137
127998436	chr9:127998436:G:A	1.19989e-06	-1.55341	-2.62286e-10	0.000122459	-1.54018	-2.62286e-10	0.000122475	-1.54018	-2.62286e-10
127998593	chr9:127998593:G:A	1.35473e-06	-1.43204	-2.62286e-10	0.000153982	-1.31112	-2.62286e-10	0.000154005	-1.3111	-2.62286e-10
127998786	chr9:127998786:G:A	2.75215e-06	-0.723264	-2.62286e-10	0.000220743	-0.95095	-2.62286e-10	0.000220772	-0.950954	-2.62286e-10
127999058	chr9:127999058:C:T	3.99278e-07	-1.44102	-1.21273	3.56673e-05	-1.55666	-1.21705	3.56723e-05	-1.55666	-1.21705
127999433	chr9:127999433:T:A	2.192e-06	-1.34355e-10	-0.950834	0.00023011	-1.34355e-10	-0.909394	0.00023014	-1.34355e-10	-0.909399
128000383	chr9:128000383:C:T	1.78011e-06	-1.34355e-10	-1.15897	0.000180083	-1.34355e-10	-1.15453	0.000180107	-1.34355e-10	-1.15453
128000399	chr9:128000399:C:G	5.39965e-07	-1.24526	-1.10664	5.17804e-05	-1.34723	-1.05371	5.17871e-05	-1.34724	-1.0537
128000549	chr9:128000549:C:T	3.93846e-06	-1.34355e-10	-0.364855	0.000435209	-1.34355e-10	-0.272124	0.000435275	-1.34355e-10	-0.272109
128001147	chr9:128001147:G:A	4.50311e-06	-1.34355e-10	-0.230878	0.000489265	-1.34355e-10	-0.155046	0.000489342	-1.34355e-10	-0.155025
128001328	chr9:128001328:G:A	1.29793e-06	-1.47487	-2.62286e-10	0.000118051	-1.57684	-2.62286e-10	0.000118065	-1.57685	-2.62286e-10
128001492	chr9:128001492:T:C	1.26882e-06	-1.49756	-2.62286e-10	0.000116322	-1.59159	-2.62286e-10	0.000116337	-1.5916	-2.62286e-10
128001584	chr9:128001584:A:G	1.23686e-06	-1.52307	-2.62286e-10	0.00011448	-1.60755	-2.62286e-10	0.000114495	-1.60755	-2.62286e-10
128001585	chr9:128001585:A:G	1.72772e-06	-1.34355e-10	-1.18884	0.000173682	-1.34355e-10	-1.19072	0.000173706	-1.34355e-10	-1.19072
128002263	chr9:128002263:A:G	2.75354e-06	-1.34355e-10	-0.722759	0.000306923	-1.34355e-10	-0.621354	0.000306969	-1.34355e-10	-0.62134
128002622	chr9:128002622:T:C	1.80014e-06	-1.34355e-10	-1.14778	0.000184947	-1.34355e-10	-1.12788	0.000184971	-1.34355e-10	-1.12789
128002676	chr9:128002676:A:G	7.16308e-07	-0.944539	-1.12475	6.55973e-05	-1.12065	-1.04376	6.56057e-05	-1.12066	-1.04376
128003270	chr9:128003270:C:T	1.82177e-06	-1.34355e-10	-1.13584	0.000183758	-1.34355e-10	-1.13433	0.000183784	-1.34355e-10	-1.13432
128003308	chr9:128003308:G:A	4.58714e-06	-1.34355e-10	-0.212388	0.000496481	-1.34355e-10	-0.140405	0.000496558	-1.34355e-10	-0.140387
128003404	chr9:128003404:A:T	3.41428e-06	-0.50768	-2.62286e-10	0.000345147	-0.50398	-2.62286e-10	0.000345196	-0.503974	-2.62286e-10
128003924	chr9:128003924:C:T	1.27972e-06	-1.489	-2.62286e-10	0.000116975	-1.58599	-2.62286e-10	0.00011699	-1.586	-2.62286e-10
128004131	chr9:128004131:G:A	3.83531e-07	-1.4866	-1.20738	3.4965e-05	-1.5775	-1.2161	3.49698e-05	-1.5775	-1.2161
128004384	chr9:128004384:C:T	1.8805e-06	-1.34355e-10	-1.10411	0.000189667	-1.34355e-10	-1.10268	0.000189694	-1.34355e-10	-1.10268
128004492	chr9:128004492:A:G	1.2245e-06	-1.53312	-2.62286e-10	0.000113795	-1.61355	-2.62286e-10	0.000113809	-1.61356	-2.62286e-10
128004526	chr9:128004526:G:A	6.16916e-07	-1.49863	-0.720036	5.45649e-05	-1.60469	-0.743872	5.45729e-05	-1.60469	-0.743863
128004538	chr9:128004538:A:G	1.22368e-06	-1.53378	-2.62286e-10	0.000113751	-1.61394	-2.62286e-10	0.000113765	-1.61395	-2.62286e-10
128004554	chr9:128004554:G:A	3.69333e-07	-1.51276	-1.21894	4.95648e-05	-1.228	-1.21667	4.95724e-05	-1.22798	-1.21667
128004604	chr9:128004604:AT:A	1.76194e-06	-1.34355e-10	-1.16923	0.000179671	-1.34355e-10	-1.15682	0.000179695	-1.34355e-10	-1.15682
128004799	chr9:128004799:A:G	1.20925e-06	-1.54564	-2.62286e-10	0.000112985	-1.6207	-2.62286e-10	0.000112999	-1.6207	-2.62286e-10
128005135	chr9:128005135:G:T	1.26777e-06	-1.49839	-2.62286e-10	0.000116108	-1.59343	-2.62286e-10	0.000116123	-1.59344	-2.62286e-10
128005202	chr9:128005202:G:A	3.54129e-07	-1.58729	-1.18645	3.42271e-05	-1.61409	-1.20084	3.42321e-05	-1.61409	-1.20084
128005358	chr9:128005358:T:C	1.20451e-06	-1.54957	-2.62286e-10	0.000112721	-1.62304	-2.62286e-10	0.000112735	-1.62304	-2.62286e-10
128005458	chr9:128005458:C:T	1.24193e-06	-1.51898	-2.62286e-10	0.000114773	-1.605	-2.62286e-10	0.000114787	-1.605	-2.62286e-10
128005581	chr9:128005581:G:A	1.1933e-06	-1.55892	-2.62286e-10	0.000112057	-1.62894	-2.62286e-10	0.000112072	-1.62895	-2.62286e-10
128006131	chr9:128006131:C:T	4.10371e-07	-1.53282	-1.09352	3.99585e-05	-1.53691	-1.1232	3.99646e-05	-1.5369	-1.1232
128006225	chr9:128006225:G:C	3.99084e-07	-1.53755	-1.11668	3.90024e-05	-1.5413	-1.14303	3.90083e-05	-1.54129	-1.14302
128006475	chr9:128006475:G:C	3.98465e-07	-1.54328	-1.1125	3.89291e-05	-1.5467	-1.13951	3.8935e-05	-1.54669	-1.1395
128006547	chr9:128006547:G:A	3.80922e-07	-1.54821	-1.15259	3.74659e-05	-1.55129	-1.17323	3.74715e-05	-1.55128	-1.17323
128006738	chr9:128006738:C:G	1.77008e-06	-1.34355e-10	-1.16462	0.000175949	-1.34355e-10	-1.17776	0.000175973	-1.34355e-10	-1.17776
128006996	chr9:128006996:A:G	1.35531e-06	-1.43162	-2.62286e-10	0.000148272	-1.34891	-2.62286e-10	0.00014829	-1.34891	-2.62286e-10
128007263	chr9:128007263:A:G	1.24169e-06	-1.51918	-2.62286e-10	0.000123898	-1.52849	-2.62286e-10	0.000123915	-1.52849	-2.62286e-10
128007354	chr9:128007354:G:A	2.57393e-06	-1.34355e-10	-0.790213	0.000246017	-1.34355e-10	-0.842548	0.000246053	-1.34355e-10	-0.842539
128007379	chr9:128007379:A:AT	3.98107e-07	-1.57133	-1.08535	3.88151e-05	-1.57398	-1.11516	3.8821e-05	-1.57398	-1.11515
128007479	chr9:128007479:C:T	1.6895e-06	-1.34355e-10	-1.21121	0.000170225	-1.34355e-10	-1.21083	0.000170248	-1.34355e-10	-1.21083
128007752	chr9:128007752:G:A	3.83958e-07	-1.5354	-1.15747	3.86582e-05	-1.57059	-1.1226	3.86637e-05	-1.57059	-1.1226
128007997	chr9:128007997:G:T	3.87223e-07	-1.54281	-1.14159	4.03495e-05	-1.54573	-1.10465	4.03554e-05	-1.54572	-1.10464
128008103	chr9:128008103:C:T	5.14367e-06	-1.34355e-10	-0.0978783	0.00050727	-1.34355e-10	-0.118908	0.000507332	-1.34355e-10	-0.118921
128008205	chr9:128008205:A:C	3.95668e-07	-1.53462	-1.1282	4.13433e-05	-1.53758	-1.08846	4.13494e-05	-1.53757	-1.08845
128008375	chr9:128008375:T:G	3.79019e-07	-1.55845	-1.14736	3.94469e-05	-1.56135	-1.11164	3.94527e-05	-1.56134	-1.11164
128008406	chr9:128008406:A:G	4.09422e-07	-1.54695	-1.08171	4.30849e-05	-1.5503	-1.03448	4.30913e-05	-1.55029	-1.03447
128008437	chr9:128008437:TG:T	3.21101e-05	-1.34355e-10	1.73352	0.00389083	-1.34355e-10	1.91843	0.00389212	-1.34355e-10	1.91862
128008765	chr9:128008765:T:G	5.34688e-07	-1.52204	-0.839677	4.80091e-05	-1.61723	-0.859329	4.80162e-05	-1.61723	-0.859319
128008829	chr9:128008829:T:A	1.75001e-06	-1.34355e-10	-1.17602	0.000176397	-1.34355e-10	-1.17521	0.000176422	-1.34355e-10	-1.17521
128009032	chr9:128009032:G:A	4.30155e-07	-1.4135	-1.16576	3.76221e-05	-1.57168	-1.14868	3.76266e-05	-1.57168	-1.14869
128009158	chr9:128009158:G:A	1.1915e-06	-1.56043	-2.62286e-10	0.000112008	-1.62938	-2.62286e-10	0.000112022	-1.62939	-2.62286e-10
128009288	chr9:128009288:C:T	2.04915e-06	-1.34355e-10	-1.01822	0.000203427	-1.34355e-10	-1.03264	0.000203455	-1.34355e-10	-1.03264
128009316	chr9:128009316:G:A	1.67715e-06	-1.34355e-10	-1.21855	0.00016983	-1.34355e-10	-1.21315	0.000169853	-1.34355e-10	-1.21315
128009621	chr9:128009621:T:C	3.95379e-05	-1.34355e-10	1.94161	0.0048214	-1.34355e-10	2.13287	0.004823	-1.34355e-10	2.13307
128009982	chr9:128009982:G:A	1.75946e-06	-1.34355e-10	-1.17064	0.000177392	-1.34355e-10	-1.16959	0.000177416	-1.34355e-10	-1.16959
128010052	chr9:128010052:A:C	6.47092e-07	-1.49031	-0.680605	5.71766e-05	-1.59941	-0.702398	5.7185e-05	-1.59941	-0.702387
128010147	chr9:128010147:A:G	5.43599e-07	-1.59657	-0.748619	7.01846e-05	-1.45552	-0.641299	7.01955e-05	-1.45551	-0.641293
128010610	chr9:128010610:G:A	4.11016e-07	-1.41357	-1.2112	6.31518e-05	-1.00042	-1.20199	6.3162e-05	-1.0004	-1.20198
128010675	chr9:128010675:A:C	3.53837e-06	-1.34355e-10	-0.471981	0.000363652	-1.34355e-10	-0.451754	0.000363702	-1.34355e-10	-0.451752
128010968	chr9:128010968:GAATA:G	1.34542e-06	-1.43894	-2.62286e-10	0.000121292	-1.54975	-2.62286e-10	0.000121307	-1.54976	-2.62286e-10
128011240	chr9:128011240:G:A	1.45015e-06	-1.36398	-2.62286e-10	0.000128209	-1.49429	-2.62286e-10	0.000128224	-1.49431	-2.62286e-10
128011282	chr9:128011282:G:A	1.1187e-06	-1.62348	-2.62286e-10	0.000113784	-1.61365	-2.62286e-10	0.0001138	-1.61365	-2.62286e-10
128011512	chr9:128011512:A:G	1.34421e-06	-1.63853	0.198693	0.00015113	-1.64742	0.317608	0.00015115	-1.64742	0.317605
128011657	chr9:128011657:T:A	1.08344e-06	-0.477714	-1.17779	7.52037e-05	-0.832819	-1.19493	7.52136e-05	-0.832822	-1.19493
128012245	chr9:128012245:T:C	2.94685e-06	-1.34355e-10	-0.654909	0.000304819	-1.34355e-10	-0.628234	0.000304863	-1.34355e-10	-0.628224
128012427	chr9:128012427:G:A	1.78346e-06	-1.34355e-10	-1.15709	0.000184278	-1.34355e-10	-1.1315	0.000184302	-1.34355e-10	-1.13151
128012473	chr9:128012473:T:C	2.60325e-06	0.364833	-1.14372	0.000146581	-0.17741	-1.18296	0.000146601	-0.17741	-1.18296
128012728	chr9:128012728:G:C	2.69639e-06	0.371921	-1.11565	0.000165119	-0.203782	-1.0375	0.000165141	-0.203781	-1.03751
128013111	chr9:128013111:G:A	1.52906e-05	-0.985583	1.97718	0.00142338	-1.2112	2.12404	0.00142376	-1.21122	2.12419
128013121	chr9:128013121:A:G	1.30501e-06	-0.347026	-1.12241	8.98742e-05	-0.709058	-1.14048	8.98857e-05	-0.709062	-1.14049
128013400	chr9:128013400:A:G	2.42026e-06	-0.589892	-0.261879	0.000186743	-0.838943	-0.279276	0.000186772	-0.838938	-0.279263
128013402	chr9:128013402:G:A	1.16347e-06	-1.58424	-2.62286e-10	0.000123381	-1.53267	-2.62286e-10	0.000123397	-1.53268	-2.62286e-10
128013536	chr9:128013536:C:T	1.55474e-06	-1.0171	-0.27724	0.000278003	-0.458872	-0.261445	0.000278051	-0.458841	-0.261442
128013537	chr9:128013537:G:A	2.46153e-06	-0.63328	-0.201585	0.000189818	-0.880721	-0.221162	0.000189847	-0.880716	-0.221149
128013783	chr9:128013783:C:G	1.68834e-06	-1.34355e-10	-1.2119	0.00016963	-1.34355e-10	-1.21433	0.000169653	-1.34355e-10	-1.21433
128013840	chr9:128013840:A:G	1.13457e-06	-1.19826	-0.411132	0.000187295	-0.716317	-0.39895	0.000187326	-0.716289	-0.398948
128014128	chr9:128014128:C:T	1.32912e-06	-0.300142	-1.15099	9.14297e-05	-0.668643	-1.16374	9.14413e-05	-0.668646	-1.16374
128014464	chr9:128014464:A:G	9.08337e-06	-1.01931	1.4901	0.000839265	-1.23941	1.62398	0.00083948	-1.23943	1.62412
128014618	chr9:128014618:T:C	3.15586e-06	0.615573	-1.20196	0.000197116	0.0974353	-1.16159	0.000197144	0.0974416	-1.16159
128014838	chr9:128014838:T:C	7.52311e-07	-1.06294	-0.957313	5.56485e-05	-1.30452	-1.02438	5.56577e-05	-1.3045	-1.02436
128014943	chr9:128014943:C:T	1.70557e-06	-1.34355e-10	-1.20175	0.000173238	-1.34355e-10	-1.19328	0.000173262	-1.34355e-10	-1.19328
128015000	chr9:128015000:C:T	1.67485e-06	-1.34355e-10	-1.21992	0.000168698	-1.34355e-10	-1.21984	0.000168721	-1.34355e-10	-1.21984
128015151	chr9:128015151:G:A	1.69073e-06	-1.34355e-10	-1.21048	0.000171366	-1.34355e-10	-1.20415	0.00017139	-1.34355e-10	-1.20415
128015189	chr9:128015189:A:G	1.22779e-05	1.68035	-0.908202	0.00125531	1.74756	-0.960375	0.00125556	1.74761	-0.960361
128015299	chr9:128015299:C:T	1.83744e-06	-1.34355e-10	-1.12727	0.000180629	-1.34355e-10	-1.15151	0.000180654	-1.34355e-10	-1.1515
128015351	chr9:128015351:C:G	1.79589e-06	-1.34355e-10	-1.15014	0.000177016	-1.34355e-10	-1.17171	0.000177041	-1.34355e-10	-1.17171
128015469	chr9:128015469:C:T	1.81539e-06	-1.34355e-10	-1.13934	0.000185106	-1.34355e-10	-1.12702	0.000185131	-1.34355e-10	-1.12702
128015514	chr9:128015514:T:C	6.92324e-06	-1.34355e-10	0.199238	0.000739243	-1.34355e-10	0.257676	0.000739331	-1.34355e-10	0.257659
128015614	chr9:128015614:T:G	9.35532e-07	-0.728926	-1.07336	7.17043e-05	-0.983175	-1.09222	7.1715e-05	-0.98317	-1.09222
128015621	chr9:128015621:G:A	1.95334e-06	0.14612	-1.21222	0.000119947	-0.370186	-1.19071	0.000119964	-0.370186	-1.19071
128015671	chr9:128015671:A:T	1.12204e-06	-0.545378	-1.07512	7.89584e-05	-0.885857	-1.09317	7.89695e-05	-0.88586	-1.09316
128015870	chr9:128015870:A:G	9.36428e-07	-0.60267	-1.19866	7.19455e-05	-0.887977	-1.18406	7.19559e-05	-0.887971	-1.18406
128015914	chr9:128015914:G:A	1.78156e-06	-1.34355e-10	-1.15815	0.000175853	-1.34355e-10	-1.1783	0.000175877	-1.34355e-10	-1.1783
128015999	chr9:128015999:T:C	1.89239e-06	-1.34355e-10	-1.0978	0.000199274	-1.34355e-10	-1.05327	0.0001993	-1.34355e-10	-1.05328
128016181	chr9:128016181:C:T	1.86614e-06	-1.34355e-10	-1.11177	0.000182941	-1.34355e-10	-1.13879	0.000182967	-1.34355e-10	-1.13878
128016223	chr9:128016223:T:C	1.94816e-05	-1.34355e-10	1.23382	0.00231112	-1.34355e-10	1.39754	0.00231184	-1.34355e-10	1.39771
128016235	chr9:128016235:T:C	3.99227e-07	-1.56055	-1.09332	5.40388e-05	-1.2341	-1.12415	5.40471e-05	-1.23408	-1.12415
128016363	chr9:128016363:A:G	2.98964e-06	-1.34355e-10	-0.640493	0.000322814	-1.34355e-10	-0.570876	0.000322856	-1.34355e-10	-0.570879
128016470	chr9:128016470:C:T	2.42363e-06	-1.34355e-10	-0.850379	0.000260298	-1.34355e-10	-0.786122	0.000260333	-1.34355e-10	-0.786124
128016478	chr9:128016478:G:A	2.41799e-06	-1.34355e-10	-0.852709	0.000259646	-1.34355e-10	-0.788631	0.000259681	-1.34355e-10	-0.788633
128016501	chr9:128016501:A:T	2.69411e-06	-1.34355e-10	-0.744578	0.000285183	-1.34355e-10	-0.69482	0.000285223	-1.34355e-10	-0.694817
128016609	chr9:128016609:T:C	3.95511e-06	-1.34355e-10	-0.360637	0.00045805	-1.34355e-10	-0.220971	0.000458127	-1.34355e-10	-0.220941
128016698	chr9:128016698:C:T	3.41256e-07	-1.59688	-1.21389	3.29885e-05	-1.64117	-1.21062	3.29929e-05	-1.64117	-1.21062
128016853	chr9:128016853:T:C	1.70617e-06	-1.34355e-10	-1.20139	0.000174072	-1.34355e-10	-1.18848	0.000174096	-1.34355e-10	-1.18848
128016863	chr9:128016863:C:G	9.95408e-06	-1.34355e-10	0.562336	0.00113437	-1.34355e-10	0.685878	0.00113468	-1.34355e-10	0.686022
128017102	chr9:128017102:G:A	1.2943e-06	-1.47768	-2.62286e-10	0.000119792	-1.5622	-2.62286e-10	0.000119807	-1.56221	-2.62286e-10
128017444	chr9:128017444:T:C	1.88944e-06	-1.34355e-10	-1.09936	0.00019152	-1.34355e-10	-1.09296	0.000191547	-1.34355e-10	-1.09295
128017789	chr9:128017789:G:A	1.84784e-06	-1.34355e-10	-1.12163	0.000188434	-1.34355e-10	-1.1092	0.000188459	-1.34355e-10	-1.10921
128017843	chr9:128017843:A:G	3.70121e-07	-1.58354	-1.14604	4.12912e-05	-1.49084	-1.13646	4.12968e-05	-1.49084	-1.13646
128017860	chr9:128017860:C:T	6.6313e-06	-1.34355e-10	0.156155	0.000746217	-1.34355e-10	0.267065	0.000746411	-1.34355e-10	0.26719
128018098	chr9:128018098:A:G	1.88651e-06	-1.34355e-10	-1.10092	0.00019255	-1.34355e-10	-1.08759	0.000192575	-1.34355e-10	-1.0876
128018173	chr9:128018173:G:A	1.89031e-06	-1.34355e-10	-1.0989	0.000192975	-1.34355e-10	-1.08539	0.000193001	-1.34355e-10	-1.08539
128018380	chr9:128018380:C:A	1.86894e-06	-1.34355e-10	-1.11027	0.000184629	-1.34355e-10	-1.1296	0.000184654	-1.34355e-10	-1.1296
128018414	chr9:128018414:A:G	1.91701e-06	-1.34355e-10	-1.08488	0.000195891	-1.34355e-10	-1.07039	0.000195916	-1.34355e-10	-1.0704
128018525	chr9:128018525:T:C	3.47256e-07	-1.57891	-1.21443	3.82912e-05	-1.48597	-1.21676	3.82965e-05	-1.48597	-1.21676
128018683	chr9:128018683:T:C	3.49536e-07	-1.61016	-1.17664	3.83555e-05	-1.53181	-1.16924	3.83607e-05	-1.53181	-1.16924
128019060	chr9:128019060:T:C	3.43339e-07	-1.6336	-1.17108	3.44822e-05	-1.65355	-1.15395	3.44869e-05	-1.65355	-1.15395
128019161	chr9:128019161:A:G	3.47497e-07	-1.60343	-1.18922	3.36409e-05	-1.65696	-1.17525	3.36455e-05	-1.65696	-1.17525
128019223	chr9:128019223:C:T	2.01911e-06	-1.34355e-10	-1.03299	0.000206789	-1.34355e-10	-1.01625	0.000206816	-1.34355e-10	-1.01626
128019277	chr9:128019277:G:A	3.26342e-07	-1.63951	-1.21594	3.26601e-05	-1.65102	-1.21078	3.26646e-05	-1.65101	-1.21078
128019351	chr9:128019351:T:C	2.11375e-06	-1.34355e-10	-0.987184	0.000222067	-1.34355e-10	-0.944971	0.000222096	-1.34355e-10	-0.944978
128019411	chr9:128019411:A:G	2.4441e-06	-0.84197	-2.62286e-10	0.00019138	-1.09369	-2.62286e-10	0.0001914	-1.09372	-2.62286e-10
128019617	chr9:128019617:A:T	4.201e-07	-1.63291	-0.969996	4.27171e-05	-1.65384	-0.93951	4.27231e-05	-1.65384	-0.939508
128019752	chr9:128019752:G:A	3.29954e-07	-1.65446	-1.18999	3.53342e-05	-1.60617	-1.17693	3.5339e-05	-1.60617	-1.17693
128019976	chr9:128019976:TTGTTGC:T	3.41332e-07	-1.61015	-1.20039	3.74113e-05	-1.52883	-1.19715	3.74164e-05	-1.52883	-1.19715
128020134	chr9:128020134:G:A	3.54374e-07	-1.62573	-1.14732	3.92618e-05	-1.54035	-1.13735	3.92671e-05	-1.54035	-1.13735
128020146	chr9:128020146:G:A	4.3572e-07	-1.50573	-1.06067	4.01103e-05	-1.63479	-1.02152	4.01158e-05	-1.6348	-1.02152
128020540	chr9:128020540:C:T	2.13516e-06	-1.34355e-10	-0.977105	0.000224349	-1.34355e-10	-0.934747	0.000224378	-1.34355e-10	-0.934754
128020570	chr9:128020570:G:A	2.32569e-06	-0.891631	-2.62286e-10	0.000183428	-1.13613	-2.62286e-10	0.000183448	-1.13616	-2.62286e-10
128021019	chr9:128021019:T:A	1.86836e-06	-1.34355e-10	-1.11058	0.000190582	-1.34355e-10	-1.09787	0.000190607	-1.34355e-10	-1.09787
128021061	chr9:128021061:C:T	3.48286e-07	-1.62999	-1.16038	3.89463e-05	-1.52943	-1.15634	3.89517e-05	-1.52942	-1.15634
128021162	chr9:128021162:T:G	1.77282e-06	-1.34355e-10	-1.16308	0.000180799	-1.34355e-10	-1.15056	0.000180824	-1.34355e-10	-1.15056
128021434	chr9:128021434:C:T	3.42145e-07	-1.61897	-1.1892	3.7404e-05	-1.54312	-1.18305	3.7409e-05	-1.54312	-1.18305
128021571	chr9:128021571:G:A	1.84397e-06	-1.34355e-10	-1.12373	0.000186826	-1.34355e-10	-1.11777	0.000186852	-1.34355e-10	-1.11777
128021628	chr9:128021628:G:A	1.7894e-06	-1.34355e-10	-1.15376	0.00018196	-1.34355e-10	-1.14416	0.000181984	-1.34355e-10	-1.14417
128021854	chr9:128021854:C:A	3.26742e-07	-1.64762	-1.20661	3.35945e-05	-1.61708	-1.21651	3.3599e-05	-1.61708	-1.21651
128022018	chr9:128022018:T:C	3.61239e-07	-1.64173	-1.11213	3.90743e-05	-1.58127	-1.10122	3.90796e-05	-1.58127	-1.10122
128022274	chr9:128022274:C:T	2.17602e-06	-1.34355e-10	-0.95815	0.000228977	-1.34355e-10	-0.914331	0.000229006	-1.34355e-10	-0.914338
```
