## Supplementary material for "Characterization of shared and ancestry-specific signals driving complex traits using multi-ancestry fine-mapping": susiex_nc3.cs80.summary

```
# chr9:127022372-128022372
CS_ID	CS_LENGTH	CS_PURITY	MAX_PIP_SNP	BP	REF_ALLELE	ALT_ALLELE	REF_FRQ	BETA	SE	-LOG10P	MAX_PIP	POST-HOC_PROB_POP1	POST-HOC_PROB_POP2
1	8	0.961565	chr9:127546160:T:C	127546160	C,C	T,T	1,1	-inf,-inf	inf,inf	6.58179,1.0426	0.199672	0.986161	0.450075
2	1516	0	chr9:127804260:A:G	127804260	G,G	A,A	1,1	-inf,-inf	inf,inf	4.28901,0.743836	0.015674	0.455093	0.394457
3	1517	0	chr9:127804260:A:G	127804260	G,G	A,A	1,1	-inf,-inf	inf,inf	4.28901,0.743836	0.0156794	0.455077	0.39444
```
