## Supplementary material for "Characterization of shared and ancestry-specific signals driving complex traits using multi-ancestry fine-mapping": susiex_nc1.cs80.cs

```
CS_ID	SNP	BP	REF_ALLELE	ALT_ALLELE	REF_FRQ	BETA	SE	-LOG10P	CS_PIP	OVRL_PIP
1	chr9:133257367:C:A	133257367	A,A	C,C	1,1	inf,inf	inf,inf	9.07788,0.998159	0.232186	0.232186
1	chr9:133257138:T:C	133257138	C,C	T,T	1,1	inf,inf	inf,inf	9.03969,0.42196	0.0861291	0.0861291
1	chr9:133256508:C:T	133256508	T,T	C,C	1,1	inf,inf	inf,inf	9.03898,0.398437	0.0833588	0.0833588
1	chr9:133257129:G:A	133257129	A,A	G,G	1,1	inf,inf	inf,inf	9.00509,0.441142	0.0819448	0.0819448
1	chr9:134022604:T:C	134022604	C,C	T,T	1,1	-inf,-inf	inf,inf	6.34395,3.42196	0.0657395	0.0657395
1	chr9:134020857:G:A	134020857	A,A	G,G	1,1	-inf,-inf	inf,inf	6.54796,3.17681	0.0622092	0.0622092
1	chr9:134023111:C:G	134023111	G,G	C,C	1,1	-inf,-inf	inf,inf	6.33943,3.38439	0.0603144	0.0603144
1	chr9:134033505:A:G	134033505	G,G	A,A	1,1	-inf,-inf	inf,inf	6.24966,3.44403	0.0560672	0.0560672
1	chr9:134019616:G:A	134019616	A,A	G,G	1,1	-inf,-inf	inf,inf	6.01863,3.6284	0.0495368	0.0495368
1	chr9:134039713:C:T	134039713	T,T	C,C	1,1	-inf,-inf	inf,inf	6.24669,3.36171	0.0471277	0.0471277
```
