## Supplementary material for "Characterization of shared and ancestry-specific signals driving complex traits using multi-ancestry fine-mapping": susiex_nc1.cs80.snp

```
BP	SNP	PIP(CS1)	LogBF(CS1,Pop1)	LogBF(CS1,Pop2)
132489057	chr9:132489057:G:A	1.2506e-09	-1.56705	-1.11217
132489212	chr9:132489212:A:G	1.6186e-08	-1.90926e-10	-0.118693
132489748	chr9:132489748:C:T	9.34478e-10	-1.53814	-1.43246
132489766	chr9:132489766:C:T	1.12387e-09	-1.40679	-1.37927
132489831	chr9:132489831:A:C	8.53449e-10	-1.62844	-1.43287
132489833	chr9:132489833:C:T	9.71537e-10	-1.49826	-1.43346
132490203	chr9:132490203:G:A	9.15966e-10	-1.56517	-1.42544
132490288	chr9:132490288:A:G	6.49821e-09	-1.03131	-4.23322e-10
132490648	chr9:132490648:C:T	1.8894e-08	-1.90926e-10	0.0360037
132490886	chr9:132490886:G:A	7.48927e-10	-1.76742	-1.42453
132491071	chr9:132491071:C:T	8.71173e-10	-1.61967	-1.42108
132491152	chr9:132491152:G:A	4.50633e-09	-1.39736	-4.23322e-10
132492274	chr9:132492274:C:A	1.22536e-09	-1.36023	-1.33938
132492521	chr9:132492521:A:G	7.04417e-10	-1.82464	-1.42859
132492670	chr9:132492670:C:T	7.56672e-10	-1.74828	-1.43338
132492694	chr9:132492694:G:A	5.43119e-09	-1.90926e-10	-1.21068
132492925	chr9:132492925:C:T	4.37916e-09	-1.90926e-10	-1.42598
132493119	chr9:132493119:C:T	1.15227e-08	-1.90926e-10	-0.458517
132493452	chr9:132493452:C:T	9.38504e-10	-1.58174	-1.38457
132493483	chr9:132493483:G:A	4.44327e-09	-1.90926e-10	-1.41145
132493642	chr9:132493642:C:T	7.77945e-09	-1.90926e-10	-0.851353
132493670	chr9:132493670:C:T	8.77299e-10	-1.65442	-1.37933
132493768	chr9:132493768:C:T	7.44963e-09	-1.90926e-10	-0.894675
132493792	chr9:132493792:T:C	8.39153e-10	-1.64999	-1.42822
132494192	chr9:132494192:G:A	8.63873e-10	-1.63834	-1.41083
132494463	chr9:132494463:T:C	6.57712e-09	-1.90926e-10	-1.01924
132494624	chr9:132494624:A:G	1.33131e-09	-1.61312	-1.00356
132494662	chr9:132494662:GCA:G	8.86372e-10	-1.6195	-1.40395
132494913	chr9:132494913:T:C	9.0009e-10	-1.60399	-1.40411
132495422	chr9:132495422:G:A	1.47785e-09	-1.15259	-1.35966
132495495	chr9:132495495:C:T	6.45847e-09	-1.90926e-10	-1.03745
132495547	chr9:132495547:C:T	7.86284e-10	-1.74609	-1.39719
132495579	chr9:132495579:G:A	6.04373e-09	-1.90926e-10	-1.10382
132495663	chr9:132495663:A:G	7.95962e-10	-1.69276	-1.43828
132495766	chr9:132495766:A:G	6.67029e-09	-1.90926e-10	-1.00518
132495782	chr9:132495782:T:C	8.79956e-10	-1.59943	-1.4313
132496215	chr9:132496215:C:A	7.39371e-10	-1.77145	-1.43335
132496279	chr9:132496279:C:T	4.87877e-09	-1.90926e-10	-1.31795
132496502	chr9:132496502:C:T	4.37132e-09	-1.90926e-10	-1.42777
132496575	chr9:132496575:A:G	6.62659e-09	-1.90926e-10	-1.01175
132496639	chr9:132496639:C:G	5.87997e-09	-1.90926e-10	-1.13129
132497052	chr9:132497052:T:G	9.37824e-10	-1.52518	-1.44186
132497102	chr9:132497102:A:G	7.05387e-10	-1.81985	-1.432
132497158	chr9:132497158:A:G	7.39591e-10	-1.76585	-1.43865
132497465	chr9:132497465:T:C	8.88272e-10	-1.71239	-1.30893
132497519	chr9:132497519:C:T	7.33533e-10	-1.77129	-1.44144
132497649	chr9:132497649:G:T	4.60063e-09	-1.90926e-10	-1.37665
132497777	chr9:132497777:T:C	7.78365e-10	-1.7654	-1.388
132497824	chr9:132497824:G:A	1.14002e-08	-1.90926e-10	-0.469213
132497949	chr9:132497949:T:C	3.35259e-09	-0.28296	-1.41015
132498110	chr9:132498110:G:A	1.02352e-09	-1.52112	-1.35847
132498170	chr9:132498170:G:T	6.11519e-09	-1.90926e-10	-1.09206
132498258	chr9:132498258:A:G	1.51273e-09	-1.08456	-1.40437
132498282	chr9:132498282:G:A	4.34099e-09	-1.90926e-10	-1.43474
132498784	chr9:132498784:A:G	7.57989e-09	-1.90926e-10	-0.87734
132499058	chr9:132499058:G:A	7.22472e-10	-1.7867	-1.44122
132499377	chr9:132499377:G:A	8.6326e-10	-1.60827	-1.44161
132499540	chr9:132499540:G:A	5.57693e-09	-1.90926e-10	-1.1842
132499759	chr9:132499759:C:T	1.00238e-08	-0.597874	-4.23322e-10
132499877	chr9:132499877:C:T	4.32903e-09	-1.90926e-10	-1.4375
132499931	chr9:132499931:G:A	9.25662e-10	-1.78983	-1.19026
132500127	chr9:132500127:G:A	1.03838e-09	-1.50918	-1.356
132500195	chr9:132500195:C:G	8.1428e-10	-1.67018	-1.43811
132500385	chr9:132500385:C:T	3.38182e-09	-1.68443	-4.23322e-10
132500534	chr9:132500534:TA:T	4.33716e-09	-1.90926e-10	-1.43562
132500678	chr9:132500678:C:T	4.34016e-09	-1.90926e-10	-1.43493
132500737	chr9:132500737:C:T	4.48466e-09	-1.90926e-10	-1.40218
132500905	chr9:132500905:C:T	7.48561e-10	-1.79869	-1.39375
132500908	chr9:132500908:C:T	8.36194e-10	-1.65042	-1.43132
132501831	chr9:132501831:G:A	1.01112e-09	-1.55455	-1.33723
132502052	chr9:132502052:C:T	8.45071e-10	-1.75016	-1.32101
132502112	chr9:132502112:G:A	1.28951e-08	-0.345993	-4.23322e-10
132502359	chr9:132502359:A:G	8.92694e-10	-1.60433	-1.41202
132502377	chr9:132502377:T:C	8.4139e-10	-1.7934	-1.28214
132502422	chr9:132502422:G:A	7.82178e-10	-1.79839	-1.35013
132502532	chr9:132502532:A:G	4.48567e-09	-1.90926e-10	-1.40195
132502608	chr9:132502608:T:C	9.52554e-10	-1.75205	-1.1994
132502849	chr9:132502849:A:G	4.4276e-09	-1.90926e-10	-1.41498
132502865	chr9:132502865:T:C	4.51468e-09	-1.90926e-10	-1.39551
132503036	chr9:132503036:G:A	3.25809e-09	-1.7217	-4.23322e-10
132503099	chr9:132503099:C:G	3.17207e-09	-1.74846	-4.23322e-10
132503561	chr9:132503561:G:A	9.39035e-10	-1.76008	-1.20566
132504079	chr9:132504079:G:A	4.5118e-09	-1.90926e-10	-1.39614
132504133	chr9:132504133:A:C	7.94933e-10	-1.73102	-1.40131
132504429	chr9:132504429:G:T	1.17057e-09	-1.35121	-1.39414
132504793	chr9:132504793:TCCAC:T	1.31886e-09	-1.65776	-0.968317
132504927	chr9:132504927:C:T	1.41881e-09	-1.64718	-0.90584
132505358	chr9:132505358:T:G	4.44761e-09	-1.90926e-10	-1.41047
132505956	chr9:132505956:C:T	3.20928e-09	-1.73679	-4.23322e-10
132506097	chr9:132506097:T:C	1.54937e-09	-1.64623	-0.818756
132506169	chr9:132506169:C:T	4.35508e-09	-1.90926e-10	-1.4315
132506347	chr9:132506347:C:T	9.23003e-10	-1.77807	-1.20489
132506695	chr9:132506695:T:C	5.29654e-09	-1.57696	0.341176
132506811	chr9:132506811:C:T	1.2659e-09	-1.25434	-1.41272
132507434	chr9:132507434:A:G	1.02029e-08	-1.90926e-10	-0.580168
132507697	chr9:132507697:C:T	8.67057e-10	-1.62119	-1.4243
132508013	chr9:132508013:A:G	4.35788e-09	-1.90926e-10	-1.43085
132508561	chr9:132508561:C:T	9.80429e-10	-1.76554	-1.15707
132508738	chr9:132508738:C:T	4.41402e-09	-1.90926e-10	-1.41805
132508744	chr9:132508744:G:A	5.47044e-09	-1.20348	-4.23322e-10
132509090	chr9:132509090:G:A	1.23348e-09	-1.51315	-1.17985
132509301	chr9:132509301:G:A	4.95152e-09	-1.90926e-10	-1.30314
132509396	chr9:132509396:C:T	7.00868e-10	-1.82747	-1.43081
132510131	chr9:132510131:C:A	1.10522e-09	-1.48719	-1.3156
132510188	chr9:132510188:A:G	1.10842e-09	-1.73961	-1.0603
132510261	chr9:132510261:T:C	7.2251e-10	-1.81762	-1.41025
132510285	chr9:132510285:A:G	9.43938e-10	-1.75526	-1.20528
132510289	chr9:132510289:G:A	9.8986e-10	-1.77829	-1.13474
132510699	chr9:132510699:A:G	1.31692e-09	-1.67957	-0.947981
132511128	chr9:132511128:A:G	6.96144e-10	-1.82774	-1.4373
132511469	chr9:132511469:C:T	1.5549e-08	-0.158843	-4.23322e-10
132511618	chr9:132511618:A:G	8.13782e-10	-1.7752	-1.3337
132511634	chr9:132511634:G:A	1.11455e-09	-1.73285	-1.06154
132511780	chr9:132511780:G:C	4.98365e-09	-1.90926e-10	-1.29668
132511831	chr9:132511831:G:A	4.59712e-09	-1.90926e-10	-1.37741
132511838	chr9:132511838:G:A	4.58239e-09	-1.90926e-10	-1.38062
132512147	chr9:132512147:G:A	2.02483e-09	-1.78618	-0.411176
132512731	chr9:132512731:A:G	7.79141e-10	-1.81514	-1.33727
132512851	chr9:132512851:G:T	1.02313e-09	-1.68376	-1.19621
132512938	chr9:132512938:A:G	2.04027e-09	-1.76602	-0.423738
132513028	chr9:132513028:T:A	1.50754e-09	-1.54981	-0.942545
132513412	chr9:132513412:G:A	7.49498e-10	-1.78528	-1.40591
132513874	chr9:132513874:C:T	8.73351e-10	-1.64455	-1.39371
132514173	chr9:132514173:C:T	1.17691e-09	-1.40758	-1.33237
132514787	chr9:132514787:C:G	5.04828e-09	-1.90926e-10	-1.28379
132514816	chr9:132514816:C:T	7.32077e-10	-1.81932	-1.39539
132514970	chr9:132514970:G:A	4.34688e-09	-1.90926e-10	-1.43338
132515266	chr9:132515266:T:C	1.04741e-09	-1.67586	-1.18067
132515828	chr9:132515828:C:T	4.39414e-09	-1.90926e-10	-1.42257
132515867	chr9:132515867:T:TC	8.47927e-10	-1.67604	-1.39176
132516576	chr9:132516576:A:G	9.97242e-10	-1.57666	-1.32894
132516955	chr9:132516955:T:C	4.43791e-09	-1.90926e-10	-1.41266
132517037	chr9:132517037:G:A	4.38289e-09	-1.90926e-10	-1.42513
132517055	chr9:132517055:C:A	8.67249e-10	-1.60334	-1.44193
132517099	chr9:132517099:A:G	4.52231e-09	-1.90926e-10	-1.39382
132517383	chr9:132517383:T:C	3.27836e-09	-1.7155	-4.23322e-10
132517411	chr9:132517411:G:A	4.36904e-09	-1.90926e-10	-1.4283
132517901	chr9:132517901:A:G	4.39647e-09	-1.90926e-10	-1.42204
132518044	chr9:132518044:G:C	4.40436e-09	-1.90926e-10	-1.42024
132518673	chr9:132518673:G:A	7.70731e-10	-1.72555	-1.43771
132518758	chr9:132518758:C:A	5.32946e-09	-1.90926e-10	-1.22959
132518911	chr9:132518911:G:A	4.6318e-09	-1.90926e-10	-1.36989
132518979	chr9:132518979:G:A	4.50584e-09	-1.90926e-10	-1.39747
132519139	chr9:132519139:C:T	1.15775e-09	-1.82171	-0.934649
132520172	chr9:132520172:A:G	8.15822e-10	-1.80716	-1.29923
132520554	chr9:132520554:A:G	1.04224e-09	-1.42764	-1.43383
132520574	chr9:132520574:G:C	6.96539e-10	-1.82247	-1.442
132520633	chr9:132520633:T:G	3.02926e-09	-1.79452	-4.23322e-10
132520918	chr9:132520918:T:C	8.54234e-10	-1.82376	-1.23663
132520986	chr9:132520986:T:C	8.55924e-10	-1.82575	-1.23266
132521145	chr9:132521145:TC:T	3.12293e-08	0.538518	-4.23322e-10
132521162	chr9:132521162:A:C	9.14121e-10	-1.82143	-1.1712
132521390	chr9:132521390:T:C	4.36507e-09	-1.90926e-10	-1.4292
132521642	chr9:132521642:G:A	4.31154e-09	-1.90926e-10	-1.44154
132521730	chr9:132521730:T:C	8.95256e-10	-1.82753	-1.18595
132522002	chr9:132522002:C:T	9.08945e-10	-1.82122	-1.17709
132522221	chr9:132522221:C:G	8.99584e-10	-1.82252	-1.18614
132522369	chr9:132522369:A:AT	8.44549e-10	-1.68204	-1.38975
132522386	chr9:132522386:T:C	8.98361e-10	-1.81948	-1.19054
132522411	chr9:132522411:A:G	1.15738e-09	-1.39022	-1.36646
132522477	chr9:132522477:T:A	8.88823e-10	-1.81999	-1.20071
132522481	chr9:132522481:C:T	4.73705e-09	-1.90926e-10	-1.34742
132522729	chr9:132522729:T:C	9.67485e-10	-1.77451	-1.16138
132523064	chr9:132523064:C:T	4.31147e-09	-1.90926e-10	-1.44156
132523150	chr9:132523150:T:C	1.04211e-09	-1.73028	-1.13131
132523180	chr9:132523180:C:T	4.67764e-09	-1.90926e-10	-1.36005
132523243	chr9:132523243:A:G	8.6092e-09	-1.90926e-10	-0.750009
132523575	chr9:132523575:G:A	2.99533e-09	-1.80578	-4.23322e-10
132523631	chr9:132523631:C:T	4.86632e-09	-1.3205	-4.23322e-10
132523817	chr9:132523817:T:C	1.20371e-09	-1.76242	-0.955012
132523983	chr9:132523983:T:C	1.54204e-09	-1.73433	-0.735406
132524036	chr9:132524036:C:T	5.4077e-09	-1.90926e-10	-1.21502
132524458	chr9:132524458:C:T	1.48037e-09	-1.82311	-0.687435
132524664	chr9:132524664:A:T	1.1059e-09	-1.46288	-1.3393
132524716	chr9:132524716:T:A	1.03236e-09	-1.55501	-1.31599
132524809	chr9:132524809:C:T	7.48148e-10	-1.79673	-1.39627
132524824	chr9:132524824:A:G	9.78835e-09	-1.90926e-10	-0.621647
132525302	chr9:132525302:G:T	1.13617e-09	-1.55835	-1.21682
132525315	chr9:132525315:C:T	4.43788e-09	-1.90926e-10	-1.41266
132525741	chr9:132525741:C:T	1.06509e-09	-1.53097	-1.30881
132525745	chr9:132525745:A:G	4.32508e-09	-1.90926e-10	-1.43841
132526303	chr9:132526303:C:T	1.07009e-09	-1.5359	-1.2992
132526446	chr9:132526446:A:G	4.41634e-09	-1.90926e-10	-1.41753
132526453	chr9:132526453:C:T	7.99477e-09	-1.90926e-10	-0.824052
132529664	chr9:132529664:A:C	4.47493e-09	-1.90926e-10	-1.40435
132529874	chr9:132529874:T:G	4.44602e-09	-1.90926e-10	-1.41083
132529901	chr9:132529901:A:G	2.20458e-09	-1.82593	-0.286378
132530363	chr9:132530363:CCT:C	6.52885e-08	-1.90926e-10	1.27598
132530555	chr9:132530555:G:A	1.22034e-09	-1.61121	-1.0925
132530818	chr9:132530818:G:A	1.64976e-09	-1.44104	-0.961166
132530925	chr9:132530925:A:T	1.51016e-09	-1.6192	-0.871426
132531012	chr9:132531012:A:G	1.10057e-09	-1.59398	-1.21303
132531107	chr9:132531107:C:T	3.06251e-09	-1.50304	-0.280564
132531251	chr9:132531251:T:C	4.31301e-09	-1.90926e-10	-1.4412
132531294	chr9:132531294:T:C	4.3214e-09	-1.90926e-10	-1.43926
132532007	chr9:132532007:A:T	4.3933e-09	-1.90926e-10	-1.42276
132532706	chr9:132532706:C:T	9.11966e-09	-1.52835	0.835946
132532820	chr9:132532820:A:T	4.44599e-09	-1.90926e-10	-1.41084
132532922	chr9:132532922:G:A	4.28234e-09	-1.44834	-4.23322e-10
132532926	chr9:132532926:G:A	4.32646e-09	-1.90926e-10	-1.43809
132533184	chr9:132533184:T:C	7.26833e-10	-1.82042	-1.40148
132533327	chr9:132533327:T:C	9.53607e-10	-1.79567	-1.15468
132533427	chr9:132533427:AAC:A	8.55538e-09	-1.90926e-10	-0.756279
132533462	chr9:132533462:T:TTC	4.31771e-09	-1.90926e-10	-1.44011
132533466	chr9:132533466:G:GCTGCGTCCT	4.30774e-09	-1.90926e-10	-1.44243
132533471	chr9:132533471:G:C	5.5487e-09	-1.90926e-10	-1.18928
132533820	chr9:132533820:G:T	4.34238e-09	-1.90926e-10	-1.43442
132533956	chr9:132533956:C:T	1.42573e-09	-1.72359	-0.824573
132534267	chr9:132534267:T:C	4.33155e-09	-1.90926e-10	-1.43691
132534443	chr9:132534443:T:G	4.33558e-09	-1.90926e-10	-1.43598
132534651	chr9:132534651:A:G	5.52154e-09	-1.90926e-10	-1.19418
132534665	chr9:132534665:G:A	9.50194e-10	-1.69496	-1.25897
132534887	chr9:132534887:A:C	4.32181e-09	-1.90926e-10	-1.43916
132535068	chr9:132535068:C:A	1.05001e-08	-1.90926e-10	-0.551453
132535342	chr9:132535342:C:T	1.2661e-08	-1.90926e-10	-0.364311
132536198	chr9:132536198:T:C	4.32381e-09	-1.90926e-10	-1.4387
132536411	chr9:132536411:G:T	8.8802e-10	-1.8265	-1.1951
132537154	chr9:132537154:A:G	9.89975e-09	-1.90926e-10	-0.61033
132537698	chr9:132537698:A:C	1.19861e-09	-1.78026	-0.941421
132538399	chr9:132538399:T:A	4.36718e-09	-1.90926e-10	-1.42872
132538642	chr9:132538642:A:G	7.90268e-10	-1.80591	-1.33231
132538709	chr9:132538709:CG:TG	5.25967e-09	-1.90926e-10	-1.24277
132538739	chr9:132538739:C:T	1.39179e-08	-1.90926e-10	-0.269661
132538923	chr9:132538923:T:C	1.6228e-09	-1.27007	-1.14861
132539270	chr9:132539270:C:T	6.51305e-09	-1.90926e-10	-1.02903
132539594	chr9:132539594:A:G	1.52562e-09	-1.7924	-0.688044
132539656	chr9:132539656:C:T	8.70043e-09	-1.90926e-10	-0.739467
132539734	chr9:132539734:T:C	1.43413e-09	-1.78809	-0.754188
132539756	chr9:132539756:C:T	1.01114e-08	-1.90926e-10	-0.589176
132539785	chr9:132539785:C:G	3.66902e-09	-1.60292	-4.23322e-10
132539901	chr9:132539901:G:C	1.04007e-08	-1.90926e-10	-0.560966
132540263	chr9:132540263:C:T	5.93033e-09	-1.12276	-4.23322e-10
132540348	chr9:132540348:T:G	4.97216e-09	-1.90926e-10	-1.29899
132540430	chr9:132540430:G:T	4.54248e-09	-1.90926e-10	-1.38937
132540825	chr9:132540825:T:C	4.81269e-09	-1.90926e-10	-1.33158
132541215	chr9:132541215:C:A	5.33634e-09	-1.90926e-10	-1.2283
132541447	chr9:132541447:G:A	4.85993e-09	-1.90926e-10	-1.32182
132541476	chr9:132541476:C:G	5.84836e-09	-1.90926e-10	-1.13668
132541673	chr9:132541673:T:C	4.31195e-09	-1.90926e-10	-1.44145
132541700	chr9:132541700:G:A	7.23326e-09	-1.90926e-10	-0.924149
132541859	chr9:132541859:G:A	6.54187e-09	-1.90926e-10	-1.02462
132542245	chr9:132542245:C:T	5.20456e-09	-1.90926e-10	-1.25331
132542408	chr9:132542408:C:G	4.90358e-09	-1.90926e-10	-1.31287
132542461	chr9:132542461:G:A	8.3623e-10	-1.79142	-1.29027
132542920	chr9:132542920:C:A	4.82277e-09	-1.90926e-10	-1.32949
132543066	chr9:132543066:C:T	6.05123e-09	-1.90926e-10	-1.10258
132543164	chr9:132543164:C:T	6.06447e-09	-1.90926e-10	-1.10039
132543444	chr9:132543444:G:T	5.18153e-09	-1.90926e-10	-1.25774
132543586	chr9:132543586:G:A	5.12938e-09	-1.90926e-10	-1.26786
132543939	chr9:132543939:G:A	7.80885e-10	-1.82671	-1.32346
132543994	chr9:132543994:G:A	5.31639e-09	-1.90926e-10	-1.23205
132544082	chr9:132544082:A:G	8.31685e-10	-1.79713	-1.29001
132544119	chr9:132544119:G:A	4.31758e-09	-1.90926e-10	-1.44015
132544229	chr9:132544229:T:C	6.19046e-09	-1.90926e-10	-1.07983
132544560	chr9:132544560:A:G	7.1678e-10	-1.82725	-1.40857
132544732	chr9:132544732:G:A	4.3336e-09	-1.90926e-10	-1.43644
132544795	chr9:132544795:T:C	7.37578e-10	-1.79059	-1.41664
132544804	chr9:132544804:G:A	7.1155e-10	-1.82771	-1.41544
132544871	chr9:132544871:G:A	5.68891e-09	-1.90926e-10	-1.16432
132545140	chr9:132545140:AG:A	4.92115e-09	-1.90926e-10	-1.3093
132545235	chr9:132545235:C:A	7.74164e-09	-1.90926e-10	-0.856226
132545460	chr9:132545460:C:T	8.16629e-10	-1.81978	-1.28563
132546192	chr9:132546192:C:T	1.81383e-09	-1.29453	-1.01287
132546416	chr9:132546416:G:A	9.20901e-10	-1.74232	-1.24292
132546557	chr9:132546557:G:A	4.79661e-09	-1.90926e-10	-1.33493
132546801	chr9:132546801:G:A	8.98669e-10	-1.65486	-1.35482
132547241	chr9:132547241:C:T	5.75485e-09	-1.80773	0.65493
132547242	chr9:132547242:G:A	1.92439e-09	-1.71787	-0.530358
132547565	chr9:132547565:G:T	1.04364e-08	-1.90926e-10	-0.557544
132547806	chr9:132547806:G:A	3.28666e-09	-1.71297	-4.23322e-10
132547910	chr9:132547910:C:A	9.71408e-10	-1.65145	-1.2804
132548404	chr9:132548404:A:G	5.71315e-09	-1.90926e-10	-1.16007
132549219	chr9:132549219:C:T	1.01851e-08	-1.90926e-10	-0.581913
132549340	chr9:132549340:C:T	2.81796e-09	-1.69045	-0.176375
132549372	chr9:132549372:C:T	1.0544e-09	-1.54152	-1.30835
132549577	chr9:132549577:C:A	6.49946e-09	-1.90926e-10	-1.03112
132549656	chr9:132549656:G:A	7.4095e-09	-1.90926e-10	-0.900077
132549731	chr9:132549731:G:A	2.30745e-08	-1.90926e-10	0.235887
132549994	chr9:132549994:G:A	9.68822e-10	-1.82533	-1.10918
132550045	chr9:132550045:G:A	1.4796e-08	-1.90926e-10	-0.208483
132550224	chr9:132550224:T:C	3.01718e-09	-1.79852	-4.23322e-10
132550269	chr9:132550269:T:C	8.42333e-09	-1.90926e-10	-0.771835
132550443	chr9:132550443:C:T	2.21507e-09	-1.71733	-0.390228
132550665	chr9:132550665:C:T	4.30792e-09	-1.90926e-10	-1.44238
132550669	chr9:132550669:C:T	7.63608e-09	-1.90926e-10	-0.869955
132550763	chr9:132550763:C:T	5.74337e-09	-1.90926e-10	-1.15479
132551444	chr9:132551444:C:T	4.39787e-09	-1.90926e-10	-1.42172
132551455	chr9:132551455:C:A	4.37631e-09	-1.90926e-10	-1.42663
132551456	chr9:132551456:C:T	9.63224e-10	-1.79465	-1.14566
132551458	chr9:132551458:G:A	5.5078e-08	-1.90926e-10	1.10591
132551526	chr9:132551526:C:A	4.34482e-09	-1.90926e-10	-1.43386
132551559	chr9:132551559:G:A	4.35933e-09	-1.90926e-10	-1.43052
132551595	chr9:132551595:C:T	3.08459e-09	-1.6972	-0.079217
132551657	chr9:132551657:T:A	5.3436e-09	-1.90926e-10	-1.22694
132551859	chr9:132551859:C:T	4.33321e-09	-1.90926e-10	-1.43653
132552061	chr9:132552061:C:T	5.03325e-09	-1.90926e-10	-1.28677
132552115	chr9:132552115:T:C	4.37138e-09	-0.49622	-0.93154
132552222	chr9:132552222:T:C	4.37332e-09	-1.90926e-10	-1.42732
132552496	chr9:132552496:G:C	2.93056e-09	-1.82765	-4.23322e-10
132552724	chr9:132552724:G:A	8.78786e-09	-1.90926e-10	-0.729468
132553093	chr9:132553093:G:A	2.18002e-09	-1.65484	-0.468665
132553200	chr9:132553200:C:T	4.33551e-09	-1.90926e-10	-1.436
132553232	chr9:132553232:G:A	4.35854e-09	-1.90926e-10	-1.4307
132553312	chr9:132553312:T:A	4.3833e-09	-1.90926e-10	-1.42504
132554171	chr9:132554171:T:G	1.64432e-09	-1.57381	-0.831697
132554265	chr9:132554265:G:A	3.20901e-09	-1.73688	-4.23322e-10
132554357	chr9:132554357:T:A	8.96681e-10	-1.56962	-1.44227
132554660	chr9:132554660:C:T	1.86293e-09	-1.64347	-0.637214
132554711	chr9:132554711:C:A	1.02795e-08	-1.90926e-10	-0.572684
132554985	chr9:132554985:CATCCTCAGCCATCT:C	5.06238e-09	-1.90926e-10	-1.281
132555103	chr9:132555103:T:A	4.33626e-09	-1.90926e-10	-1.43583
132555380	chr9:132555380:C:T	5.09415e-09	-1.90926e-10	-1.27475
132555455	chr9:132555455:G:A	4.34759e-09	-1.90926e-10	-1.43322
132555554	chr9:132555554:C:T	1.03241e-09	-1.72073	-1.15021
132555693	chr9:132555693:G:C	1.76499e-09	-1.77351	-0.561191
132555773	chr9:132555773:A:G	4.33585e-09	-1.90926e-10	-1.43592
132555802	chr9:132555802:C:T	5.70032e-09	-1.90926e-10	-1.16232
132555908	chr9:132555908:G:A	6.51604e-09	-1.10055	0.0719782
132555929	chr9:132555929:C:T	1.49419e-08	-0.198673	-4.23322e-10
132556883	chr9:132556883:C:A	4.30771e-09	-1.90926e-10	-1.44243
132556932	chr9:132556932:T:C	3.49696e-09	-1.36894	-0.282007
132557100	chr9:132557100:C:T	5.0284e-09	-1.90926e-10	-1.28774
132557174	chr9:132557174:T:C	6.87596e-09	-1.90926e-10	-0.974809
132557399	chr9:132557399:G:T	2.6538e-09	-1.47675	-0.4501
132557992	chr9:132557992:C:T	4.69742e-09	-1.90926e-10	-1.35583
132558580	chr9:132558580:C:T	4.3637e-09	-1.90926e-10	-1.42952
132558644	chr9:132558644:G:A	2.89464e-09	-1.50684	-0.333135
132558752	chr9:132558752:T:C	3.22711e-09	-1.47327	-0.257985
132558832	chr9:132558832:GT:G	7.06937e-10	-1.8234	-1.42625
132558912	chr9:132558912:G:C	1.24772e-09	-1.24931	-1.43221
132558996	chr9:132558996:A:G	1.17249e-09	-1.30152	-1.4422
132559504	chr9:132559504:G:A	2.94202e-09	-1.46491	-0.358839
132559651	chr9:132559651:C:T	5.00113e-09	-1.90926e-10	-1.29317
132559823	chr9:132559823:A:G	4.36272e-09	-1.90926e-10	-1.42974
132559970	chr9:132559970:A:C	1.33496e-08	-1.90926e-10	-0.311355
132560355	chr9:132560355:G:A	2.60698e-09	-0.509221	-1.43543
132560399	chr9:132560399:A:G	5.38884e-09	-1.90926e-10	-1.21851
132560421	chr9:132560421:C:T	1.42382e-09	-1.12481	-1.42469
132560709	chr9:132560709:G:A	5.14126e-09	-1.90926e-10	-1.26554
132560761	chr9:132560761:C:T	7.50633e-09	-1.90926e-10	-0.887094
132560817	chr9:132560817:T:C	3.97991e-09	-1.46691	-0.0546685
132560907	chr9:132560907:T:G	4.78188e-09	-1.06006	-0.277948
132560999	chr9:132560999:A:C	4.38513e-09	-1.90926e-10	-1.42462
132561410	chr9:132561410:G:A	4.31541e-09	-1.90926e-10	-1.44065
132561639	chr9:132561639:ACACACACACACACACACACACACC:A	1.80286e-09	-1.81274	-0.500723
132561898	chr9:132561898:A:G	6.97134e-10	-1.82208	-1.44154
132562262	chr9:132562262:T:G	7.69992e-10	-1.73869	-1.42552
132562425	chr9:132562425:A:T	1.00714e-09	-1.51478	-1.38095
132562651	chr9:132562651:C:T	2.96798e-09	-1.81496	-4.23322e-10
132562710	chr9:132562710:T:A	1.08452e-09	-1.38539	-1.43631
132563547	chr9:132563547:T:C	5.06224e-09	-1.90926e-10	-1.28103
132564208	chr9:132564208:G:A	7.02309e-09	-1.90926e-10	-0.953637
132564293	chr9:132564293:T:C	1.24147e-09	-1.53029	-1.15625
132564976	chr9:132564976:G:C	6.38314e-09	-1.90926e-10	-1.04918
132565009	chr9:132565009:G:A	7.43636e-09	-1.90926e-10	-0.896459
132565099	chr9:132565099:G:A	4.59592e-09	-1.90926e-10	-1.37767
132565261	chr9:132565261:C:T	4.66779e-09	-1.90926e-10	-1.36215
132565282	chr9:132565282:GC:G	4.81196e-09	-1.90926e-10	-1.33174
132565936	chr9:132565936:C:T	4.45727e-09	-1.90926e-10	-1.4083
132566274	chr9:132566274:C:T	1.19449e-09	-1.28474	-1.44037
132566687	chr9:132566687:T:C	1.00847e-08	-0.59182	-4.23322e-10
132566750	chr9:132566750:C:T	6.01752e-09	-1.90926e-10	-1.10816
132566806	chr9:132566806:C:T	1.57323e-09	-1.15015	-1.29956
132566813	chr9:132566813:T:C	7.47282e-10	-1.79223	-1.40192
132566814	chr9:132566814:C:T	7.38804e-10	-1.79037	-1.41519
132567169	chr9:132567169:G:A	8.60951e-10	-1.78872	-1.26383
132567180	chr9:132567180:C:T	6.66119e-09	-1.90926e-10	-1.00654
132567878	chr9:132567878:A:G	5.98828e-09	-1.90926e-10	-1.11304
132568154	chr9:132568154:C:T	1.21258e-08	-0.154267	-0.253241
132568290	chr9:132568290:A:C	6.34048e-09	-1.90926e-10	-1.05589
132568447	chr9:132568447:T:G	1.33339e-08	-1.90926e-10	-0.31253
132568505	chr9:132568505:G:A	2.37526e-09	-0.614409	-1.42332
132568738	chr9:132568738:C:T	8.31353e-09	-1.90926e-10	-0.784955
132569026	chr9:132569026:A:G	5.35226e-09	-1.90926e-10	-1.22532
132569061	chr9:132569061:T:C	1.149e-09	-1.56763	-1.19632
132569585	chr9:132569585:C:T	5.59979e-09	-1.90926e-10	-1.18011
132571000	chr9:132571000:A:G	4.42307e-09	-1.90926e-10	-1.41601
132571625	chr9:132571625:C:T	4.31463e-09	-1.90926e-10	-1.44083
132571798	chr9:132571798:C:A	5.2543e-09	-1.90926e-10	-1.24379
132572341	chr9:132572341:A:G	4.66377e-09	-0.484186	-0.87883
132572369	chr9:132572369:T:G	4.48456e-09	-1.90926e-10	-1.4022
132572921	chr9:132572921:G:A	2.94063e-09	-1.82422	-4.23322e-10
132573175	chr9:132573175:G:A	5.64012e-09	-1.90926e-10	-1.17293
132573470	chr9:132573470:A:G	9.88897e-09	-1.90926e-10	-0.61142
132573729	chr9:132573729:T:C	4.83608e-09	-1.90926e-10	-1.32674
132574148	chr9:132574148:C:T	5.19473e-09	-1.90926e-10	-1.2552
132574535	chr9:132574535:A:G	1.42094e-08	-0.224594	-0.0243385
132574769	chr9:132574769:A:G	1.06707e-08	-0.426014	-0.109322
132575157	chr9:132575157:G:A	4.38999e-09	-1.90926e-10	-1.42351
132575228	chr9:132575228:T:C	3.98823e-09	-1.51949	-4.23322e-10
132575249	chr9:132575249:G:A	2.8632e-09	-0.456893	-1.39401
132575416	chr9:132575416:A:G	1.16731e-09	-1.70233	-1.04581
132575417	chr9:132575417:C:A	6.78981e-09	-1.90926e-10	-0.987416
132576084	chr9:132576084:G:C	5.07879e-09	-1.90926e-10	-1.27777
132576214	chr9:132576214:TCC:T	1.44888e-08	-0.229462	-4.23322e-10
132576377	chr9:132576377:CAGG:C	3.24909e-09	-0.46892	-1.25554
132576524	chr9:132576524:T:C	5.31959e-09	-1.90926e-10	-1.23144
132576625	chr9:132576625:A:G	4.54168e-09	-1.90926e-10	-1.38954
132576683	chr9:132576683:G:A	1.01145e-08	-1.90926e-10	-0.588867
132576695	chr9:132576695:A:ATAGGCCACAGACCCAATTC	4.47043e-09	-1.90926e-10	-1.40535
132577227	chr9:132577227:G:T	2.98729e-09	-1.80847	-4.23322e-10
132577830	chr9:132577830:TAG:T	5.8221e-09	-1.90926e-10	-1.14118
132578186	chr9:132578186:C:T	6.78981e-09	-1.90926e-10	-0.987416
132578370	chr9:132578370:C:T	4.52287e-09	0.00700849	-1.4007
132578492	chr9:132578492:T:C	4.36254e-09	-1.90926e-10	-1.42978
132578644	chr9:132578644:C:T	5.97473e-09	-1.90926e-10	-1.1153
132579281	chr9:132579281:T:C	5.46559e-09	-1.90926e-10	-1.20437
132579282	chr9:132579282:T:C	4.7142e-09	-1.90926e-10	-1.35226
132579615	chr9:132579615:G:C	4.52217e-09	-0.169724	-1.22412
132579739	chr9:132579739:T:G	2.16359e-08	-1.90926e-10	0.171513
132579816	chr9:132579816:G:C	6.06926e-09	-1.90926e-10	-1.0996
132580215	chr9:132580215:G:A	7.181e-10	-1.79888	-1.43511
132580789	chr9:132580789:G:A	3.19982e-09	-1.73975	-4.23322e-10
132581165	chr9:132581165:A:G	4.06958e-09	-0.303081	-1.19622
132581207	chr9:132581207:A:C	3.51351e-09	-0.371794	-1.27443
132581218	chr9:132581218:G:A	7.19113e-10	-1.79546	-1.43711
132581550	chr9:132581550:A:G	1.49934e-09	-1.65	-0.847813
132581554	chr9:132581554:A:G	4.31024e-09	-1.90926e-10	-1.44185
132581619	chr9:132581619:G:A	5.45565e-09	-1.20619	-4.23322e-10
132583485	chr9:132583485:C:T	7.40999e-10	-1.79077	-1.41182
132583926	chr9:132583926:T:C	4.37676e-09	-1.90926e-10	-1.42653
132584388	chr9:132584388:C:T	1.25875e-09	-1.23738	-1.43534
132584509	chr9:132584509:T:C	4.35554e-09	-1.90926e-10	-1.43139
132584697	chr9:132584697:C:A	3.82477e-09	-1.56134	-4.23322e-10
132584870	chr9:132584870:A:G	5.62066e-09	-1.90926e-10	-1.17639
132585765	chr9:132585765:G:A	4.46777e-09	-0.160747	-1.2452
132585882	chr9:132585882:G:A	4.81379e-09	-1.33136	-4.23322e-10
132586097	chr9:132586097:A:G	4.34527e-09	-1.90926e-10	-1.43375
132586257	chr9:132586257:C:T	6.85005e-09	-1.90926e-10	-0.978584
132586867	chr9:132586867:G:C	2.31614e-09	-1.20657	-0.856365
132587023	chr9:132587023:G:A	4.38672e-09	-0.0471856	-1.37707
132587246	chr9:132587246:G:A	7.70493e-10	-1.82493	-1.33863
132587957	chr9:132587957:C:T	9.39672e-09	-1.90926e-10	-0.662479
132588247	chr9:132588247:C:T	3.06648e-09	-1.78231	-4.23322e-10
132589058	chr9:132589058:G:A	4.55661e-09	-1.90926e-10	-1.38626
132589105	chr9:132589105:A:G	5.24944e-09	-1.90926e-10	-1.24472
132589142	chr9:132589142:C:A	4.52371e-09	-1.90926e-10	-1.39351
132590136	chr9:132590136:A:G	1.20348e-09	-1.42643	-1.29119
132590534	chr9:132590534:G:A	8.54173e-09	-1.90926e-10	-0.757876
132590743	chr9:132590743:G:A	4.57096e-09	-1.90926e-10	-1.38312
132591179	chr9:132591179:T:C	2.96361e-08	-1.90926e-10	0.486154
132591280	chr9:132591280:C:T	5.00694e-09	-1.90926e-10	-1.29202
132591284	chr9:132591284:A:G	4.69748e-09	-1.90926e-10	-1.35581
132591339	chr9:132591339:T:C	3.41804e-09	-1.35156	-0.322215
132591972	chr9:132591972:T:C	2.34961e-09	-1.65074	-0.39785
132592293	chr9:132592293:A:G	1.57936e-08	-1.90926e-10	-0.143234
132592354	chr9:132592354:G:A	6.55128e-09	-1.90926e-10	-1.02318
132593207	chr9:132593207:G:A	2.02506e-08	-1.90926e-10	0.105343
132593616	chr9:132593616:G:GTGT	1.22177e-08	-1.90926e-10	-0.399952
132594149	chr9:132594149:G:T	3.3484e-08	-1.90926e-10	0.608229
132594412	chr9:132594412:A:G	5.76812e-09	-1.90926e-10	-1.15049
132594557	chr9:132594557:G:A	2.19149e-08	-1.90926e-10	0.184328
132594832	chr9:132594832:G:A	2.79658e-08	-1.90926e-10	0.428141
132594894	chr9:132594894:C:T	7.01481e-09	-1.90926e-10	-0.954816
132595025	chr9:132595025:G:A	4.56831e-09	-1.90926e-10	-1.3837
132595027	chr9:132595027:T:C	4.20096e-09	-1.82772	0.360194
132595086	chr9:132595086:C:T	1.02529e-08	-1.90926e-10	-0.575283
132595459	chr9:132595459:G:A	4.43098e-09	-1.90926e-10	-1.41422
132595575	chr9:132595575:C:T	4.31281e-09	-1.90926e-10	-1.44125
132595704	chr9:132595704:C:T	3.0353e-09	-1.79253	-4.23322e-10
132597316	chr9:132597316:C:T	1.48758e-08	-1.90926e-10	-0.203105
132597642	chr9:132597642:G:A	6.15545e-09	-1.90926e-10	-1.0855
132597805	chr9:132597805:T:C	5.50843e-09	-1.90926e-10	-1.19656
132597914	chr9:132597914:T:C	1.35976e-08	-1.70914	1.41619
132597944	chr9:132597944:C:T	6.33161e-09	-1.90926e-10	-1.05729
132598260	chr9:132598260:A:C	4.85709e-09	-1.64061	0.318208
132598744	chr9:132598744:G:A	7.57003e-09	-1.90926e-10	-0.878642
132598758	chr9:132598758:T:C	1.70461e-09	-1.06427	-1.30523
132598862	chr9:132598862:T:C	3.04277e-09	-1.79007	-4.23322e-10
132599486	chr9:132599486:C:T	3.45634e-09	-1.66263	-4.23322e-10
132599566	chr9:132599566:C:T	2.78626e-08	-1.90926e-10	0.424447
132599849	chr9:132599849:C:T	4.81513e-09	-1.90926e-10	-1.33108
132600229	chr9:132600229:T:G	4.41231e-09	-1.90926e-10	-1.41844
132600295	chr9:132600295:C:A	5.28498e-09	-1.90926e-10	-1.23797
132600550	chr9:132600550:C:T	2.78389e-09	-1.46258	-0.416412
132600574	chr9:132600574:C:T	4.03093e-08	-1.90926e-10	0.793743
132600825	chr9:132600825:G:A	1.61973e-09	-1.62141	-0.799173
132601218	chr9:132601218:C:T	1.53604e-08	-1.90926e-10	-0.171049
132601392	chr9:132601392:G:A	1.49708e-08	-1.90926e-10	-0.19674
132601434	chr9:132601434:T:C	4.05864e-09	-1.50199	-4.23322e-10
132601491	chr9:132601491:A:G	5.10934e-09	-1.90926e-10	-1.27177
132601944	chr9:132601944:G:A	3.85908e-09	-1.52898	-0.0234305
132602403	chr9:132602403:A:G	3.81153e-09	-1.56481	-4.23322e-10
132602409	chr9:132602409:C:G	1.23884e-08	-1.90926e-10	-0.386078
132602593	chr9:132602593:C:T	4.30753e-09	-1.90926e-10	-1.44247
132602754	chr9:132602754:T:C	7.36918e-09	-1.90926e-10	-0.905533
132603424	chr9:132603424:T:C	1.47669e-09	-1.59199	-0.921041
132603551	chr9:132603551:C:G	6.67594e-09	-1.90926e-10	-1.00433
132603647	chr9:132603647:G:A	2.04217e-09	-0.846094	-1.34273
132603775	chr9:132603775:C:T	6.53173e-09	-1.90926e-10	-1.02617
132603786	chr9:132603786:G:C	2.62794e-09	-1.47862	-0.458017
132604144	chr9:132604144:C:G	3.90513e-08	-1.90926e-10	0.762036
132604147	chr9:132604147:G:A	1.1866e-08	-0.429159	-4.23322e-10
132604697	chr9:132604697:C:T	1.23466e-08	-1.90926e-10	-0.38946
132604823	chr9:132604823:T:C	1.13975e-08	-1.60373	1.13429
132604905	chr9:132604905:C:T	3.92888e-08	-1.90926e-10	0.768099
132604999	chr9:132604999:G:A	7.55879e-09	-1.90926e-10	-0.880129
132605205	chr9:132605205:T:C	6.98292e-09	-1.90926e-10	-0.959373
132605760	chr9:132605760:A:G	6.96056e-09	-1.90926e-10	-0.96258
132605970	chr9:132605970:G:A	1.44019e-08	-1.54118	1.3057
132606494	chr9:132606494:G:A	3.2451e-09	-0.61854	-1.10715
132606632	chr9:132606632:C:T	4.35155e-08	-1.90926e-10	0.870278
132606637	chr9:132606637:T:G	3.3044e-09	-0.539276	-1.16831
132606953	chr9:132606953:T:A	1.9581e-08	-1.72027	1.79199
132607070	chr9:132607070:T:C	7.04914e-09	-1.90926e-10	-0.949934
132607830	chr9:132607830:A:T	4.36259e-09	-1.90926e-10	-1.42977
132608334	chr9:132608334:G:T	4.89207e-09	-1.71392	0.398701
132608998	chr9:132608998:A:C	2.64119e-09	-0.514767	-1.41684
132609115	chr9:132609115:G:A	1.57291e-09	-1.57127	-0.878637
132609391	chr9:132609391:A:G	2.78244e-09	-1.68569	-0.193821
132609671	chr9:132609671:G:T	8.45828e-09	-1.90926e-10	-0.767694
132609773	chr9:132609773:C:G	4.6402e-09	-1.90926e-10	-1.36808
132609869	chr9:132609869:C:G	6.80172e-09	-1.90926e-10	-0.985664
132609872	chr9:132609872:G:A	2.07864e-09	-0.826085	-1.34504
132609989	chr9:132609989:G:A	4.4659e-09	-1.90926e-10	-1.40637
132610897	chr9:132610897:A:G	4.75709e-09	-1.90926e-10	-1.3432
132610942	chr9:132610942:G:C	2.96739e-09	-1.81516	-4.23322e-10
132610957	chr9:132610957:C:T	1.68901e-08	-1.90926e-10	-0.0761131
132611016	chr9:132611016:G:A	7.10619e-09	-1.90926e-10	-0.941873
132611767	chr9:132611767:G:A	5.91675e-09	-1.90926e-10	-1.12505
132611902	chr9:132611902:C:T	6.67594e-09	-1.90926e-10	-1.00433
132612488	chr9:132612488:C:T	2.70753e-09	-1.48783	-0.418976
132612489	chr9:132612489:G:A	3.04817e-08	-1.90926e-10	0.514288
132612630	chr9:132612630:A:G	3.78187e-09	-1.07188	-0.50074
132612827	chr9:132612827:C:T	3.99155e-08	-1.90926e-10	0.783926
132613022	chr9:132613022:T:C	4.51433e-09	-1.4612	0.0656161
132613155	chr9:132613155:A:T	3.12871e-09	-1.72984	-0.0323774
132613344	chr9:132613344:C:T	3.86851e-08	-1.90926e-10	0.752615
132613411	chr9:132613411:C:T	2.61915e-09	-0.913065	-1.02692
132613465	chr9:132613465:G:A	1.92068e-09	-0.88063	-1.36953
132613579	chr9:132613579:G:A	3.29219e-09	-1.26972	-0.441563
132613587	chr9:132613587:A:G	6.21129e-09	-1.90926e-10	-1.07647
132614273	chr9:132614273:T:C	4.77244e-09	-1.46756	0.127577
132614434	chr9:132614434:C:T	4.82563e-09	-1.46134	0.132446
132614925	chr9:132614925:T:C	4.99558e-09	-1.90926e-10	-1.29429
132614969	chr9:132614969:T:C	9.78927e-09	-0.901599	0.280047
132615100	chr9:132615100:C:T	4.40151e-09	-1.90926e-10	-1.42089
132615400	chr9:132615400:C:T	8.09849e-10	-1.74615	-1.3676
132616272	chr9:132616272:G:A	5.11445e-09	-1.90926e-10	-1.27077
132616814	chr9:132616814:T:C	1.48388e-08	-1.90926e-10	-0.205592
132617216	chr9:132617216:C:T	4.80277e-09	-1.90926e-10	-1.33365
132617500	chr9:132617500:T:C	1.47063e-09	-1.61834	-0.898807
132617736	chr9:132617736:ATT:A	3.33903e-08	-1.90926e-10	0.605427
132617999	chr9:132617999:T:C	2.38599e-09	-0.826569	-1.20666
132618064	chr9:132618064:G:C	1.39685e-09	-1.65405	-0.914573
132618572	chr9:132618572:A:G	4.75668e-09	-1.90926e-10	-1.34329
132619200	chr9:132619200:T:A	4.1603e-08	-1.90926e-10	0.825333
132619282	chr9:132619282:T:C	2.37021e-09	-0.726517	-1.31334
132619563	chr9:132619563:C:T	3.17801e-08	-1.90926e-10	0.556001
132619606	chr9:132619606:T:C	1.47879e-08	-1.90926e-10	-0.209032
132619790	chr9:132619790:T:TA	1.10354e-08	-1.90926e-10	-0.501731
132619939	chr9:132619939:A:C	5.90451e-09	-1.90926e-10	-1.12712
132620043	chr9:132620043:T:C	6.54614e-09	-1.02396	-4.23322e-10
132620100	chr9:132620100:C:T	3.30255e-08	0.59444	-4.23322e-10
132620848	chr9:132620848:AC:A	1.87751e-09	-0.994679	-1.27821
132621630	chr9:132621630:C:T	1.16898e-08	-1.90926e-10	-0.444119
132622968	chr9:132622968:T:C	6.54031e-09	-1.90926e-10	-1.02485
132623098	chr9:132623098:C:T	7.33815e-09	-1.90926e-10	-0.909753
132623319	chr9:132623319:A:G	7.30565e-09	-1.48352	0.569329
132623384	chr9:132623384:C:T	3.17838e-09	-1.68209	-0.0643773
132624023	chr9:132624023:T:C	5.25436e-09	-1.90926e-10	-1.24378
132624344	chr9:132624344:A:G	4.43336e-09	-1.90926e-10	-1.41368
132624614	chr9:132624614:C:T	4.1393e-09	-1.66603	0.183721
132625354	chr9:132625354:G:A	6.27425e-09	-1.90926e-10	-1.06639
132625414	chr9:132625414:G:A	7.12789e-09	-1.90926e-10	-0.938824
132625526	chr9:132625526:G:C	5.16157e-09	-1.90926e-10	-1.2616
132625557	chr9:132625557:A:G	2.10916e-09	-1.66857	-0.48798
132625916	chr9:132625916:T:C	2.32851e-08	-1.90926e-10	0.244976
132626461	chr9:132626461:C:T	4.45275e-09	-1.90926e-10	-1.40932
132626573	chr9:132626573:A:G	1.11078e-09	-1.36752	-1.43025
132626626	chr9:132626626:T:G	1.17904e-09	-1.74628	-0.991853
132626772	chr9:132626772:A:G	2.29048e-09	-0.901986	-1.17209
132626825	chr9:132626825:C:T	4.80972e-09	-1.90926e-10	-1.3322
132627199	chr9:132627199:G:A	1.16954e-08	-1.90926e-10	-0.443644
132627484	chr9:132627484:T:C	5.18607e-09	-1.79663	0.539762
132628433	chr9:132628433:A:G	1.93218e-09	-1.80569	-0.438502
132628459	chr9:132628459:T:C	6.49653e-08	-1.90926e-10	1.27101
132628478	chr9:132628478:T:C	2.95404e-09	-1.81966	-4.23322e-10
132629416	chr9:132629416:G:C	1.2292e-09	-1.62723	-1.06925
132629611	chr9:132629611:GCA:G	1.2711e-08	-1.90926e-10	-0.36037
132629671	chr9:132629671:T:C	2.94009e-09	-0.73331	-1.09109
132630104	chr9:132630104:T:C	3.40367e-08	-1.90926e-10	0.6246
132630705	chr9:132630705:AT:A	4.43371e-09	-1.90926e-10	-1.4136
132631560	chr9:132631560:C:T	1.14494e-09	-1.37109	-1.3964
132631670	chr9:132631670:G:A	2.19696e-07	2.4894	-4.23322e-10
132632390	chr9:132632390:T:C	4.30757e-09	-1.90926e-10	-1.44247
132632851	chr9:132632851:A:C	1.14276e-09	-1.37089	-1.3985
132632895	chr9:132632895:C:G	1.06045e-09	-1.4071	-1.43704
132633153	chr9:132633153:C:G	1.94538e-08	-1.90926e-10	0.065204
132633252	chr9:132633252:T:C	4.98243e-08	-1.90926e-10	1.00566
132633351	chr9:132633351:C:T	1.14965e-09	-1.36037	-1.40301
132633459	chr9:132633459:CTG:C	7.50966e-09	-1.90926e-10	-0.886649
132634364	chr9:132634364:A:ACG	1.24429e-08	-1.90926e-10	-0.38169
132634599	chr9:132634599:T:G	5.67391e-09	-1.90926e-10	-1.16696
132634814	chr9:132634814:C:T	9.68281e-09	-1.90926e-10	-0.632487
132634947	chr9:132634947:C:T	1.00175e-08	-1.90926e-10	-0.598506
132635228	chr9:132635228:G:A	2.03968e-09	-1.68362	-0.506431
132635250	chr9:132635250:C:T	4.6885e-09	-1.90926e-10	-1.35773
132635335	chr9:132635335:C:T	4.88817e-09	-1.90926e-10	-1.31602
132635890	chr9:132635890:G:A	5.90323e-09	-1.90926e-10	-1.12734
132635903	chr9:132635903:C:T	1.08176e-09	-1.38594	-1.43831
132635919	chr9:132635919:G:A	3.02657e-09	-1.79541	-4.23322e-10
132636251	chr9:132636251:C:T	2.81581e-09	-0.79648	-1.07111
132636419	chr9:132636419:G:A	4.79786e-09	-1.90926e-10	-1.33467
132636448	chr9:132636448:C:T	1.15867e-09	-1.35156	-1.40401
132637116	chr9:132637116:C:A	2.10686e-09	-1.66548	-0.492158
132637670	chr9:132637670:C:T	1.42528e-08	-1.90926e-10	-0.245885
132638233	chr9:132638233:G:A	5.72757e-08	-1.90926e-10	1.14504
132638595	chr9:132638595:G:A	1.5731e-08	-1.90926e-10	-0.147208
132638750	chr9:132638750:C:T	8.03912e-09	-1.90926e-10	-0.81852
132638945	chr9:132638945:A:T	1.04949e-09	-1.78472	-1.06981
132639149	chr9:132639149:A:C	8.96302e-10	-1.61488	-1.39744
132639280	chr9:132639280:C:T	5.95189e-09	-1.90926e-10	-1.11913
132639591	chr9:132639591:G:GA	4.5709e-09	-1.90926e-10	-1.38313
132639660	chr9:132639660:C:T	4.35191e-09	-1.90926e-10	-1.43222
132639816	chr9:132639816:T:C	1.87698e-08	-1.90926e-10	0.0294078
132640111	chr9:132640111:T:C	2.17943e-09	-0.6815	-1.44227
132640902	chr9:132640902:C:T	4.90209e-09	-1.90926e-10	-1.31318
132641549	chr9:132641549:G:T	5.96991e-09	-1.90926e-10	-1.11611
132641573	chr9:132641573:G:A	1.79166e-07	-1.90926e-10	2.28547
132641663	chr9:132641663:T:C	3.20802e-09	-1.73718	-4.23322e-10
132641707	chr9:132641707:T:C	3.02038e-09	-1.79746	-4.23322e-10
132642278	chr9:132642278:C:T	9.35839e-10	-1.75284	-1.21631
132642356	chr9:132642356:G:A	3.14458e-08	-1.90926e-10	0.545425
132642465	chr9:132642465:T:G	2.97927e-09	-1.81116	-4.23322e-10
132642661	chr9:132642661:T:C	4.47094e-09	-1.90926e-10	-1.40524
132642687	chr9:132642687:T:C	2.96226e-09	-1.81689	-4.23322e-10
132642850	chr9:132642850:G:A	3.92891e-09	-1.53448	-4.23322e-10
132642965	chr9:132642965:C:T	2.93625e-09	-1.82571	-4.23322e-10
132643456	chr9:132643456:T:C	9.75811e-10	-1.74732	-1.18
132643923	chr9:132643923:A:G	4.37945e-09	-1.90926e-10	-1.42592
132643924	chr9:132643924:A:G	8.35966e-09	-1.90926e-10	-0.779422
132644276	chr9:132644276:A:G	2.21446e-09	-0.684097	-1.42373
132644317	chr9:132644317:A:G	1.71035e-09	-1.82201	-0.544135
132644360	chr9:132644360:C:T	4.51772e-09	-1.90926e-10	-1.39483
132644537	chr9:132644537:T:C	4.89293e-08	-1.90926e-10	0.987537
132644738	chr9:132644738:G:C	1.11806e-09	-1.37939	-1.41185
132645916	chr9:132645916:C:T	9.20385e-10	-1.76469	-1.22111
132646029	chr9:132646029:C:T	5.19474e-08	-1.90926e-10	1.04739
132646281	chr9:132646281:A:C	4.30978e-09	-1.90926e-10	-1.44195
132646292	chr9:132646292:C:T	1.13198e-09	-1.35331	-1.42557
132646530	chr9:132646530:C:T	3.97869e-09	-1.7872	0.265314
132646631	chr9:132646631:T:C	6.17169e-09	-1.90926e-10	-1.08287
132646885	chr9:132646885:T:C	2.94024e-09	-1.82435	-4.23322e-10
132646896	chr9:132646896:T:C	1.1909e-08	-1.90926e-10	-0.425543
132647067	chr9:132647067:AAAGT:A	2.7101e-09	-0.894737	-1.01112
132647121	chr9:132647121:C:T	4.31299e-09	-1.90926e-10	-1.44121
132647186	chr9:132647186:A:G	2.75361e-09	-0.861891	-1.02804
132647539	chr9:132647539:A:G	3.57013e-09	-1.79045	0.160209
132647620	chr9:132647620:G:C	4.17688e-09	-1.79647	0.323198
132647649	chr9:132647649:A:G	1.41755e-08	-1.90926e-10	-0.251323
132648015	chr9:132648015:G:C	5.96299e-09	-1.90926e-10	-1.11727
132648134	chr9:132648134:G:A	7.27384e-09	-1.90926e-10	-0.918556
132648384	chr9:132648384:G:T	4.92022e-09	-1.90926e-10	-1.30949
132648725	chr9:132648725:C:T	4.36933e-09	-1.90926e-10	-1.42823
132648728	chr9:132648728:G:A	1.16338e-09	-1.64486	-1.10665
132649323	chr9:132649323:C:T	3.26996e-09	-1.71806	-4.23322e-10
132649353	chr9:132649353:A:G	4.43613e-09	-1.90926e-10	-1.41306
132649377	chr9:132649377:C:T	6.07697e-09	-1.82688	0.728546
132649408	chr9:132649408:G:A	2.30427e-09	-1.67394	-0.394131
132649692	chr9:132649692:T:C	9.42523e-10	-1.60078	-1.36125
132649838	chr9:132649838:G:C	6.17246e-09	-1.90926e-10	-1.08274
132650081	chr9:132650081:G:A	7.07226e-09	-1.90926e-10	-0.946659
132651314	chr9:132651314:G:C	3.26702e-09	-1.28324	-0.435725
132652211	chr9:132652211:T:C	5.58037e-09	-1.90926e-10	-1.18358
132652629	chr9:132652629:C:A	1.42901e-09	-1.10924	-1.43662
132652791	chr9:132652791:G:A	6.00908e-09	-1.90926e-10	-1.10957
132653896	chr9:132653896:ATAATT:A	9.4809e-10	-1.74028	-1.21587
132654174	chr9:132654174:T:C	5.89382e-09	-1.90926e-10	-1.12893
132654382	chr9:132654382:G:A	1.21737e-08	-0.403565	-4.23322e-10
132654516	chr9:132654516:G:C	3.17607e-09	-1.74719	-4.23322e-10
132654679	chr9:132654679:C:T	9.20006e-10	-1.77146	-1.21476
132654776	chr9:132654776:T:C	4.49588e-09	-1.90926e-10	-1.39968
132654817	chr9:132654817:G:A	3.77178e-08	-1.90926e-10	0.727294
132654871	chr9:132654871:G:A	5.72816e-09	-1.90926e-10	-1.15745
132655243	chr9:132655243:G:A	5.62954e-09	-1.90926e-10	-1.17481
132655265	chr9:132655265:GTACA:G	3.37584e-09	-0.376936	-1.30926
132655703	chr9:132655703:C:T	5.62756e-09	-1.90926e-10	-1.17516
132655783	chr9:132655783:C:G	2.03555e-08	-1.80244	1.91295
132655836	chr9:132655836:C:T	4.33458e-09	-1.90926e-10	-1.43622
132656134	chr9:132656134:T:C	4.88701e-08	-1.90926e-10	0.986325
132656302	chr9:132656302:G:A	1.36397e-08	-1.90926e-10	-0.289852
132656448	chr9:132656448:G:A	2.27141e-08	-1.90926e-10	0.220145
132656583	chr9:132656583:A:C	5.46118e-09	-1.90926e-10	-1.20517
132656677	chr9:132656677:T:C	5.84295e-09	-1.90926e-10	-1.1376
132656835	chr9:132656835:G:A	5.77695e-09	-1.90926e-10	-1.14896
132656956	chr9:132656956:T:A	1.0581e-08	-1.90926e-10	-0.54378
132657078	chr9:132657078:A:C	1.04238e-08	-1.90926e-10	-0.558748
132657117	chr9:132657117:A:C	3.47839e-09	-1.65627	-4.23322e-10
132657330	chr9:132657330:T:C	2.9202e-09	-1.48342	-0.347768
132657516	chr9:132657516:T:C	5.9987e-09	-1.90926e-10	-1.1113
132657770	chr9:132657770:C:T	9.28787e-09	-1.90926e-10	-0.67413
132657856	chr9:132657856:C:T	9.51108e-10	-1.7702	-1.18276
132657927	chr9:132657927:G:A	9.60345e-10	-1.76961	-1.17369
132658444	chr9:132658444:T:C	1.09396e-08	-0.510447	-4.23322e-10
132658497	chr9:132658497:A:C	4.59821e-09	-1.90926e-10	-1.37717
132658514	chr9:132658514:T:C	1.69771e-08	-1.90926e-10	-0.0709768
132659275	chr9:132659275:T:C	8.93279e-09	-0.332053	-0.381057
132659633	chr9:132659633:G:A	4.74239e-08	-1.90926e-10	0.956287
132660487	chr9:132660487:C:T	4.53996e-09	-1.7754	0.385483
132660751	chr9:132660751:C:T	7.92742e-10	-1.82559	-1.30951
132660764	chr9:132660764:CTTCT:C	4.38216e-09	-1.90926e-10	-1.4253
132661102	chr9:132661102:G:A	2.97182e-09	-1.81367	-4.23322e-10
132661153	chr9:132661153:G:A	1.10861e-09	-1.61638	-1.18336
132661187	chr9:132661187:AGAG:A	3.26996e-09	-1.71806	-4.23322e-10
132661319	chr9:132661319:G:C	5.78783e-09	-1.90926e-10	-1.14708
132661330	chr9:132661330:CTA:C	6.32943e-09	-1.90926e-10	-1.05763
132661414	chr9:132661414:G:A	6.02741e-09	-1.90926e-10	-1.10652
132661622	chr9:132661622:G:A	7.40858e-09	-1.90926e-10	-0.900201
132661648	chr9:132661648:A:G	6.62625e-09	-1.90926e-10	-1.0118
132661696	chr9:132661696:A:C	1.79421e-08	-1.90926e-10	-0.0156897
132662228	chr9:132662228:A:C	6.40274e-09	-1.90926e-10	-1.04611
132662629	chr9:132662629:C:T	4.83544e-09	-1.32687	-4.23322e-10
132662663	chr9:132662663:C:T	3.63219e-09	-1.45924	-0.153769
132662994	chr9:132662994:G:C	4.44456e-09	-1.90926e-10	-1.41116
132663473	chr9:132663473:A:G	2.94435e-08	-1.90926e-10	0.479635
132664406	chr9:132664406:G:A	2.56111e-08	-1.82271	2.1629
132664852	chr9:132664852:TTCC:T	6.2009e-09	-1.90926e-10	-1.07814
132664879	chr9:132664879:C:G	7.83313e-09	-1.90926e-10	-0.844477
132665219	chr9:132665219:A:G	3.87817e-08	-1.90926e-10	0.755108
132666233	chr9:132666233:T:C	5.72304e-09	-1.90926e-10	-1.15834
132666314	chr9:132666314:T:C	7.21757e-09	-0.632521	-0.293801
132666473	chr9:132666473:T:C	5.558e-09	-1.90926e-10	-1.1876
132667106	chr9:132667106:C:T	6.28125e-09	-1.90926e-10	-1.06527
132667307	chr9:132667307:T:C	1.06952e-09	-1.59929	-1.23634
132667388	chr9:132667388:C:T	9.75171e-10	-1.69287	-1.23511
132668032	chr9:132668032:A:T	4.5684e-09	-1.90926e-10	-1.38368
132668082	chr9:132668082:T:C	7.8288e-09	-1.90926e-10	-0.845031
132668426	chr9:132668426:C:T	1.25673e-09	-1.23288	-1.44144
132668834	chr9:132668834:C:T	6.74697e-09	-1.90926e-10	-0.993747
132669044	chr9:132669044:G:C	6.66068e-09	-1.90926e-10	-1.00662
132669385	chr9:132669385:G:A	1.26511e-09	-1.22605	-1.44163
132669523	chr9:132669523:G:A	4.40021e-09	-1.90926e-10	-1.42119
132670153	chr9:132670153:C:T	4.75123e-09	-1.90926e-10	-1.34444
132670564	chr9:132670564:G:T	4.73858e-09	-1.90926e-10	-1.3471
132670634	chr9:132670634:G:A	3.27956e-09	-1.71513	-4.23322e-10
132671008	chr9:132671008:C:G	6.45694e-09	-1.90926e-10	-1.03768
132671176	chr9:132671176:G:T	5.09169e-09	-1.90926e-10	-1.27523
132671249	chr9:132671249:G:T	6.71104e-09	-1.90926e-10	-0.999085
132671659	chr9:132671659:T:TA	4.67956e-09	-1.90926e-10	-1.35963
132672233	chr9:132672233:T:C	3.37907e-09	-1.68524	-4.23322e-10
132672342	chr9:132672342:G:A	2.58645e-09	-0.67879	-1.27376
132672347	chr9:132672347:A:G	1.78869e-08	-0.018771	-4.23322e-10
132672946	chr9:132672946:A:G	4.68001e-09	-1.90926e-10	-1.35954
132673217	chr9:132673217:A:G	2.56814e-09	-0.687602	-1.27206
132673352	chr9:132673352:T:C	2.52202e-09	-0.690426	-1.28735
132673513	chr9:132673513:T:TGACC	7.74043e-10	-1.77426	-1.38471
132673649	chr9:132673649:G:A	2.48144e-09	-0.721	-1.273
132673820	chr9:132673820:C:T	2.36751e-08	-1.90926e-10	0.261583
132673984	chr9:132673984:T:C	1.00312e-09	-1.46512	-1.4346
132674205	chr9:132674205:A:G	5.41649e-09	-1.90926e-10	-1.21339
132674351	chr9:132674351:A:G	4.18061e-09	-1.47238	-4.23322e-10
132674666	chr9:132674666:T:G	8.85279e-09	-1.90926e-10	-0.722107
132674706	chr9:132674706:A:G	2.40608e-09	-0.743599	-1.28124
132675386	chr9:132675386:A:G	1.31276e-09	-1.18959	-1.44111
132675589	chr9:132675589:A:G	4.22695e-08	-1.90926e-10	0.841226
132675838	chr9:132675838:T:G	1.28569e-09	-1.20913	-1.44241
132676132	chr9:132676132:C:T	3.73695e-09	-0.194723	-1.38985
132676150	chr9:132676150:C:T	1.74198e-08	-1.90926e-10	-0.045233
132676224	chr9:132676224:C:A	4.94873e-09	-1.30371	-4.23322e-10
132676231	chr9:132676231:C:G	8.63651e-10	-1.62895	-1.42048
132676343	chr9:132676343:A:G	1.41364e-08	-1.90926e-10	-0.254086
132676459	chr9:132676459:T:C	2.93157e-09	-0.475699	-1.3516
132676475	chr9:132676475:C:T	2.70015e-09	-0.543668	-1.36587
132676626	chr9:132676626:G:T	1.29838e-09	-1.26095	-1.38078
132676720	chr9:132676720:T:C	3.12284e-08	-1.90926e-10	0.538489
132676926	chr9:132676926:C:T	1.21298e-09	-1.26903	-1.44074
132676976	chr9:132676976:A:G	6.07585e-09	-1.90926e-10	-1.09852
132677101	chr9:132677101:A:G	1.53133e-09	-1.50408	-0.972625
132677665	chr9:132677665:A:C	5.46491e-09	-1.90926e-10	-1.20449
132679179	chr9:132679179:G:A	2.36783e-09	-0.786703	-1.25416
132679941	chr9:132679941:TAATA:T	1.08903e-09	-1.37886	-1.43869
132679954	chr9:132679954:G:A	1.15528e-09	-1.40046	-1.35804
132680118	chr9:132680118:G:A	5.5404e-09	-1.90926e-10	-1.19077
132680382	chr9:132680382:T:G	4.76265e-09	-1.90926e-10	-1.34204
132680410	chr9:132680410:G:A	2.40173e-09	-0.744149	-1.2825
132680553	chr9:132680553:C:A	1.16536e-08	-1.90926e-10	-0.447227
132680623	chr9:132680623:G:A	1.93876e-09	-1.26559	-0.975198
132680714	chr9:132680714:T:C	2.3622e-09	-0.750606	-1.29264
132680892	chr9:132680892:C:T	6.25108e-09	-0.568143	-0.501942
132681239	chr9:132681239:A:G	6.07354e-09	-1.90926e-10	-1.0989
132681420	chr9:132681420:A:G	5.15541e-09	-1.90926e-10	-1.26279
132682354	chr9:132682354:A:G	2.32652e-09	-0.790294	-1.26817
132682999	chr9:132682999:T:C	4.08549e-09	-1.55429	0.0588939
132683116	chr9:132683116:A:C	2.62016e-09	-0.686006	-1.2536
132684752	chr9:132684752:T:C	2.64148e-09	-0.686612	-1.24489
132684768	chr9:132684768:A:G	3.01822e-09	-1.79817	-4.23322e-10
132685047	chr9:132685047:C:T	2.5146e-09	-0.703998	-1.27673
132685053	chr9:132685053:T:C	2.43687e-09	-0.709916	-1.30221
132685402	chr9:132685402:C:T	4.68239e-09	-1.90926e-10	-1.35903
132685415	chr9:132685415:A:T	3.59963e-09	-1.62201	-4.23322e-10
132685458	chr9:132685458:A:C	2.47824e-09	-0.700399	-1.29489
132685499	chr9:132685499:G:A	8.60014e-10	-1.63131	-1.42234
132685684	chr9:132685684:T:C	1.00344e-08	-0.59682	-4.23322e-10
132685936	chr9:132685936:C:T	4.60338e-09	-1.90926e-10	-1.37605
132686004	chr9:132686004:T:C	9.3915e-10	-1.52492	-1.4407
132686557	chr9:132686557:T:C	3.80907e-09	-1.61515	0.049693
132686952	chr9:132686952:T:C	2.51001e-09	-0.703028	-1.27952
132687687	chr9:132687687:A:G	4.93389e-09	-1.90926e-10	-1.30671
132687808	chr9:132687808:G:A	1.55682e-09	-1.55907	-0.901125
132687906	chr9:132687906:T:C	2.31748e-09	-0.77015	-1.29221
132687935	chr9:132687935:A:G	8.59566e-10	-1.62745	-1.42672
132688112	chr9:132688112:G:A	4.51434e-09	-1.57732	0.18174
132688278	chr9:132688278:T:C	4.17766e-08	-1.90926e-10	0.829496
132689104	chr9:132689104:C:T	1.39452e-09	-1.6246	-0.94569
132689347	chr9:132689347:T:C	2.36042e-09	-0.759327	-1.28467
132689559	chr9:132689559:A:G	2.43029e-09	-0.711647	-1.30318
132689731	chr9:132689731:C:T	1.95966e-08	-1.90926e-10	0.0725188
132689909	chr9:132689909:G:A	1.07048e-09	-1.40009	-1.43463
132690270	chr9:132690270:T:C	2.47581e-09	-0.732339	-1.26393
132690283	chr9:132690283:C:A	2.48466e-09	-0.742161	-1.25054
132690670	chr9:132690670:C:T	6.5661e-09	-1.90926e-10	-1.02092
132690787	chr9:132690787:A:G	2.4135e-09	-0.764304	-1.25746
132690986	chr9:132690986:A:G	1.33798e-09	-1.59094	-1.02073
132691131	chr9:132691131:G:A	2.42898e-09	-0.756765	-1.2586
132691247	chr9:132691247:A:G	6.71246e-09	-1.90926e-10	-0.998874
132691855	chr9:132691855:G:A	6.5661e-09	-1.90926e-10	-1.02092
132691970	chr9:132691970:G:T	2.95775e-09	-1.81841	-4.23322e-10
132692001	chr9:132692001:T:G	2.34459e-09	-0.753795	-1.29694
132692276	chr9:132692276:T:C	4.47303e-09	-1.90926e-10	-1.40477
132692463	chr9:132692463:C:G	2.47849e-09	-0.771551	-1.22364
132692608	chr9:132692608:GT:G	1.60965e-09	-1.54561	-0.881208
132692955	chr9:132692955:C:G	5.69348e-09	-1.90926e-10	-1.16352
132693129	chr9:132693129:C:T	2.31819e-08	-1.90926e-10	0.240532
132693130	chr9:132693130:G:A	5.60479e-09	-1.90926e-10	-1.17922
132693691	chr9:132693691:A:C	1.51916e-09	-1.59947	-0.88521
132694156	chr9:132694156:C:T	2.75562e-09	-0.752018	-1.13718
132694354	chr9:132694354:A:T	4.27818e-09	-1.5826	0.133288
132694532	chr9:132694532:A:G	8.84345e-10	-1.59792	-1.42782
132695558	chr9:132695558:C:T	5.235e-09	-1.90926e-10	-1.24747
132695630	chr9:132695630:G:A	5.42112e-09	-1.90926e-10	-1.21254
132695849	chr9:132695849:T:C	3.76138e-09	-0.793186	-0.784867
132696263	chr9:132696263:A:G	1.50057e-08	-1.90926e-10	-0.194411
132696771	chr9:132696771:C:T	1.788e-08	-1.90926e-10	-0.0191558
132696838	chr9:132696838:A:G	1.32583e-08	-0.318213	-4.23322e-10
132696924	chr9:132696924:T:C	2.74201e-09	-0.686242	-1.20791
132697260	chr9:132697260:T:C	1.67793e-09	-1.52664	-0.858632
132697396	chr9:132697396:T:A	2.78868e-09	-0.683777	-1.19349
132697428	chr9:132697428:C:A	3.51656e-09	-0.329862	-1.31549
132697525	chr9:132697525:C:T	1.0865e-08	-1.90926e-10	-0.517295
132697834	chr9:132697834:T:C	4.75673e-08	-1.90926e-10	0.959306
132698018	chr9:132698018:G:A	2.33866e-09	-1.52207	-0.531192
132698668	chr9:132698668:A:G	5.6171e-09	-1.90926e-10	-1.17702
132698865	chr9:132698865:C:T	6.60956e-09	-1.90926e-10	-1.01432
132698953	chr9:132698953:G:A	7.55457e-09	-1.90926e-10	-0.880687
132699036	chr9:132699036:C:T	3.07196e-09	-0.537355	-1.24317
132700001	chr9:132700001:G:A	5.24383e-09	-1.90926e-10	-1.24579
132700110	chr9:132700110:A:G	3.14313e-09	-0.581825	-1.1758
132700205	chr9:132700205:A:T	2.91201e-09	-0.61969	-1.21431
132700481	chr9:132700481:TCTAA:T	6.95543e-09	-1.90926e-10	-0.963316
132700794	chr9:132700794:G:A	3.12349e-09	-0.328983	-1.4349
132701244	chr9:132701244:T:C	5.96032e-09	-1.90926e-10	-1.11772
132701357	chr9:132701357:C:T	3.0699e-09	-0.610887	-1.17031
132701370	chr9:132701370:G:A	6.27426e-09	-1.90926e-10	-1.06638
132701422	chr9:132701422:C:G	3.1246e-09	-0.575831	-1.1877
132701451	chr9:132701451:A:G	2.96236e-09	-0.670828	-1.14602
132701912	chr9:132701912:T:C	1.22231e-09	-1.26623	-1.43587
132702749	chr9:132702749:G:A	3.14777e-09	-0.559301	-1.19685
132702856	chr9:132702856:A:C	1.21967e-09	-1.2642	-1.44006
132704512	chr9:132704512:C:A	5.51612e-09	-1.90926e-10	-1.19516
132704645	chr9:132704645:G:C	3.29172e-09	-0.591469	-1.11996
132704646	chr9:132704646:C:T	3.3446e-09	-0.577511	-1.11798
132704672	chr9:132704672:T:C	7.42474e-09	-1.90926e-10	-0.898022
132704703	chr9:132704703:C:G	8.17834e-09	-1.90926e-10	-0.80135
132705399	chr9:132705399:TC:T	9.10669e-09	-1.90926e-10	-0.69383
132705423	chr9:132705423:C:T	3.73236e-08	-1.90926e-10	0.716787
132705528	chr9:132705528:T:C	3.2749e-09	-0.585404	-1.13115
132705654	chr9:132705654:A:G	3.84229e-09	-0.350747	-1.20603
132705930	chr9:132705930:A:G	3.04151e-09	-0.630668	-1.15982
132706078	chr9:132706078:G:A	2.4151e-08	-1.90926e-10	0.281485
132706494	chr9:132706494:G:A	7.51008e-10	-1.76628	-1.4229
132707283	chr9:132707283:T:C	7.03608e-10	-1.81593	-1.43844
132707416	chr9:132707416:G:GA	2.34938e-09	-1.76831	-0.280374
132707792	chr9:132707792:A:G	1.1555e-08	-1.90926e-10	-0.455723
132707973	chr9:132707973:G:A	1.19535e-08	-1.90926e-10	-0.421815
132708303	chr9:132708303:GGT:G	1.03848e-09	-1.71327	-1.15182
132708752	chr9:132708752:G:T	1.05417e-08	-1.90926e-10	-0.547505
132709299	chr9:132709299:GC:G	4.30865e-09	-1.90926e-10	-1.44222
132709621	chr9:132709621:A:G	1.10052e-09	-1.41314	-1.39392
132709758	chr9:132709758:CA:C	7.18294e-09	-1.90926e-10	-0.931131
132709914	chr9:132709914:C:T	1.67341e-08	-1.90926e-10	-0.0853915
132710137	chr9:132710137:T:C	4.96742e-08	-1.90926e-10	1.00265
132710236	chr9:132710236:T:C	6.30744e-09	-1.90926e-10	-1.06111
132710479	chr9:132710479:A:G	4.73056e-09	-1.90926e-10	-1.3488
132710718	chr9:132710718:C:T	1.46376e-09	-1.15401	-1.36782
132710719	chr9:132710719:A:G	8.18908e-09	-1.90926e-10	-0.800039
132710830	chr9:132710830:T:C	4.5829e-09	-1.90926e-10	-1.38051
132710909	chr9:132710909:T:C	9.72962e-09	-1.90926e-10	-0.627665
132711160	chr9:132711160:C:T	6.53124e-09	-1.90926e-10	-1.02624
132711266	chr9:132711266:G:A	1.47526e-08	-1.90926e-10	-0.211419
132711555	chr9:132711555:C:T	8.90964e-10	-1.82767	-1.19062
132711589	chr9:132711589:A:G	8.42852e-10	-1.82427	-1.24954
132711686	chr9:132711686:T:C	1.43699e-07	-1.90926e-10	2.06488
132711795	chr9:132711795:A:T	9.07289e-08	-1.90926e-10	1.60504
132711959	chr9:132711959:C:T	1.66867e-08	-1.90926e-10	-0.0882289
132711969	chr9:132711969:G:A	6.39777e-09	-1.90926e-10	-1.04689
132712153	chr9:132712153:T:C	7.28266e-10	-1.77769	-1.44224
132712615	chr9:132712615:G:A	1.54252e-09	-1.59734	-0.872082
132712644	chr9:132712644:C:T	7.28746e-10	-1.7818	-1.43747
132712971	chr9:132712971:T:C	1.16122e-09	-1.73198	-1.02138
132712995	chr9:132712995:G:A	1.18888e-09	-1.68967	-1.04017
132713300	chr9:132713300:G:A	6.42275e-09	-1.90926e-10	-1.04299
132713593	chr9:132713593:C:T	4.72636e-09	-1.90926e-10	-1.34968
132713899	chr9:132713899:T:G	4.52196e-09	-1.90926e-10	-1.39389
132713920	chr9:132713920:G:A	3.06218e-09	-1.78371	-4.23322e-10
132714040	chr9:132714040:T:C	2.09258e-07	-1.90926e-10	2.44073
132714053	chr9:132714053:G:A	2.40799e-08	-1.90926e-10	0.278538
132714392	chr9:132714392:T:C	3.54239e-08	-1.90926e-10	0.664546
132715224	chr9:132715224:T:C	7.63273e-10	-1.79212	-1.38086
132715265	chr9:132715265:C:T	5.71007e-09	-1.90926e-10	-1.16061
132715464	chr9:132715464:T:TAATAATAATAAC	4.38847e-09	-1.90926e-10	-1.42386
132715559	chr9:132715559:C:T	5.64767e-09	-1.90926e-10	-1.1716
132715608	chr9:132715608:T:C	4.56608e-09	-1.90926e-10	-1.38419
132715611	chr9:132715611:A:C	1.47804e-09	-1.7886	-0.723521
132715910	chr9:132715910:T:C	5.54307e-09	-1.90926e-10	-1.19029
132716944	chr9:132716944:A:G	5.47612e-09	-1.90926e-10	-1.20244
132717074	chr9:132717074:A:C	3.29426e-09	-1.71066	-4.23322e-10
132717086	chr9:132717086:C:T	7.18867e-09	-1.90926e-10	-0.930333
132717318	chr9:132717318:T:C	4.56501e-09	-1.90926e-10	-1.38442
132717648	chr9:132717648:C:G	8.96313e-10	-1.80297	-1.20934
132717937	chr9:132717937:C:G	5.47612e-09	-1.90926e-10	-1.20244
132717944	chr9:132717944:G:A	6.69666e-09	-1.90926e-10	-1.00123
132718166	chr9:132718166:C:T	7.16707e-09	-1.90926e-10	-0.933343
132718687	chr9:132718687:C:A	5.33505e-09	-1.90926e-10	-1.22854
132718791	chr9:132718791:T:C	8.87629e-10	-1.81197	-1.21007
132718850	chr9:132718850:A:G	1.11825e-08	-1.90926e-10	-0.488493
132718962	chr9:132718962:T:C	8.42605e-10	-1.79532	-1.27878
132719125	chr9:132719125:T:C	7.1921e-10	-1.80125	-1.4312
132719129	chr9:132719129:C:T	4.84113e-09	-1.90926e-10	-1.32569
132719140	chr9:132719140:T:C	4.62724e-09	-1.90926e-10	-1.37088
132719187	chr9:132719187:C:T	7.01345e-09	-1.90926e-10	-0.95501
132719347	chr9:132719347:G:A	6.72439e-09	-1.90926e-10	-0.997098
132719398	chr9:132719398:G:A	4.94599e-09	-1.90926e-10	-1.30426
132719730	chr9:132719730:T:C	9.63717e-10	-1.77579	-1.16401
132719754	chr9:132719754:T:G	9.52508e-08	-1.90926e-10	1.65367
132719894	chr9:132719894:T:C	1.21313e-08	-1.90926e-10	-0.407051
132720184	chr9:132720184:A:G	4.30917e-09	-1.90926e-10	-1.44209
132720645	chr9:132720645:G:A	4.49915e-09	-1.90926e-10	-1.39895
132720655	chr9:132720655:G:A	4.3964e-09	-1.90926e-10	-1.42205
132720703	chr9:132720703:T:C	1.07571e-09	-1.76724	-1.06262
132721226	chr9:132721226:T:C	4.37409e-09	-1.90926e-10	-1.42714
132721795	chr9:132721795:G:A	4.61329e-09	-1.90926e-10	-1.3739
132721823	chr9:132721823:G:A	7.89825e-10	-1.7287	-1.41008
132721847	chr9:132721847:C:A	7.82864e-10	-1.70746	-1.44018
132721954	chr9:132721954:G:A	7.44671e-10	-1.76165	-1.436
132722241	chr9:132722241:G:A	9.90149e-09	0.46008	-1.07023
132722312	chr9:132722312:C:G	1.41111e-09	-1.82662	-0.731844
132722373	chr9:132722373:C:T	4.32809e-09	-1.90926e-10	-1.43771
132723004	chr9:132723004:G:A	1.93822e-07	-1.90926e-10	2.3641
132723116	chr9:132723116:C:T	2.33237e-09	-0.641745	-1.41421
132723687	chr9:132723687:G:A	1.16806e-09	-1.82582	-0.921675
132723739	chr9:132723739:C:T	2.94215e-09	-1.8237	-4.23322e-10
132723748	chr9:132723748:C:T	6.49161e-09	-1.90926e-10	-1.03233
132723874	chr9:132723874:A:G	5.68202e-09	-1.90926e-10	-1.16553
132724019	chr9:132724019:GAGCCGCC:G	2.05814e-09	-1.04436	-1.13668
132724298	chr9:132724298:C:T	3.88878e-09	-0.975759	-0.568984
132724433	chr9:132724433:C:G	5.29392e-09	-1.90926e-10	-1.23628
132724510	chr9:132724510:T:A	9.31801e-10	-1.76214	-1.21133
132724673	chr9:132724673:T:A	8.78973e-10	-1.75374	-1.27811
132724726	chr9:132724726:G:A	1.46789e-08	-1.90926e-10	-0.216426
132724799	chr9:132724799:G:A	8.47525e-10	-1.74271	-1.32557
132724933	chr9:132724933:C:T	7.3123e-10	-1.79244	-1.42343
132725029	chr9:132725029:C:T	7.39134e-10	-1.77747	-1.42764
132725185	chr9:132725185:A:G	4.31085e-09	-1.90926e-10	-1.4417
132725300	chr9:132725300:G:A	9.79775e-10	-1.48825	-1.43502
132725739	chr9:132725739:G:A	7.95685e-09	-1.90926e-10	-0.828806
132725967	chr9:132725967:T:C	1.41311e-09	-1.18719	-1.36985
132725980	chr9:132725980:G:C	8.20773e-10	-1.65843	-1.44192
132726090	chr9:132726090:G:C	5.58244e-08	-1.90926e-10	1.11937
132726245	chr9:132726245:A:C	1.1715e-09	-1.8275	-0.917049
132726373	chr9:132726373:G:A	1.74482e-08	-1.90926e-10	-0.043605
132726831	chr9:132726831:C:T	1.39975e-09	-1.73841	-0.828132
132727068	chr9:132727068:C:T	1.04509e-08	-1.90926e-10	-0.556149
132727069	chr9:132727069:A:G	1.03711e-09	-1.48453	-1.38187
132727340	chr9:132727340:T:C	9.90941e-10	-1.65741	-1.25452
132727522	chr9:132727522:C:A	4.41433e-09	-1.90926e-10	-1.41798
132727721	chr9:132727721:TCC:T	9.94268e-10	-1.66495	-1.24364
132728153	chr9:132728153:T:C	9.99966e-10	-1.66736	-1.23551
132729179	chr9:132729179:G:C	1.0177e-09	-1.66545	-1.21985
132729221	chr9:132729221:G:C	1.06412e-09	-1.68346	-1.15724
132729342	chr9:132729342:G:A	3.0911e-09	-1.77431	-4.23322e-10
132729508	chr9:132729508:A:G	9.08559e-10	-1.70465	-1.29409
132729514	chr9:132729514:T:C	9.36715e-10	-1.6745	-1.29372
132729617	chr9:132729617:C:T	4.34303e-09	-1.90926e-10	-1.43427
132730052	chr9:132730052:C:T	1.6075e-09	-1.52412	-0.904045
132730103	chr9:132730103:G:T	9.60312e-10	-1.5016	-1.44174
132730597	chr9:132730597:C:T	7.9428e-10	-1.70495	-1.42821
132730639	chr9:132730639:C:T	1.04348e-09	-1.4361	-1.42418
132730644	chr9:132730644:G:A	8.02774e-10	-1.69073	-1.43179
132730646	chr9:132730646:G:A	1.07132e-09	-1.40406	-1.42988
132730662	chr9:132730662:A:G	9.84891e-10	-1.49601	-1.42205
132730688	chr9:132730688:T:C	9.7803e-10	-1.75081	-1.17424
132730714	chr9:132730714:A:C	1.0247e-09	-1.72533	-1.15311
132730771	chr9:132730771:G:A	4.98557e-08	-1.90926e-10	1.00629
132730914	chr9:132730914:T:C	4.31105e-09	-1.90926e-10	-1.44166
132731332	chr9:132731332:C:T	1.96293e-09	-1.11146	-1.11694
132731741	chr9:132731741:T:C	5.89678e-08	-1.90926e-10	1.17415
132731814	chr9:132731814:C:T	6.22037e-08	-1.90926e-10	1.22758
132732059	chr9:132732059:A:G	3.10249e-09	-1.77063	-4.23322e-10
132732612	chr9:132732612:G:A	7.18487e-09	-1.90926e-10	-0.930862
132732638	chr9:132732638:C:T	7.3092e-09	-0.913706	-4.23322e-10
132732639	chr9:132732639:G:A	4.32455e-09	-1.90926e-10	-1.43853
132732691	chr9:132732691:C:T	3.09753e-09	-1.77223	-4.23322e-10
132732726	chr9:132732726:T:C	1.09028e-09	-1.40636	-1.41005
132732741	chr9:132732741:A:G	4.46997e-09	-1.90926e-10	-1.40546
132733313	chr9:132733313:G:GC	6.92123e-09	-1.90926e-10	-0.968246
132733321	chr9:132733321:T:C	7.35084e-09	-1.90926e-10	-0.908025
132733376	chr9:132733376:G:A	1.02732e-07	-1.90926e-10	1.72929
132733385	chr9:132733385:C:T	1.16033e-09	-1.55219	-1.20194
132733390	chr9:132733390:G:A	4.671e-09	-1.90926e-10	-1.36147
132733596	chr9:132733596:C:T	4.50101e-09	-1.90926e-10	-1.39854
132733601	chr9:132733601:C:T	7.10343e-10	-1.81897	-1.42587
132733602	chr9:132733602:G:A	3.71276e-09	-1.56264	-0.0284211
132733647	chr9:132733647:T:C	4.30885e-09	-1.90926e-10	-1.44217
132733827	chr9:132733827:A:AC	2.988e-09	-1.80823	-4.23322e-10
132734394	chr9:132734394:C:T	3.189e-09	-1.74313	-4.23322e-10
132734502	chr9:132734502:G:T	1.07728e-07	-1.90926e-10	1.77677
132735201	chr9:132735201:CT:C	3.92701e-09	-1.60556	0.0705965
132735962	chr9:132735962:A:G	4.34075e-09	-1.90926e-10	-1.43479
132736123	chr9:132736123:T:C	1.57321e-09	-1.34438	-1.10534
132736167	chr9:132736167:C:T	4.35611e-09	-1.90926e-10	-1.43126
132736587	chr9:132736587:G:A	3.05541e-09	-1.78593	-4.23322e-10
132736602	chr9:132736602:A:G	1.16807e-09	-1.69745	-1.05004
132737064	chr9:132737064:T:G	6.0311e-08	-1.90926e-10	1.19667
132737181	chr9:132737181:T:C	5.5688e-09	-1.90926e-10	-1.18566
132737189	chr9:132737189:A:G	4.49921e-09	-1.90926e-10	-1.39894
132737342	chr9:132737342:A:G	3.44585e-09	-1.53164	-0.134025
132737459	chr9:132737459:C:T	4.59468e-09	-1.90926e-10	-1.37794
132738007	chr9:132738007:T:C	7.18875e-10	-1.79109	-1.44182
132738289	chr9:132738289:G:A	8.99609e-09	-1.90926e-10	-0.706049
132740148	chr9:132740148:C:T	1.33964e-09	-1.36272	-1.24772
132740155	chr9:132740155:C:T	1.20852e-09	-1.33263	-1.38082
132740859	chr9:132740859:C:T	1.14493e-09	-1.41284	-1.35466
132740891	chr9:132740891:T:C	5.37302e-09	-1.90926e-10	-1.22145
132740991	chr9:132740991:G:A	5.22285e-09	-0.487553	-0.762243
132741258	chr9:132741258:G:A	1.00419e-09	-1.73614	-1.16252
132741313	chr9:132741313:C:T	1.9613e-09	-0.795181	-1.43405
132741639	chr9:132741639:G:A	3.26436e-09	-1.71978	-4.23322e-10
132742111	chr9:132742111:C:T	6.80468e-09	-1.90926e-10	-0.985229
132742127	chr9:132742127:T:C	4.30776e-09	-1.90926e-10	-1.44242
132742384	chr9:132742384:C:T	8.25352e-09	-1.90926e-10	-0.7922
132742723	chr9:132742723:C:T	2.74667e-09	-1.82768	-0.0647646
132742812	chr9:132742812:G:A	2.69083e-09	-0.517334	-1.39565
132742881	chr9:132742881:G:A	9.6408e-09	-0.636836	-4.23322e-10
132742896	chr9:132742896:A:G	7.57619e-10	-1.76229	-1.41812
132742938	chr9:132742938:G:A	7.84303e-10	-1.74089	-1.40491
132743073	chr9:132743073:G:A	1.66375e-09	-1.82695	-0.566819
132743091	chr9:132743091:G:A	5.70655e-09	-1.90926e-10	-1.16122
132743134	chr9:132743134:A:G	5.58215e-09	-1.90926e-10	-1.18327
132743514	chr9:132743514:G:A	6.48676e-09	-1.90926e-10	-1.03308
132743636	chr9:132743636:C:T	4.6694e-09	-1.90926e-10	-1.36181
132743910	chr9:132743910:G:A	2.00242e-09	-1.82715	-0.381333
132744422	chr9:132744422:A:G	4.57309e-09	-1.90926e-10	-1.38265
132744949	chr9:132744949:G:A	8.46113e-09	-1.90926e-10	-0.767356
132745216	chr9:132745216:C:T	4.54922e-09	-1.90926e-10	-1.38788
132745426	chr9:132745426:C:T	5.99344e-09	-1.90926e-10	-1.11217
132745604	chr9:132745604:C:T	5.67049e-09	-1.90926e-10	-1.16757
132746606	chr9:132746606:T:G	5.94864e-09	-1.90926e-10	-1.11968
132746750	chr9:132746750:G:A	3.00719e-09	-1.80183	-4.23322e-10
132747188	chr9:132747188:T:A	7.4712e-09	-1.90926e-10	-0.891784
132747651	chr9:132747651:G:A	7.5312e-10	-1.74412	-1.44226
132747669	chr9:132747669:G:A	4.31415e-09	-1.90926e-10	-1.44094
132748415	chr9:132748415:C:T	9.21322e-10	-1.58101	-1.40378
132748691	chr9:132748691:G:A	1.37612e-08	-1.90926e-10	-0.280987
132748798	chr9:132748798:G:A	6.3549e-09	-1.90926e-10	-1.05361
132748810	chr9:132748810:G:A	4.52875e-09	-1.8204	0.428003
132748916	chr9:132748916:C:T	2.97959e-09	-1.81105	-4.23322e-10
132749026	chr9:132749026:C:T	4.30832e-09	-1.90926e-10	-1.44229
132749516	chr9:132749516:C:T	9.38555e-10	-1.68217	-1.28408
132750002	chr9:132750002:T:TC	7.06536e-09	-1.90926e-10	-0.947636
132750221	chr9:132750221:C:T	8.4088e-10	-1.76579	-1.31036
132750335	chr9:132750335:T:C	5.28138e-09	-1.90926e-10	-1.23865
132750637	chr9:132750637:A:AG	5.81553e-09	-1.90926e-10	-1.14231
132751009	chr9:132751009:G:A	1.12981e-08	0.642529	-1.12073
132751264	chr9:132751264:A:C	2.91753e-08	1.62665	-1.15616
132751434	chr9:132751434:C:T	3.06043e-09	-1.78428	-4.23322e-10
132751901	chr9:132751901:C:T	6.48879e-09	-1.90926e-10	-1.03276
132752151	chr9:132752151:T:TTTTA	7.26423e-10	-1.82159	-1.40087
132752177	chr9:132752177:T:C	6.65523e-09	-1.90926e-10	-1.00744
132752275	chr9:132752275:G:A	1.9627e-08	-1.90926e-10	0.0740667
132752350	chr9:132752350:C:T	5.96837e-09	-1.90926e-10	-1.11636
132752375	chr9:132752375:G:A	4.4321e-09	-1.90926e-10	-1.41397
132752410	chr9:132752410:T:C	1.28574e-08	0.939746	-1.28867
132752596	chr9:132752596:A:G	5.85894e-09	-1.90926e-10	-1.13487
132752617	chr9:132752617:G:A	5.67361e-09	-1.90926e-10	-1.16701
132752675	chr9:132752675:AATGGGCCTGGCTGTCCCTGGCCCAGGAC:A	4.72964e-09	0.0866129	-1.4356
132752865	chr9:132752865:C:G	5.63521e-09	-1.90926e-10	-1.17381
132752890	chr9:132752890:A:G	5.66264e-09	-1.90926e-10	-1.16895
132753111	chr9:132753111:T:G	5.78683e-09	-1.90926e-10	-1.14725
132753181	chr9:132753181:T:C	5.65783e-09	-1.90926e-10	-1.1698
132753320	chr9:132753320:C:T	4.12445e-09	-0.0547257	-1.43118
132753419	chr9:132753419:G:C	5.26071e-09	-1.90926e-10	-1.24257
132753733	chr9:132753733:C:T	5.62029e-09	-1.90926e-10	-1.17646
132753738	chr9:132753738:G:C	5.69786e-09	-1.90926e-10	-1.16275
132754180	chr9:132754180:C:T	5.67846e-09	-1.90926e-10	-1.16616
132754528	chr9:132754528:C:T	2.4123e-08	1.50115	-1.22083
132754557	chr9:132754557:A:G	2.0265e-08	1.40026	-1.2942
132754591	chr9:132754591:C:T	5.7054e-09	-1.90926e-10	-1.16143
132754649	chr9:132754649:G:A	4.31619e-09	-1.90926e-10	-1.44047
132755395	chr9:132755395:A:C	5.11413e-09	-1.90926e-10	-1.27083
132755466	chr9:132755466:C:G	1.05417e-08	-1.90926e-10	-0.547505
132756047	chr9:132756047:A:G	5.84458e-09	-1.90926e-10	-1.13733
132756059	chr9:132756059:A:G	5.8442e-09	-1.90926e-10	-1.13739
132756250	chr9:132756250:T:C	6.50387e-09	-1.90926e-10	-1.03044
132756393	chr9:132756393:G:A	2.47762e-08	1.53091	-1.22387
132756596	chr9:132756596:G:A	1.2538e-08	-1.90926e-10	-0.374073
132756641	chr9:132756641:C:T	4.41939e-09	-1.90926e-10	-1.41684
132756650	chr9:132756650:T:C	6.13241e-09	-1.90926e-10	-1.08925
132756669	chr9:132756669:C:T	1.07941e-07	2.58231	-0.803572
132756774	chr9:132756774:C:T	1.3171e-08	-1.90926e-10	-0.324825
132757093	chr9:132757093:C:T	3.83463e-08	0.992569	-0.248751
132757106	chr9:132757106:G:A	2.21687e-09	-0.664503	-1.44224
132757121	chr9:132757121:A:G	5.83991e-09	-1.90926e-10	-1.13812
132757239	chr9:132757239:C:T	1.01966e-07	2.6405	-0.918703
132757298	chr9:132757298:T:C	5.84786e-09	-1.90926e-10	-1.13676
132757428	chr9:132757428:C:G	4.62194e-09	-1.90926e-10	-1.37203
132757604	chr9:132757604:T:C	4.59307e-09	-1.90926e-10	-1.37829
132757764	chr9:132757764:A:G	5.76919e-09	-1.90926e-10	-1.15031
132758207	chr9:132758207:C:G	4.36853e-08	1.00927	-0.135094
132758790	chr9:132758790:T:A	4.30757e-09	-1.90926e-10	-1.44247
132758931	chr9:132758931:C:T	1.89302e-08	-1.90926e-10	0.0379191
132759067	chr9:132759067:T:C	5.77475e-09	-1.90926e-10	-1.14934
132759247	chr9:132759247:C:T	5.99027e-09	-1.90926e-10	-1.1127
132759334	chr9:132759334:T:C	4.59198e-09	-1.37853	-4.23322e-10
132760039	chr9:132760039:C:T	4.84675e-09	-1.90926e-10	-1.32453
132760465	chr9:132760465:C:T	3.39332e-08	2.01127	-1.38971
132760511	chr9:132760511:T:C	1.29957e-08	-1.90926e-10	-0.33822
132760596	chr9:132760596:A:G	5.78358e-09	-1.90926e-10	-1.14782
132760830	chr9:132760830:CTA:C	4.49486e-09	-1.90926e-10	-1.39991
132760831	chr9:132760831:T:C	5.85315e-09	-1.90926e-10	-1.13586
132761185	chr9:132761185:G:C	9.1042e-09	-1.90926e-10	-0.694104
132761219	chr9:132761219:T:A	3.1576e-08	1.77711	-1.22755
132761688	chr9:132761688:T:C	2.9568e-09	-1.81873	-4.23322e-10
132761798	chr9:132761798:C:T	1.18455e-09	-1.55299	-1.18049
132761951	chr9:132761951:C:A	4.3385e-09	-1.90926e-10	-1.43531
132762273	chr9:132762273:T:C	8.19763e-09	-1.90926e-10	-0.798994
132762334	chr9:132762334:G:A	7.18887e-09	-1.90926e-10	-0.930306
132762427	chr9:132762427:T:TA	2.61452e-08	-1.90926e-10	0.360827
132762835	chr9:132762835:C:T	5.9608e-09	-1.90926e-10	-1.11764
132762969	chr9:132762969:G:A	3.39577e-09	-1.68031	-4.23322e-10
132763236	chr9:132763236:T:C	1.93198e-08	-1.90926e-10	0.058289
132763848	chr9:132763848:A:G	1.24253e-09	-1.41478	-1.27091
132764033	chr9:132764033:C:G	2.04635e-06	-1.90926e-10	4.72098
132764346	chr9:132764346:A:G	5.73322e-09	-1.90926e-10	-1.15656
132764731	chr9:132764731:A:G	2.19653e-06	-1.90926e-10	4.79179
132764865	chr9:132764865:C:G	2.26522e-06	-1.90926e-10	4.82259
132765002	chr9:132765002:T:C	1.18096e-07	-1.90926e-10	1.86865
132765016	chr9:132765016:G:A	4.39742e-09	-1.90926e-10	-1.42182
132765079	chr9:132765079:G:A	2.13115e-06	-1.90926e-10	4.76158
132765426	chr9:132765426:C:T	1.44632e-06	-1.90926e-10	4.37394
132765446	chr9:132765446:G:A	4.46326e-09	-1.90926e-10	-1.40696
132765616	chr9:132765616:C:T	5.48983e-09	-1.90926e-10	-1.19994
132766106	chr9:132766106:T:C	6.19716e-09	-1.90926e-10	-1.07875
132766256	chr9:132766256:T:C	7.83287e-09	-1.90926e-10	-0.844511
132767163	chr9:132767163:C:T	4.39934e-09	-1.90926e-10	-1.42138
132767485	chr9:132767485:G:C	4.30981e-09	-1.90926e-10	-1.44195
132767502	chr9:132767502:T:C	1.07224e-07	-1.90926e-10	1.77208
132767647	chr9:132767647:T:C	1.44609e-08	0.988139	-1.21953
132767833	chr9:132767833:G:A	1.35651e-08	-1.90926e-10	-0.295342
132767840	chr9:132767840:G:A	2.24566e-06	-1.90926e-10	4.81392
132768194	chr9:132768194:G:A	1.07514e-07	-1.90926e-10	1.77478
132768303	chr9:132768303:T:C	4.31433e-09	-1.90926e-10	-1.4409
132768509	chr9:132768509:T:C	1.08676e-07	-1.90926e-10	1.78553
132768678	chr9:132768678:T:C	4.32756e-09	-1.90926e-10	-1.43784
132768773	chr9:132768773:C:T	4.32844e-09	-1.90926e-10	-1.43763
132768847	chr9:132768847:A:G	7.18811e-09	-1.90926e-10	-0.930411
132768932	chr9:132768932:G:A	1.06107e-07	-1.90926e-10	1.76161
132768970	chr9:132768970:T:C	5.17531e-09	-1.90926e-10	-1.25894
132769536	chr9:132769536:A:T	7.06952e-09	-1.90926e-10	-0.947047
132769852	chr9:132769852:T:C	9.48555e-08	-1.90926e-10	1.64952
132770694	chr9:132770694:C:T	1.20489e-08	-0.413863	-4.23322e-10
132770895	chr9:132770895:T:C	1.04775e-07	-1.90926e-10	1.74898
132771070	chr9:132771070:G:C	2.98859e-09	-1.80804	-4.23322e-10
132771088	chr9:132771088:A:G	1.14913e-07	-1.90926e-10	1.84134
132771217	chr9:132771217:C:T	9.82525e-08	-1.90926e-10	1.6847
132771333	chr9:132771333:T:C	4.37824e-09	-1.90926e-10	-1.42619
132771436	chr9:132771436:C:T	5.05593e-09	-1.90926e-10	-1.28228
132771634	chr9:132771634:C:A	7.7943e-10	-1.76338	-1.38865
132771644	chr9:132771644:CT:C	1.05353e-07	-1.90926e-10	1.75448
132772179	chr9:132772179:T:C	9.76175e-08	-1.90926e-10	1.67822
132772497	chr9:132772497:C:T	3.25542e-06	-1.90926e-10	5.18524
132772577	chr9:132772577:A:G	4.46287e-09	-1.90926e-10	-1.40705
132772769	chr9:132772769:T:G	1.03045e-07	-1.90926e-10	1.73232
132773518	chr9:132773518:G:A	2.96644e-09	-0.739833	-1.07564
132773810	chr9:132773810:A:G	3.02374e-08	-1.90926e-10	0.506239
132773930	chr9:132773930:C:T	4.32624e-09	-1.90926e-10	-1.43814
132773982	chr9:132773982:G:A	6.31729e-09	-1.90926e-10	-1.05955
132774065	chr9:132774065:C:T	1.20997e-07	-1.90926e-10	1.89292
132774136	chr9:132774136:A:G	4.35165e-09	-1.90926e-10	-1.43228
132774206	chr9:132774206:T:C	2.81693e-08	-1.90926e-10	0.435394
132774292	chr9:132774292:G:C	1.13086e-09	-1.35792	-1.42194
132774352	chr9:132774352:G:C	1.1529e-08	-1.90926e-10	-0.457978
132774432	chr9:132774432:G:A	1.16238e-08	-1.90926e-10	-0.449784
132774519	chr9:132774519:T:C	3.97714e-08	-1.90926e-10	0.780307
132774540	chr9:132774540:T:C	4.38863e-09	-1.90926e-10	-1.42382
132774830	chr9:132774830:T:C	1.46319e-08	1.04344	-1.26308
132774844	chr9:132774844:T:C	4.84665e-09	-1.90926e-10	-1.32455
132774950	chr9:132774950:G:A	5.53063e-09	-1.90926e-10	-1.19254
132775129	chr9:132775129:AG:A	2.53467e-08	0.344021	-0.0142101
132775301	chr9:132775301:T:G	2.09955e-08	-1.90926e-10	0.141467
132775406	chr9:132775406:G:A	4.88314e-09	-1.90926e-10	-1.31705
132775541	chr9:132775541:G:T	4.53985e-09	-1.90926e-10	-1.38995
132775562	chr9:132775562:G:A	5.79819e-09	-1.90926e-10	-1.14529
132775767	chr9:132775767:G:T	4.38132e-09	-1.90926e-10	-1.42549
132775997	chr9:132775997:G:C	2.22708e-09	-0.671975	-1.43017
132776033	chr9:132776033:A:G	1.6882e-08	0.441943	-0.518537
132776069	chr9:132776069:T:C	1.72055e-08	0.492281	-0.54989
132776110	chr9:132776110:T:C	2.51281e-08	-1.90926e-10	0.321147
132776493	chr9:132776493:T:C	7.29719e-10	-1.78292	-1.43502
132776539	chr9:132776539:G:A	2.32087e-08	-1.90926e-10	0.241689
132776607	chr9:132776607:G:A	4.37403e-09	-1.90926e-10	-1.42715
132776611	chr9:132776611:C:T	2.98287e-08	-1.90926e-10	0.492631
132777194	chr9:132777194:T:C	4.41049e-09	-1.90926e-10	-1.41885
132777426	chr9:132777426:C:T	2.23565e-09	-0.709739	-1.38857
132777524	chr9:132777524:A:G	4.31482e-09	-1.90926e-10	-1.44078
132777562	chr9:132777562:T:G	3.06805e-09	-0.339359	-1.44244
132777767	chr9:132777767:G:A	4.27463e-08	0.852442	-4.23322e-10
132777892	chr9:132777892:T:G	6.87966e-07	-1.90926e-10	3.6309
132777998	chr9:132777998:G:A	2.90624e-09	-0.569406	-1.26657
132778431	chr9:132778431:C:T	4.3438e-09	-1.90926e-10	-1.43409
132778589	chr9:132778589:T:C	4.68099e-09	-1.90926e-10	-1.35933
132778606	chr9:132778606:G:A	1.18909e-08	-0.427068	-4.23322e-10
132778738	chr9:132778738:A:G	1.06167e-08	-1.90926e-10	-0.540408
132778920	chr9:132778920:G:A	0.000772931	10.6551	-4.23322e-10
132778922	chr9:132778922:G:A	0.00074488	10.6181	-4.23322e-10
132778924	chr9:132778924:A:T	0.000679761	10.5267	-4.23322e-10
132778929	chr9:132778929:T:TGACAAAATAGTCAAAA	0.000721031	10.5856	-4.23322e-10
132779075	chr9:132779075:A:G	7.46723e-08	-1.90926e-10	1.41027
132779089	chr9:132779089:A:G	8.69309e-09	0.617631	-1.35794
132779309	chr9:132779309:T:A	4.60271e-09	-1.90926e-10	-1.3762
132779578	chr9:132779578:G:A	1.97747e-06	-1.90926e-10	4.68673
132779640	chr9:132779640:C:T	8.39462e-09	0.619387	-1.39464
132779876	chr9:132779876:C:G	3.19241e-08	-1.90926e-10	0.560522
132779911	chr9:132779911:C:T	8.2664e-09	-1.90926e-10	-0.790641
132780045	chr9:132780045:T:C	4.30769e-09	-1.90926e-10	-1.44244
132780669	chr9:132780669:C:T	2.09124e-06	-1.90926e-10	4.74267
132780758	chr9:132780758:G:C	2.21576e-08	1.63579	-1.44045
132780859	chr9:132780859:T:C	8.07012e-09	0.581143	-1.39581
132780955	chr9:132780955:AG:A	4.66391e-09	-1.36299	-4.23322e-10
132781704	chr9:132781704:T:A	2.96462e-09	-1.81609	-4.23322e-10
132781741	chr9:132781741:A:T	8.47984e-08	-1.90926e-10	1.53744
132781800	chr9:132781800:T:C	9.31993e-09	-1.90926e-10	-0.670684
132782246	chr9:132782246:AAC:A	4.46204e-09	-1.90926e-10	-1.40723
132782432	chr9:132782432:G:A	2.31745e-07	-1.90926e-10	2.5428
132782498	chr9:132782498:T:C	4.43824e-09	-1.90926e-10	-1.41258
132783268	chr9:132783268:T:TG	2.22167e-06	-1.90926e-10	4.80317
132783271	chr9:132783271:A:C	2.06948e-06	-1.90926e-10	4.73221
132783302	chr9:132783302:C:T	2.11876e-06	-1.90926e-10	4.75575
132783426	chr9:132783426:G:T	9.39757e-09	0.674055	-1.33644
132784217	chr9:132784217:G:C	9.03362e-09	-1.90926e-10	-0.701887
132784440	chr9:132784440:A:C	2.15983e-06	-1.90926e-10	4.77495
132784447	chr9:132784447:A:C	4.46828e-09	-1.90926e-10	-1.40584
132784636	chr9:132784636:C:T	4.57227e-09	-1.90926e-10	-1.38283
132784976	chr9:132784976:G:A	2.94165e-09	-1.82387	-4.23322e-10
132785051	chr9:132785051:A:G	2.18264e-06	-1.90926e-10	4.78545
132785249	chr9:132785249:G:A	1.06356e-09	-1.52566	-1.31555
132785312	chr9:132785312:C:T	8.73813e-09	0.0105506	-0.745694
132785703	chr9:132785703:G:GA	3.57027e-09	-0.78538	-0.844819
132786049	chr9:132786049:AC:A	4.55125e-09	-1.90926e-10	-1.38744
132786085	chr9:132786085:A:G	4.34757e-09	-1.90926e-10	-1.43322
132786239	chr9:132786239:A:G	2.00867e-06	-1.90926e-10	4.70239
132786482	chr9:132786482:A:G	5.57475e-09	-1.90926e-10	-1.18459
132786641	chr9:132786641:C:T	4.59295e-09	-1.90926e-10	-1.37832
132786653	chr9:132786653:G:T	3.77343e-09	-1.57485	-4.23322e-10
132787374	chr9:132787374:A:G	2.17545e-06	-1.90926e-10	4.78215
132787712	chr9:132787712:T:C	2.00694e-06	-1.90926e-10	4.70153
132787740	chr9:132787740:T:C	1.59779e-08	1.30857	-1.4402
132787751	chr9:132787751:A:G	4.36004e-09	-1.90926e-10	-1.43036
132788134	chr9:132788134:T:C	4.13979e-08	0.537944	0.282447
132788244	chr9:132788244:T:C	6.09915e-09	-1.90926e-10	-1.09469
132788284	chr9:132788284:T:C	2.18034e-06	-1.90926e-10	4.78439
132788291	chr9:132788291:C:T	4.38514e-09	-1.90926e-10	-1.42462
132788356	chr9:132788356:G:A	8.55996e-08	-1.90926e-10	1.54684
132788898	chr9:132788898:G:T	3.04838e-06	-1.90926e-10	5.11953
132789111	chr9:132789111:C:T	4.35523e-09	-1.90926e-10	-1.43146
132789129	chr9:132789129:A:C	4.9842e-09	-1.90926e-10	-1.29657
132789262	chr9:132789262:C:T	4.32004e-09	-1.90926e-10	-1.43957
132789339	chr9:132789339:T:C	3.60972e-09	-1.61921	-4.23322e-10
132789410	chr9:132789410:C:T	4.69545e-09	-1.90926e-10	-1.35624
132789419	chr9:132789419:A:G	7.38392e-10	-1.76441	-1.44171
132789707	chr9:132789707:C:T	1.40544e-08	-1.90926e-10	-0.259903
132789999	chr9:132789999:T:G	5.30948e-09	-1.90926e-10	-1.23335
132790035	chr9:132790035:C:A	1.16959e-09	-1.72689	-1.0193
132790179	chr9:132790179:G:A	1.70955e-09	-1.32777	-1.03884
132790239	chr9:132790239:T:G	4.3453e-09	-1.90926e-10	-1.43374
132790303	chr9:132790303:C:T	4.5964e-07	-1.90926e-10	3.2276
132790311	chr9:132790311:C:T	4.57038e-09	-1.90926e-10	-1.38324
132790407	chr9:132790407:C:T	3.27419e-08	-1.90926e-10	0.585814
132790566	chr9:132790566:T:C	9.79544e-09	-1.90926e-10	-0.620923
132790837	chr9:132790837:T:C	1.11222e-08	-1.90926e-10	-0.493899
132790969	chr9:132790969:A:T	5.64912e-09	-1.90926e-10	-1.17134
132791002	chr9:132791002:T:C	2.54769e-06	-1.90926e-10	4.9401
132791192	chr9:132791192:G:A	5.20241e-09	-1.90926e-10	-1.25372
132791345	chr9:132791345:T:C	9.48471e-07	-1.90926e-10	3.95201
132791497	chr9:132791497:C:A	1.42029e-06	-1.90926e-10	4.35578
132791498	chr9:132791498:A:T	3.57263e-09	-1.62954	-4.23322e-10
132792010	chr9:132792010:T:C	1.62985e-08	-1.90926e-10	-0.111769
132792236	chr9:132792236:C:T	4.53542e-09	-1.90926e-10	-1.39092
132792366	chr9:132792366:A:G	1.21066e-07	-1.90926e-10	1.8935
132793027	chr9:132793027:C:T	1.01726e-08	-1.90926e-10	-0.583138
132793067	chr9:132793067:C:T	4.3953e-09	-1.90926e-10	-1.4223
132793070	chr9:132793070:CT:C	1.86799e-09	-0.867201	-1.41078
132793082	chr9:132793082:A:G	1.11185e-08	-1.90926e-10	-0.49423
132793098	chr9:132793098:C:A	1.95813e-06	-1.90926e-10	4.67691
132793324	chr9:132793324:T:C	4.34672e-09	-1.90926e-10	-1.43342
132793400	chr9:132793400:T:G	1.79936e-06	-1.90926e-10	4.59235
132793428	chr9:132793428:G:A	4.7201e-09	-1.90926e-10	-1.35101
132793518	chr9:132793518:C:T	5.38099e-09	-1.90926e-10	-1.21997
132793841	chr9:132793841:T:C	1.33881e-08	1.09128	-1.39975
132793956	chr9:132793956:T:C	1.96844e-08	0.0769871	-4.23322e-10
132794049	chr9:132794049:G:A	3.89968e-09	-0.215324	-1.32662
132794136	chr9:132794136:C:A	2.93734e-09	-1.82534	-4.23322e-10
132794366	chr9:132794366:C:T	1.6753e-08	-1.90926e-10	-0.0842603
132794414	chr9:132794414:C:T	1.89355e-08	-1.90926e-10	0.0381974
132794433	chr9:132794433:C:G	9.53886e-09	0.791204	-1.43867
132794461	chr9:132794461:C:T	5.37889e-09	-1.90926e-10	-1.22036
132794864	chr9:132794864:A:G	2.62369e-08	-1.90926e-10	0.364329
132795323	chr9:132795323:G:GC	4.47955e-08	-1.82543	2.7247
132795393	chr9:132795393:G:A	5.74438e-08	0.345338	0.80263
132795565	chr9:132795565:G:A	3.95246e-09	-1.5285	-4.23322e-10
132795677	chr9:132795677:G:A	1.1878e-09	-1.8091	-0.921636
132795798	chr9:132795798:A:T	3.6517e-09	-1.65922	0.0515724
132796120	chr9:132796120:G:A	4.6163e-09	-1.90926e-10	-1.37325
132796130	chr9:132796130:A:G	4.3221e-09	-1.90926e-10	-1.4391
132796255	chr9:132796255:G:A	1.63269e-08	-1.90926e-10	-0.110028
132796704	chr9:132796704:A:G	4.46622e-09	-1.90926e-10	-1.4063
132796867	chr9:132796867:AAGCCCTTGCTCATGGAGCCC:A	3.21867e-09	-1.73387	-4.23322e-10
132797320	chr9:132797320:G:A	4.06949e-09	-1.49932	-4.23322e-10
132797362	chr9:132797362:T:A	6.04616e-09	-1.57788	0.474466
132797549	chr9:132797549:G:A	1.76096e-08	-1.90926e-10	-0.034395
132797641	chr9:132797641:G:C	6.01267e-09	-1.90926e-10	-1.10897
132797819	chr9:132797819:C:T	6.85603e-09	-1.57543	0.597715
132797960	chr9:132797960:C:T	4.37593e-09	-1.90926e-10	-1.42672
132798032	chr9:132798032:C:T	1.81311e-08	-1.90926e-10	-0.00521024
132798094	chr9:132798094:T:C	9.47836e-10	-1.8231	-1.13331
132798303	chr9:132798303:G:A	4.36812e-09	-1.90926e-10	-1.42851
132798503	chr9:132798503:A:G	7.30928e-09	-1.58556	0.671868
132798695	chr9:132798695:T:G	2.68061e-09	-1.8256	-0.0912005
132798880	chr9:132798880:G:A	1.75978e-08	-1.90926e-10	-0.0350645
132798951	chr9:132798951:C:T	1.60771e-08	-1.90926e-10	-0.125446
132799032	chr9:132799032:C:T	4.37707e-09	-1.90926e-10	-1.42646
132799160	chr9:132799160:T:C	1.94165e-08	-1.90926e-10	0.0632861
132799334	chr9:132799334:G:A	1.76125e-08	-1.90926e-10	-0.0342332
132799343	chr9:132799343:A:G	1.76125e-08	-1.90926e-10	-0.0342332
132799366	chr9:132799366:T:C	1.88463e-08	-1.90926e-10	0.033475
132799380	chr9:132799380:C:T	1.76125e-08	-1.90926e-10	-0.0342332
132799399	chr9:132799399:T:C	1.75843e-08	-1.90926e-10	-0.0358309
132799547	chr9:132799547:A:G	1.74396e-08	-1.90926e-10	-0.044098
132799918	chr9:132799918:C:T	5.62203e-09	-1.17615	-4.23322e-10
132800178	chr9:132800178:G:A	4.75082e-09	-1.90926e-10	-1.34452
132800287	chr9:132800287:T:C	3.87153e-09	-0.567605	-0.981586
132800293	chr9:132800293:T:C	6.65416e-09	-1.90926e-10	-1.0076
132800302	chr9:132800302:T:C	4.96337e-09	-1.90926e-10	-1.30076
132800732	chr9:132800732:G:A	4.41927e-09	-1.90926e-10	-1.41687
132800803	chr9:132800803:T:C	2.16061e-09	-1.8074	-0.32505
132800849	chr9:132800849:G:C	1.06275e-09	-1.5307	-1.31128
132801138	chr9:132801138:C:T	1.84397e-09	-0.962754	-1.32817
132801485	chr9:132801485:A:G	1.63094e-09	-1.16055	-1.25313
132801628	chr9:132801628:T:A	4.14375e-09	-0.0395875	-1.44165
132801662	chr9:132801662:T:C	1.79524e-09	-1.05543	-1.26227
132801762	chr9:132801762:G:A	1.6281e-09	-1.16452	-1.25091
132801827	chr9:132801827:T:C	4.41917e-09	-1.90926e-10	-1.41689
132801852	chr9:132801852:A:C	6.4607e-09	-1.90926e-10	-1.0371
132801918	chr9:132801918:C:T	4.63198e-09	-1.90926e-10	-1.36985
132801925	chr9:132801925:C:T	3.78615e-09	-0.129637	-1.44185
132802052	chr9:132802052:C:T	1.6195e-09	-1.17193	-1.24879
132802624	chr9:132802624:G:A	1.69392e-09	-1.12562	-1.25018
132802631	chr9:132802631:G:C	1.71171e-09	-1.13319	-1.23216
132802695	chr9:132802695:T:C	1.68743e-09	-1.13564	-1.24399
132802704	chr9:132802704:C:T	1.76618e-09	-1.09374	-1.24029
132803086	chr9:132803086:C:T	5.62984e-09	-1.17476	-4.23322e-10
132803087	chr9:132803087:G:A	1.63698e-09	-1.18208	-1.22791
132803335	chr9:132803335:G:A	8.31558e-10	-1.73944	-1.34785
132803393	chr9:132803393:CATATATAAA:C	1.55563e-09	-1.15254	-1.30842
132803461	chr9:132803461:C:T	1.71175e-09	-1.15568	-1.20964
132803781	chr9:132803781:T:C	1.64318e-09	-1.14058	-1.26563
132803827	chr9:132803827:C:T	9.93062e-07	-1.90926e-10	3.99795
132803893	chr9:132803893:C:T	1.65935e-09	-1.15326	-1.24315
132803974	chr9:132803974:T:C	1.68821e-09	-1.13246	-1.24671
132804240	chr9:132804240:C:A	4.45174e-09	-1.90926e-10	-1.40955
132804600	chr9:132804600:A:G	1.64045e-09	-1.15524	-1.25263
132804664	chr9:132804664:C:T	4.6591e-09	-1.90926e-10	-1.36402
132804739	chr9:132804739:T:C	1.60366e-09	-1.18099	-1.24956
132804767	chr9:132804767:C:T	6.09358e-09	-1.90926e-10	-1.0956
132805080	chr9:132805080:C:T	1.6061e-09	-1.17234	-1.25669
132805189	chr9:132805189:G:A	2.33525e-09	-1.29133	-0.763392
132805201	chr9:132805201:G:A	4.35099e-09	-1.43244	-4.23322e-10
132805548	chr9:132805548:G:A	3.8456e-09	-1.55591	-4.23322e-10
132805553	chr9:132805553:G:A	1.6779e-09	-1.11511	-1.27019
132806353	chr9:132806353:G:A	1.70385e-08	-1.90926e-10	-0.0673625
132806504	chr9:132806504:CAG:C	2.93086e-09	-1.82754	-4.23322e-10
132806521	chr9:132806521:G:A	1.53562e-09	-1.17272	-1.30118
132806632	chr9:132806632:T:C	1.67419e-09	-1.13965	-1.24785
132806749	chr9:132806749:A:G	1.67996e-09	-1.14167	-1.2424
132807575	chr9:132807575:A:T	4.40206e-09	-1.90926e-10	-1.42077
132807642	chr9:132807642:T:A	3.92868e-09	-1.53454	-4.23322e-10
132807948	chr9:132807948:C:T	5.57167e-09	-1.90926e-10	-1.18514
132807949	chr9:132807949:G:A	8.70957e-10	-1.69953	-1.34147
132807950	chr9:132807950:C:T	5.27431e-08	-1.90926e-10	1.06259
132808028	chr9:132808028:T:C	1.69639e-09	-1.14154	-1.2328
132808335	chr9:132808335:G:T	1.04888e-08	-1.90926e-10	-0.55253
132808642	chr9:132808642:G:C	1.73084e-09	-1.12295	-1.23129
132808720	chr9:132808720:A:G	1.68256e-09	-1.13999	-1.24253
132808914	chr9:132808914:C:A	1.70313e-09	-1.13013	-1.24024
132808951	chr9:132808951:C:CT	4.72418e-09	-1.90926e-10	-1.35015
132808981	chr9:132808981:T:C	1.69965e-09	-1.13048	-1.24193
132809386	chr9:132809386:A:C	1.64636e-09	-1.15191	-1.25236
132809437	chr9:132809437:A:G	1.69689e-09	-1.12093	-1.25311
132809464	chr9:132809464:G:A	6.67958e-09	-1.90926e-10	-1.00378
132809596	chr9:132809596:G:A	1.70755e-09	-1.13303	-1.23476
132809600	chr9:132809600:T:C	1.68703e-09	-1.13074	-1.24913
132809622	chr9:132809622:A:G	3.66824e-09	-1.60313	-4.23322e-10
132810130	chr9:132810130:C:T	3.49819e-09	-0.208635	-1.44196
132810617	chr9:132810617:G:A	8.42702e-10	-1.7317	-1.34229
132810636	chr9:132810636:G:A	2.93032e-09	-1.82773	-4.23322e-10
132810706	chr9:132810706:C:T	4.65584e-09	-1.90926e-10	-1.36472
132811061	chr9:132811061:C:T	1.95971e-09	-1.34333	-0.886709
132811227	chr9:132811227:G:A	3.68561e-09	-1.5984	-4.23322e-10
132811300	chr9:132811300:G:A	1.74404e-09	-1.14942	-1.19722
132811803	chr9:132811803:A:G	8.74964e-09	-1.90926e-10	-0.733828
132811830	chr9:132811830:A:G	5.01643e-07	3.31505	-4.23322e-10
132811950	chr9:132811950:G:A	3.34822e-08	-1.90926e-10	0.608173
132812353	chr9:132812353:C:T	1.14317e-08	-0.466452	-4.23322e-10
132812509	chr9:132812509:G:A	3.40804e-08	0.625881	-4.23322e-10
132813738	chr9:132813738:A:T	5.35352e-09	-1.22509	-4.23322e-10
132814011	chr9:132814011:C:T	3.14712e-09	-1.75635	-4.23322e-10
132814674	chr9:132814674:C:T	4.86849e-09	-1.90926e-10	-1.32006
132815180	chr9:132815180:T:C	3.96999e-09	-1.28683	-0.237251
132815195	chr9:132815195:G:A	8.5976e-10	-1.82704	-1.2269
132815325	chr9:132815325:G:A	4.65914e-09	-1.90926e-10	-1.36401
132815518	chr9:132815518:G:A	3.82522e-09	-1.3096	-0.251629
132815776	chr9:132815776:T:C	3.8873e-09	-1.31404	-0.231089
132815948	chr9:132815948:C:T	3.68987e-09	-1.32916	-0.268092
132816269	chr9:132816269:G:C	3.91716e-09	-1.28405	-0.253421
132816641	chr9:132816641:C:T	3.7341e-09	-1.32499	-0.260341
132817254	chr9:132817254:C:T	3.69674e-09	-1.33441	-0.260978
132817347	chr9:132817347:T:A	3.53345e-09	-1.33535	-0.305214
132817698	chr9:132817698:G:A	3.0313e-09	-1.79385	-4.23322e-10
132817753	chr9:132817753:T:C	3.63958e-09	-1.32485	-0.286123
132817901	chr9:132817901:G:C	3.73937e-09	-1.33195	-0.251972
132817919	chr9:132817919:G:A	8.17584e-10	-1.70383	-1.40041
132818384	chr9:132818384:T:C	2.74229e-08	-1.90926e-10	0.408537
132818753	chr9:132818753:C:T	3.61471e-09	-1.2566	-0.361227
132819113	chr9:132819113:C:A	5.2044e-09	-1.90926e-10	-1.25334
132819185	chr9:132819185:G:A	4.32382e-09	-1.90926e-10	-1.4387
132819605	chr9:132819605:G:A	3.5421e-09	-1.36206	-0.276055
132820829	chr9:132820829:C:T	5.19688e-09	-1.25478	-4.23322e-10
132821314	chr9:132821314:C:T	4.35317e-09	-1.90926e-10	-1.43194
132821331	chr9:132821331:G:A	2.10671e-09	-0.87258	-1.28513
132821423	chr9:132821423:AAAG:A	5.20331e-09	-1.25354	-4.23322e-10
132821608	chr9:132821608:T:C	2.5516e-08	-1.90926e-10	0.336468
132821655	chr9:132821655:T:C	7.41288e-10	-1.76794	-1.43427
132822308	chr9:132822308:CAT:C	6.93994e-09	-1.90926e-10	-0.965547
132822689	chr9:132822689:A:G	1.98249e-08	-1.90926e-10	0.084098
132823870	chr9:132823870:GGACTC:AGACTC	4.38481e-09	-1.90926e-10	-1.42469
132823922	chr9:132823922:T:C	1.38617e-08	-1.90926e-10	-0.273708
132825896	chr9:132825896:T:C	3.94213e-07	-0.639469	3.71352
132826037	chr9:132826037:G:A	1.07074e-09	-1.82772	-1.00677
132826046	chr9:132826046:A:C	7.09626e-09	-1.90926e-10	-0.943272
132827103	chr9:132827103:T:C	3.05497e-09	-0.348666	-1.4374
132827464	chr9:132827464:A:G	6.36933e-09	-1.90926e-10	-1.05135
132827654	chr9:132827654:A:C	3.84056e-09	-1.24777	-0.309456
132827704	chr9:132827704:G:A	4.38481e-09	-1.90926e-10	-1.42469
132828088	chr9:132828088:G:A	2.93029e-09	-1.82774	-4.23322e-10
132828470	chr9:132828470:C:T	2.93779e-09	-1.82518	-4.23322e-10
132828978	chr9:132828978:T:C	9.04605e-10	-1.58741	-1.41569
132829364	chr9:132829364:A:G	5.10349e-08	-1.90926e-10	1.02967
132829389	chr9:132829389:A:G	6.35336e-09	-1.90926e-10	-1.05386
132829638	chr9:132829638:C:T	1.46288e-09	-1.76886	-0.753567
132829652	chr9:132829652:T:A	1.51092e-09	-1.76045	-0.729676
132830530	chr9:132830530:CAT:C	1.0679e-09	-1.39905	-1.43809
132831651	chr9:132831651:AGATGACGGACTG:A	6.58321e-09	-1.90926e-10	-1.01832
132832369	chr9:132832369:A:T	3.74886e-09	-1.58139	-4.23322e-10
132832516	chr9:132832516:C:T	3.54091e-09	-0.19699	-1.44147
132832629	chr9:132832629:A:G	1.61557e-09	-1.15685	-1.2663
132832872	chr9:132832872:T:G	1.74263e-08	-1.90926e-10	-0.0448578
132833049	chr9:132833049:C:T	6.74264e-09	-1.90926e-10	-0.994388
132833067	chr9:132833067:T:C	8.35681e-10	-1.69484	-1.3875
132833123	chr9:132833123:C:T	1.15333e-06	-1.90926e-10	4.14757
132833541	chr9:132833541:G:A	1.22082e-09	-1.47463	-1.22868
132833808	chr9:132833808:G:A	2.93424e-09	-1.82639	-4.23322e-10
132833890	chr9:132833890:T:C	5.15885e-09	-1.90926e-10	-1.26213
132833994	chr9:132833994:T:C	3.32024e-09	-1.28094	-0.42186
132834003	chr9:132834003:G:T	9.0349e-10	-1.6294	-1.37493
132834193	chr9:132834193:C:T	6.92571e-09	-1.90926e-10	-0.967599
132834672	chr9:132834672:A:C	3.04711e-09	-1.78865	-4.23322e-10
132834733	chr9:132834733:A:G	4.30761e-09	-1.90926e-10	-1.44246
132835198	chr9:132835198:A:G	3.65275e-09	-0.169994	-1.43737
132835238	chr9:132835238:C:T	3.72758e-09	-0.149664	-1.43742
132835493	chr9:132835493:C:T	1.54987e-09	-1.11833	-1.34634
132835543	chr9:132835543:G:A	2.16373e-08	-1.90926e-10	0.17158
132835552	chr9:132835552:T:C	3.2816e-09	-1.71451	-4.23322e-10
132835791	chr9:132835791:C:T	8.93763e-10	-1.58766	-1.4275
132836018	chr9:132836018:G:A	3.60569e-09	-1.62033	-4.23322e-10
132836064	chr9:132836064:G:A	3.18357e-09	-1.25495	-0.489889
132836253	chr9:132836253:C:T	8.45768e-10	-1.72496	-1.34539
132836336	chr9:132836336:T:C	4.62424e-09	-1.37153	-4.23322e-10
132836545	chr9:132836545:T:C	3.08336e-09	-1.29851	-0.478314
132836708	chr9:132836708:G:A	4.6064e-09	-1.90926e-10	-1.37539
132836885	chr9:132836885:G:A	4.63954e-09	-1.31529	-0.0529342
132836928	chr9:132836928:C:T	1.01193e-08	-1.90926e-10	-0.5884
132837124	chr9:132837124:T:C	7.23474e-09	-1.90926e-10	-0.923945
132837235	chr9:132837235:C:T	4.78895e-09	-1.90926e-10	-1.33653
132837544	chr9:132837544:G:A	3.26728e-09	-1.71888	-4.23322e-10
132837953	chr9:132837953:A:C	5.01038e-09	-1.90926e-10	-1.29133
132838124	chr9:132838124:G:A	3.55883e-09	-1.63341	-4.23322e-10
132838179	chr9:132838179:G:A	3.15996e-09	-1.75228	-4.23322e-10
132838251	chr9:132838251:G:GA	7.92461e-08	-0.666325	2.13604
132838402	chr9:132838402:T:C	6.11892e-09	-1.90926e-10	-1.09145
132838580	chr9:132838580:T:C	4.30755e-09	-1.90926e-10	-1.44247
132838600	chr9:132838600:T:C	1.98833e-08	-1.90926e-10	0.0870401
132839193	chr9:132839193:C:T	3.13826e-09	-1.75917	-4.23322e-10
132840766	chr9:132840766:G:A	3.04399e-09	-1.27242	-0.517252
132841063	chr9:132841063:G:A	3.13826e-09	-1.75917	-4.23322e-10
132841105	chr9:132841105:A:G	4.8125e-09	-1.90926e-10	-1.33162
132841122	chr9:132841122:G:A	9.18746e-10	-1.55265	-1.43493
132841215	chr9:132841215:T:C	1.32346e-09	-1.48252	-1.14006
132841311	chr9:132841311:G:A	8.4556e-10	-1.62859	-1.442
132841819	chr9:132841819:A:G	4.60693e-09	-1.90926e-10	-1.37528
132842125	chr9:132842125:C:G	4.82896e-09	-1.90926e-10	-1.32821
132842314	chr9:132842314:A:G	5.73345e-09	-1.90926e-10	-1.15652
132842449	chr9:132842449:GCAGAATGCTGTGAGCATGTGTAACAGGCAGGTCGGCCT:G	1.5597e-07	-1.90926e-10	2.14682
132843197	chr9:132843197:G:A	2.50267e-09	-1.45194	-0.533538
132843263	chr9:132843263:G:A	1.59216e-09	-1.75974	-0.678012
132843397	chr9:132843397:A:G	4.91077e-09	-1.31141	-4.23322e-10
132843408	chr9:132843408:A:G	3.31146e-09	-1.28693	-0.418522
132844371	chr9:132844371:A:G	1.63403e-09	-1.75832	-0.653466
132844812	chr9:132844812:T:C	1.08496e-08	-1.90926e-10	-0.518712
132844957	chr9:132844957:G:A	4.3528e-09	-1.90926e-10	-1.43202
132845080	chr9:132845080:A:G	7.92719e-10	-1.69384	-1.44129
132845145	chr9:132845145:G:C	3.3425e-09	-1.27008	-0.426044
132845436	chr9:132845436:T:C	6.67709e-09	-1.00416	-4.23322e-10
132845514	chr9:132845514:G:A	5.53945e-09	-1.90926e-10	-1.19095
132846040	chr9:132846040:G:A	1.52753e-09	-1.76106	-0.718127
132846234	chr9:132846234:C:T	5.7968e-09	-1.90926e-10	-1.14553
132846438	chr9:132846438:T:C	1.64263e-09	-1.74896	-0.657585
132846485	chr9:132846485:T:C	9.73681e-07	-1.63796	5.6162
132846687	chr9:132846687:C:T	5.11724e-09	-1.27022	-4.23322e-10
132846742	chr9:132846742:A:G	2.76941e-09	-1.38136	-0.50284
132847048	chr9:132847048:T:C	2.63503e-09	-1.38921	-0.544738
132847091	chr9:132847091:G:A	2.68789e-09	-1.36549	-0.548588
132847265	chr9:132847265:C:A	7.79659e-10	-1.76682	-1.38491
132847941	chr9:132847941:G:A	2.63777e-08	1.1425	-0.772816
132848133	chr9:132848133:AAAAAAAAAAAG:A	1.73888e-09	-1.75278	-0.596822
132849062	chr9:132849062:C:A	1.79479e-09	-1.71039	-0.607558
132849151	chr9:132849151:G:A	3.1067e-09	-1.76928	-4.23322e-10
132849395	chr9:132849395:G:A	4.8841e-09	-1.90926e-10	-1.31685
132849514	chr9:132849514:T:C	2.62154e-09	-1.35852	-0.580557
132849550	chr9:132849550:C:T	3.64077e-09	-1.30751	-0.303133
132849651	chr9:132849651:G:T	7.74635e-10	-1.73361	-1.4246
132849858	chr9:132849858:G:A	6.66423e-09	-1.90926e-10	-1.00609
132850018	chr9:132850018:A:C	1.41397e-06	-1.90926e-10	4.35132
132850589	chr9:132850589:G:A	3.13727e-09	-0.327454	-1.43203
132850654	chr9:132850654:TC:T	5.78339e-09	-1.90926e-10	-1.14785
132851368	chr9:132851368:T:C	2.94948e-09	-0.417196	-1.40402
132851454	chr9:132851454:A:G	4.00092e-09	-1.51632	-4.23322e-10
132851682	chr9:132851682:G:A	4.90691e-09	-1.90926e-10	-1.3122
132851754	chr9:132851754:G:A	1.43472e-06	-1.90926e-10	4.36588
132851968	chr9:132851968:C:T	4.97889e-09	-1.29763	-4.23322e-10
132852022	chr9:132852022:A:G	7.78668e-10	-1.74897	-1.40404
132852350	chr9:132852350:T:C	1.48834e-09	-1.60336	-0.901816
132853065	chr9:132853065:C:T	2.98033e-09	-1.81081	-4.23322e-10
132853314	chr9:132853314:T:C	1.18176e-09	-1.78442	-0.951411
132853932	chr9:132853932:C:T	7.06975e-09	-0.947014	-4.23322e-10
132854142	chr9:132854142:G:A	3.29292e-09	-1.71107	-4.23322e-10
132854155	chr9:132854155:A:G	4.84695e-09	-1.32449	-4.23322e-10
132854339	chr9:132854339:T:C	7.99042e-10	-1.78989	-1.33729
132854489	chr9:132854489:G:A	2.94056e-09	-1.82424	-4.23322e-10
132854691	chr9:132854691:T:G	3.69445e-09	-0.157426	-1.43858
132854870	chr9:132854870:T:C	4.98019e-09	-1.29737	-4.23322e-10
132855063	chr9:132855063:C:T	1.77678e-09	-1.75499	-0.573048
132855714	chr9:132855714:A:G	8.80706e-10	-1.76256	-1.26731
132855722	chr9:132855722:A:G	8.75664e-09	-1.90926e-10	-0.733028
132855792	chr9:132855792:C:G	2.22724e-08	0.200507	-4.23322e-10
132855873	chr9:132855873:G:A	3.50243e-09	-1.64938	-4.23322e-10
132855878	chr9:132855878:G:A	1.17637e-08	-1.90926e-10	-0.437822
132855937	chr9:132855937:C:T	5.39341e-09	-1.21766	-4.23322e-10
132855972	chr9:132855972:G:T	1.97279e-08	0.0791939	-4.23322e-10
132856098	chr9:132856098:C:T	4.82896e-09	-1.90926e-10	-1.32821
132856724	chr9:132856724:A:G	4.37867e-09	-1.90926e-10	-1.4261
132857057	chr9:132857057:G:C	4.91749e-09	-1.90926e-10	-1.31004
132857073	chr9:132857073:G:A	6.22222e-09	-1.90926e-10	-1.07471
132857761	chr9:132857761:C:T	4.25815e-09	-1.45401	-4.23322e-10
132857762	chr9:132857762:G:A	2.02881e-08	-1.90926e-10	0.107197
132858124	chr9:132858124:C:T	5.06352e-09	-1.90926e-10	-1.28078
132858634	chr9:132858634:G:A	4.65572e-09	-1.90926e-10	-1.36474
132858870	chr9:132858870:G:A	1.25884e-09	-1.51985	-1.15279
132858903	chr9:132858903:G:A	6.15519e-09	-1.90926e-10	-1.08554
132858982	chr9:132858982:A:G	4.95054e-09	-1.90926e-10	-1.30334
132859573	chr9:132859573:G:A	5.05497e-09	-1.90926e-10	-1.28247
132859893	chr9:132859893:C:A	4.43418e-09	-1.90926e-10	-1.4135
132859956	chr9:132859956:G:A	3.42617e-09	-0.230426	-1.44097
132860310	chr9:132860310:G:T	1.20167e-07	-1.90926e-10	1.88604
132860478	chr9:132860478:G:A	2.83528e-09	-1.35296	-0.507741
132860851	chr9:132860851:T:C	2.64835e-08	-1.90926e-10	0.373682
132860862	chr9:132860862:C:T	7.47987e-07	-1.90926e-10	3.71455
132861446	chr9:132861446:G:C	4.39479e-09	-1.90926e-10	-1.42242
132861579	chr9:132861579:A:G	2.24106e-09	-1.04456	-1.05133
132861701	chr9:132861701:T:C	8.51551e-10	-1.70278	-1.36076
132861715	chr9:132861715:A:G	1.03556e-06	-1.57171	5.61156
132861884	chr9:132861884:T:C	3.34201e-09	-0.258218	-1.43805
132862362	chr9:132862362:C:G	3.11579e-09	-1.76636	-4.23322e-10
132862366	chr9:132862366:C:T	1.16883e-07	-1.90926e-10	1.85834
132862387	chr9:132862387:G:A	3.12211e-09	-1.76433	-4.23322e-10
132862515	chr9:132862515:A:G	8.37571e-10	-1.78867	-1.29142
132863214	chr9:132863214:G:A	2.98167e-08	-1.90926e-10	0.49223
132863426	chr9:132863426:C:T	2.90123e-09	-0.434027	-1.40368
132863482	chr9:132863482:G:A	6.26168e-09	-1.90926e-10	-1.06839
132863827	chr9:132863827:C:T	3.09736e-09	-1.34715	-0.425144
132863839	chr9:132863839:T:C	7.08285e-10	-1.80752	-1.44023
132864371	chr9:132864371:T:G	2.26705e-09	-1.24403	-0.840329
132864544	chr9:132864544:A:G	1.34015e-08	-0.831283	0.52381
132864802	chr9:132864802:A:T	5.18967e-09	-1.90926e-10	-1.25617
132865250	chr9:132865250:C:A	1.89923e-09	-1.22977	-1.03162
132865430	chr9:132865430:A:G	1.87699e-09	-1.2276	-1.04557
132865471	chr9:132865471:A:C	3.81389e-09	-1.08613	-0.478059
132865559	chr9:132865559:C:T	1.22864e-08	-0.977035	0.582686
132865641	chr9:132865641:C:T	2.02559e-09	-1.21744	-0.97954
132865706	chr9:132865706:G:A	1.4251e-07	-1.90926e-10	2.05657
132865956	chr9:132865956:G:T	1.08146e-07	-1.90926e-10	1.78065
132865994	chr9:132865994:C:T	1.7828e-09	-1.28141	-1.04324
132866057	chr9:132866057:G:A	6.83231e-09	-1.90926e-10	-0.981177
132866142	chr9:132866142:G:A	4.92034e-09	-1.90926e-10	-1.30946
132866369	chr9:132866369:T:C	6.25723e-09	-1.90926e-10	-1.0691
132866729	chr9:132866729:T:C	6.00207e-09	-1.90926e-10	-1.11074
132866793	chr9:132866793:AAAG:A	2.30246e-08	-1.90926e-10	0.233722
132867108	chr9:132867108:C:T	4.21293e-09	-1.46468	-4.23322e-10
132867315	chr9:132867315:C:T	4.79034e-09	-1.90926e-10	-1.33624
132867557	chr9:132867557:C:T	4.2559e-09	-1.45453	-4.23322e-10
132867657	chr9:132867657:G:A	7.92738e-09	-1.90926e-10	-0.832516
132867835	chr9:132867835:C:T	2.71956e-09	-0.466228	-1.43614
132868067	chr9:132868067:T:C	8.04825e-07	-1.90926e-10	3.78779
132868102	chr9:132868102:G:C	6.78171e-09	-1.90926e-10	-0.988611
132868199	chr9:132868199:G:T	4.71771e-09	-1.35152	-4.23322e-10
132869347	chr9:132869347:T:A	2.07103e-09	-1.13916	-1.03564
132869473	chr9:132869473:G:A	4.77564e-09	-1.90926e-10	-1.33931
132869689	chr9:132869689:T:C	7.78837e-10	-1.75088	-1.40191
132869790	chr9:132869790:A:G	7.52087e-08	-1.90926e-10	1.41743
132869887	chr9:132869887:G:A	1.39395e-08	-0.916719	0.648604
132869996	chr9:132869996:T:C	2.62995e-08	-1.90926e-10	0.366712
132870031	chr9:132870031:G:A	4.7427e-09	-1.90926e-10	-1.34623
132870268	chr9:132870268:T:G	2.10618e-09	-1.12977	-1.02819
132870928	chr9:132870928:C:T	1.43976e-07	-1.90926e-10	2.06681
132871240	chr9:132871240:CA:C	4.23196e-09	-1.46017	-4.23322e-10
132871358	chr9:132871358:C:T	5.06352e-09	-1.90926e-10	-1.28078
132871412	chr9:132871412:G:A	4.94262e-09	-1.90926e-10	-1.30494
132871444	chr9:132871444:T:C	2.04014e-09	-1.18233	-1.00749
132871768	chr9:132871768:G:A	4.95876e-09	-1.30168	-4.23322e-10
132872010	chr9:132872010:G:A	6.39932e-09	-1.04665	-4.23322e-10
132872784	chr9:132872784:C:A	2.48044e-08	-1.90926e-10	0.308182
132872869	chr9:132872869:T:C	2.59046e-09	-0.518701	-1.4323
132873055	chr9:132873055:C:T	4.49067e-09	-1.40084	-4.23322e-10
132873058	chr9:132873058:C:A	5.55254e-09	-1.18858	-4.23322e-10
132873155	chr9:132873155:C:T	1.60248e-07	-0.949965	3.12385
132873447	chr9:132873447:G:A	3.35791e-09	-1.39621	-0.295314
132873467	chr9:132873467:T:A	4.77104e-09	-1.69329	0.353017
132873723	chr9:132873723:GC:G	2.30835e-09	-1.50563	-0.560682
132874415	chr9:132874415:T:C	1.95373e-09	-1.16413	-1.06897
132874686	chr9:132874686:G:A	2.79969e-09	-0.434352	-1.43898
132875382	chr9:132875382:C:T	5.5639e-09	-1.18654	-4.23322e-10
132876337	chr9:132876337:C:T	7.82036e-10	-1.77948	-1.36922
132876472	chr9:132876472:C:T	2.32775e-09	-1.40634	-0.651598
132876782	chr9:132876782:A:T	1.26068e-07	-1.90926e-10	1.93399
132876912	chr9:132876912:AC:A	2.95e-09	-1.82103	-4.23322e-10
132877828	chr9:132877828:C:T	1.82744e-09	-1.18643	-1.11349
132877995	chr9:132877995:C:T	3.16342e-09	-1.75118	-4.23322e-10
132878242	chr9:132878242:A:G	1.66933e-09	-1.37143	-1.01899
132878331	chr9:132878331:C:T	5.49638e-07	-1.90926e-10	3.40642
132878623	chr9:132878623:C:T	2.40718e-09	-0.58441	-1.43997
132879851	chr9:132879851:T:C	4.44396e-09	-1.90926e-10	-1.41129
132881518	chr9:132881518:C:T	1.82223e-09	-1.46984	-0.832939
132881585	chr9:132881585:G:T	4.30877e-09	-1.90926e-10	-1.44219
132882656	chr9:132882656:G:A	2.51231e-07	-1.90926e-10	2.62353
132883034	chr9:132883034:G:A	1.37436e-08	-0.915281	0.633012
132883099	chr9:132883099:AGAT:A	2.4202e-08	-1.90926e-10	0.283596
132883158	chr9:132883158:G:A	7.87669e-10	-1.81741	-1.32411
132883529	chr9:132883529:TG:T	5.18566e-09	-1.90926e-10	-1.25694
132884246	chr9:132884246:G:A	6.31905e-09	-1.90926e-10	-1.05927
132884256	chr9:132884256:C:T	4.86174e-09	-1.90926e-10	-1.32144
132885091	chr9:132885091:C:T	1.01575e-09	-1.45585	-1.43137
132885439	chr9:132885439:G:A	6.91051e-09	-1.90926e-10	-0.969796
132885467	chr9:132885467:C:T	1.05857e-08	-1.90926e-10	-0.54334
132886052	chr9:132886052:A:C	4.38208e-09	-1.90926e-10	-1.42532
132887213	chr9:132887213:G:A	4.5224e-09	-1.90926e-10	-1.3938
132887671	chr9:132887671:G:A	7.51683e-09	-1.90926e-10	-0.885695
132887754	chr9:132887754:G:A	2.95465e-09	-1.81946	-4.23322e-10
132887951	chr9:132887951:T:C	4.80768e-09	-1.90926e-10	-1.33262
132888047	chr9:132888047:G:A	3.2125e-09	-1.73579	-4.23322e-10
132888157	chr9:132888157:G:A	5.38993e-09	-1.90926e-10	-1.21831
132888429	chr9:132888429:C:T	1.84521e-09	-1.39389	-0.896352
132888694	chr9:132888694:A:G	8.63093e-09	-1.04013	0.292642
132888961	chr9:132888961:G:A	6.97193e-09	-1.90926e-10	-0.960948
132889322	chr9:132889322:A:G	4.82e-09	-1.90926e-10	-1.33007
132889404	chr9:132889404:G:A	4.78598e-09	-1.90926e-10	-1.33715
132889551	chr9:132889551:G:A	6.05688e-09	-1.90926e-10	-1.10165
132889874	chr9:132889874:C:T	4.05103e-09	-0.0626314	-1.44124
132890105	chr9:132890105:C:T	4.8025e-09	-1.90926e-10	-1.3337
132890501	chr9:132890501:C:T	1.568e-08	-1.90926e-10	-0.150456
132891300	chr9:132891300:G:A	5.01832e-09	-1.90926e-10	-1.28974
132891337	chr9:132891337:C:T	1.02961e-08	-1.90926e-10	-0.571078
132891798	chr9:132891798:C:T	9.16077e-10	-1.57681	-1.41368
132892178	chr9:132892178:C:T	4.25684e-09	-1.45431	-4.23322e-10
132892283	chr9:132892283:T:C	4.36094e-09	-1.90926e-10	-1.43015
132892556	chr9:132892556:C:T	2.61393e-09	-1.50088	-0.441101
132893774	chr9:132893774:C:T	4.91978e-09	-1.90926e-10	-1.30958
132893798	chr9:132893798:C:T	4.63805e-09	-1.90926e-10	-1.36854
132894301	chr9:132894301:T:C	1.13013e-09	-1.44585	-1.33466
132894450	chr9:132894450:T:C	4.5096e-09	-1.90926e-10	-1.39663
132894747	chr9:132894747:G:A	3.45133e-09	-0.623165	-1.04091
132894748	chr9:132894748:G:A	4.34342e-09	-1.90926e-10	-1.43418
132894767	chr9:132894767:G:A	4.54809e-09	-1.38813	-4.23322e-10
132894863	chr9:132894863:A:C	9.95372e-10	-1.465	-1.44248
132894913	chr9:132894913:G:A	2.74273e-09	-0.944928	-0.948956
132895322	chr9:132895322:G:A	2.94145e-09	-1.82394	-4.23322e-10
132895553	chr9:132895553:G:A	7.13413e-07	-1.90926e-10	3.66722
132895859	chr9:132895859:G:A	7.97552e-07	-1.90926e-10	3.77871
132896128	chr9:132896128:A:G	3.12032e-09	-1.7649	-4.23322e-10
132896406	chr9:132896406:G:A	3.55005e-09	-1.63588	-4.23322e-10
132896448	chr9:132896448:C:T	4.79125e-09	-1.90926e-10	-1.33605
132896797	chr9:132896797:C:G	1.57072e-06	-1.90926e-10	4.45645
132896808	chr9:132896808:C:T	1.14145e-08	-1.90926e-10	-0.467954
132897057	chr9:132897057:C:A	2.87165e-08	-1.90926e-10	0.454633
132897083	chr9:132897083:T:C	3.47684e-07	-1.90926e-10	2.94845
132897330	chr9:132897330:G:A	1.74533e-08	0.470077	-0.513387
132897727	chr9:132897727:C:T	9.52283e-10	-1.71194	-1.23979
132897777	chr9:132897777:C:T	1.06111e-09	-1.65851	-1.18501
132898021	chr9:132898021:ACAAT:A	7.23813e-09	-1.90926e-10	-0.923477
132898106	chr9:132898106:C:T	7.50104e-09	-1.90926e-10	-0.887798
132898184	chr9:132898184:A:G	4.42877e-09	-1.90926e-10	-1.41472
132898672	chr9:132898672:T:C	1.46434e-08	0.851942	-1.07079
132898777	chr9:132898777:T:C	9.93503e-10	-1.65624	-1.25312
132899149	chr9:132899149:T:A	7.94879e-10	-1.73212	-1.40029
132899361	chr9:132899361:T:C	8.31699e-10	-1.73675	-1.35037
132899816	chr9:132899816:C:A	3.16892e-08	0.39489	0.158247
132900027	chr9:132900027:C:CT	2.93345e-09	-1.82666	-4.23322e-10
132900051	chr9:132900051:T:C	1.5505e-08	-1.90926e-10	-0.161674
132900143	chr9:132900143:T:C	8.35858e-10	-1.74626	-1.33588
132900640	chr9:132900640:T:A	7.59411e-09	-1.90926e-10	-0.875467
132900647	chr9:132900647:C:T	1.64576e-08	0.918225	-1.02028
132900954	chr9:132900954:C:A	8.4297e-10	-1.74726	-1.32641
132900973	chr9:132900973:T:TC	4.7046e-09	-1.90926e-10	-1.3543
132901458	chr9:132901458:G:A	1.42747e-09	-1.67698	-0.869957
132901538	chr9:132901538:T:C	6.54502e-09	-1.02413	-4.23322e-10
132901734	chr9:132901734:A:G	8.25272e-10	-1.74259	-1.35229
132902064	chr9:132902064:T:C	8.23198e-10	-1.72365	-1.37375
132902571	chr9:132902571:C:T	7.22393e-09	-1.90926e-10	-0.92544
132903318	chr9:132903318:G:A	1.59226e-08	-1.90926e-10	-0.135098
132903440	chr9:132903440:C:T	1.48618e-09	-1.69998	-0.806651
132903480	chr9:132903480:T:C	7.17657e-10	-1.82714	-1.40746
132904143	chr9:132904143:T:C	8.18911e-10	-1.73175	-1.37087
132904619	chr9:132904619:TACACTGG:T	7.10568e-10	-1.81434	-1.43019
132904901	chr9:132904901:A:G	6.88828e-09	-0.973018	-4.23322e-10
132905448	chr9:132905448:T:C	4.37233e-09	-1.90926e-10	-1.42754
132906176	chr9:132906176:G:A	7.31079e-10	-1.79556	-1.42052
132906322	chr9:132906322:G:C	7.16038e-10	-1.79467	-1.44219
132906639	chr9:132906639:C:A	7.27493e-10	-1.79721	-1.42378
132906834	chr9:132906834:T:C	7.10748e-10	-1.80182	-1.44246
132906890	chr9:132906890:G:C	1.57589e-09	-1.6442	-0.803823
132907009	chr9:132907009:A:G	3.01325e-09	-1.79982	-4.23322e-10
132907092	chr9:132907092:G:A	7.2205e-10	-1.79861	-1.42989
132907114	chr9:132907114:T:C	7.77006e-09	-1.90926e-10	-0.852561
132907554	chr9:132907554:A:G	2.58931e-08	0.351138	-4.23322e-10
132907560	chr9:132907560:G:GC	7.07014e-10	-1.82343	-1.42612
132907581	chr9:132907581:C:T	1.46756e-09	-1.66387	-0.855374
132907807	chr9:132907807:C:A	4.35019e-09	-1.90926e-10	-1.43262
132908137	chr9:132908137:T:TTTTG	7.12307e-10	-1.81617	-1.42592
132908142	chr9:132908142:C:T	3.32711e-09	-1.70073	-4.23322e-10
132908262	chr9:132908262:C:T	6.98632e-10	-1.81929	-1.44218
132908327	chr9:132908327:A:G	7.05475e-10	-1.82131	-1.43041
132908367	chr9:132908367:G:A	7.09985e-10	-1.81673	-1.42862
132908607	chr9:132908607:A:C	1.78162e-08	-0.0227316	-4.23322e-10
132909473	chr9:132909473:T:C	5.67477e-09	-1.16681	-4.23322e-10
132910179	chr9:132910179:T:C	1.40456e-09	-1.68103	-0.882086
132910265	chr9:132910265:C:T	5.6844e-09	-1.90926e-10	-1.16511
132910712	chr9:132910712:CAT:C	1.4018e-08	-1.90926e-10	-0.262498
132911517	chr9:132911517:A:G	7.01319e-10	-1.82702	-1.43061
132912840	chr9:132912840:G:A	1.44628e-09	-1.69679	-0.837056
132912885	chr9:132912885:G:A	6.9288e-10	-1.82728	-1.44246
132913196	chr9:132913196:G:A	4.84308e-09	-1.90926e-10	-1.32529
132913211	chr9:132913211:G:A	4.82147e-09	-1.90926e-10	-1.32976
132913330	chr9:132913330:C:T	4.37249e-09	-1.90926e-10	-1.42751
132913587	chr9:132913587:G:A	1.30145e-07	-1.90926e-10	1.96581
132914232	chr9:132914232:G:A	1.00608e-08	-1.90926e-10	-0.594196
132914326	chr9:132914326:A:C	1.50504e-08	-1.90926e-10	-0.191432
132915411	chr9:132915411:G:A	1.94384e-08	0.0644088	-4.23322e-10
132915598	chr9:132915598:T:G	3.29036e-09	-1.71184	-4.23322e-10
132915716	chr9:132915716:G:A	7.26836e-09	0.228204	-1.14751
132916227	chr9:132916227:G:A	3.33323e-09	-1.6989	-4.23322e-10
132916679	chr9:132916679:T:C	9.14043e-09	-1.90926e-10	-0.690133
132917393	chr9:132917393:C:T	8.54477e-09	0.662159	-1.41968
132917648	chr9:132917648:T:A	1.62745e-08	0.288971	-0.402212
132918437	chr9:132918437:C:G	7.46357e-09	-1.90926e-10	-0.892806
132919180	chr9:132919180:G:A	1.53442e-08	-1.90926e-10	-0.172102
132919697	chr9:132919697:C:G	7.42881e-09	-1.90926e-10	-0.897474
132920287	chr9:132920287:C:CAGA	5.48891e-09	-1.90926e-10	-1.20011
132920397	chr9:132920397:G:A	1.39445e-08	-1.90926e-10	-0.267757
132920745	chr9:132920745:G:A	6.94306e-09	-1.90926e-10	-0.965097
132920795	chr9:132920795:C:T	8.84576e-10	-1.80207	-1.22341
132921080	chr9:132921080:T:C	6.15208e-09	-1.08605	-4.23322e-10
132921221	chr9:132921221:A:C	1.04432e-09	-1.82752	-1.03195
132922607	chr9:132922607:C:T	4.61594e-09	-1.90926e-10	-1.37332
132922734	chr9:132922734:G:A	3.08095e-09	-1.7776	-4.23322e-10
132922952	chr9:132922952:C:T	2.93102e-09	-1.82749	-4.23322e-10
132922995	chr9:132922995:G:A	4.70404e-09	-1.90926e-10	-1.35442
132923040	chr9:132923040:C:T	3.12206e-09	-1.76435	-4.23322e-10
132924542	chr9:132924542:A:C	1.96942e-08	-1.90926e-10	0.0774861
132924547	chr9:132924547:A:G	8.39672e-09	-1.90926e-10	-0.774999
132924617	chr9:132924617:A:G	8.21631e-10	-1.80961	-1.2897
132925896	chr9:132925896:C:T	4.22204e-09	-1.46252	-4.23322e-10
132926025	chr9:132926025:A:G	4.83098e-09	-1.90926e-10	-1.32779
132926494	chr9:132926494:C:T	2.9351e-09	-1.8261	-4.23322e-10
132926572	chr9:132926572:G:A	4.32514e-09	-1.90926e-10	-1.43839
132926689	chr9:132926689:T:G	8.85284e-10	-1.80372	-1.22097
132926703	chr9:132926703:A:G	3.8721e-09	-1.54904	-4.23322e-10
132927168	chr9:132927168:C:T	4.2228e-09	-1.46234	-4.23322e-10
132927779	chr9:132927779:C:A	1.04378e-08	-1.90926e-10	-0.557402
132928134	chr9:132928134:G:A	5.16397e-09	-1.90926e-10	-1.26113
132928213	chr9:132928213:A:G	2.98614e-09	-1.80886	-4.23322e-10
132929331	chr9:132929331:C:T	8.20644e-09	-1.90926e-10	-0.797921
132929355	chr9:132929355:TC:T	3.00485e-09	-1.80261	-4.23322e-10
132929522	chr9:132929522:G:A	1.62326e-09	-1.66378	-0.754631
132929760	chr9:132929760:A:AC	4.48787e-09	-1.90926e-10	-1.40146
132930106	chr9:132930106:T:C	8.05621e-09	-1.90926e-10	-0.816396
132930220	chr9:132930220:A:C	3.19624e-09	-1.74087	-4.23322e-10
132931384	chr9:132931384:G:A	7.57531e-09	-1.90926e-10	-0.877945
132931475	chr9:132931475:T:C	1.27788e-07	-1.90926e-10	1.94754
132932358	chr9:132932358:A:G	8.41731e-09	-1.90926e-10	-0.77255
132933010	chr9:132933010:G:A	5.46174e-09	-1.90926e-10	-1.20507
132933471	chr9:132933471:T:C	2.01838e-09	-1.39691	-0.803636
132933474	chr9:132933474:C:T	2.08306e-08	1.17358	-1.04
132933687	chr9:132933687:C:T	2.95968e-09	-1.81776	-4.23322e-10
132935081	chr9:132935081:T:A	3.17751e-09	-1.74674	-4.23322e-10
132935623	chr9:132935623:G:C	1.47213e-07	-1.90926e-10	2.08904
132935664	chr9:132935664:C:T	4.30992e-09	-1.90926e-10	-1.44192
132936423	chr9:132936423:T:C	2.9317e-09	-1.82726	-4.23322e-10
132936550	chr9:132936550:T:C	1.48066e-08	-1.90926e-10	-0.20777
132936892	chr9:132936892:G:A	6.23181e-09	-1.90926e-10	-1.07317
132936926	chr9:132936926:ACT:A	4.32344e-09	-1.90926e-10	-1.43879
132937335	chr9:132937335:C:T	5.60654e-09	-1.90926e-10	-1.17891
132937439	chr9:132937439:G:A	5.2958e-09	-1.90926e-10	-1.23593
132937592	chr9:132937592:A:T	1.36696e-08	-1.90926e-10	-0.287667
132938076	chr9:132938076:T:TA	4.38956e-09	-1.90926e-10	-1.42361
132938386	chr9:132938386:T:C	2.96237e-09	-1.81685	-4.23322e-10
132938538	chr9:132938538:CA:C	4.32344e-09	-1.90926e-10	-1.43879
132939296	chr9:132939296:G:T	2.2181e-09	-1.51745	-0.588735
132939882	chr9:132939882:T:C	2.33677e-09	-1.21614	-0.83793
132940087	chr9:132940087:T:G	1.31235e-08	0.917735	-1.24617
132940533	chr9:132940533:T:C	6.617e-09	-1.0132	-4.23322e-10
132940650	chr9:132940650:T:C	4.32254e-09	-1.90926e-10	-1.439
132941232	chr9:132941232:G:A	5.51486e-09	-1.90926e-10	-1.19539
132941234	chr9:132941234:A:G	1.26366e-08	-1.90926e-10	-0.366244
132941472	chr9:132941472:T:C	3.12019e-09	-1.76494	-4.23322e-10
132941498	chr9:132941498:A:G	4.76326e-09	-0.445802	-0.896106
132941822	chr9:132941822:TTAAA:T	6.25565e-09	-1.06935	-4.23322e-10
132942390	chr9:132942390:T:G	4.72362e-09	-1.35026	-4.23322e-10
132942406	chr9:132942406:G:A	1.23118e-08	-1.90926e-10	-0.392283
132943310	chr9:132943310:ATACT:A	7.01601e-09	-0.954646	-4.23322e-10
132943317	chr9:132943317:T:TAA	7.04328e-09	-0.950765	-4.23322e-10
132943319	chr9:132943319:AGCCT:A	7.06294e-09	-0.947978	-4.23322e-10
132944033	chr9:132944033:G:T	2.14737e-09	-1.51735	-0.621244
132944097	chr9:132944097:T:C	5.71139e-09	-1.90926e-10	-1.16038
132944194	chr9:132944194:G:A	4.60292e-09	-0.585343	-0.790806
132944996	chr9:132944996:C:T	4.18425e-08	-1.90926e-10	0.831074
132945221	chr9:132945221:C:T	1.14643e-08	0.00090508	-0.464509
132945399	chr9:132945399:G:T	4.35423e-08	1.75541	-0.88452
132945400	chr9:132945400:C:T	4.46458e-08	1.75709	-0.861173
132945946	chr9:132945946:T:C	4.71438e-09	-1.90926e-10	-1.35222
132945985	chr9:132945985:A:G	1.20525e-08	0.0222282	-0.435796
132946586	chr9:132946586:CTACTT:C	1.33108e-08	-1.90926e-10	-0.314267
132946630	chr9:132946630:A:C	1.24931e-08	-0.0328372	-0.344828
132946903	chr9:132946903:G:A	1.22177e-08	-0.0437394	-0.356216
132947375	chr9:132947375:G:A	9.46056e-09	-0.0795955	-0.576112
132947466	chr9:132947466:T:C	1.00734e-08	-0.499569	-0.0933753
132947488	chr9:132947488:A:G	1.19525e-08	-0.0339466	-0.387953
132947558	chr9:132947558:T:C	1.3583e-08	0.0364292	-0.330451
132947563	chr9:132947563:A:C	1.17853e-08	-0.05995	-0.376037
132947607	chr9:132947607:G:A	1.16124e-08	-0.0736882	-0.377079
132947684	chr9:132947684:C:T	1.19477e-08	-0.0457353	-0.376564
132948046	chr9:132948046:G:A	4.26498e-08	-1.90926e-10	0.850184
132948351	chr9:132948351:A:G	9.04793e-09	0.0140799	-0.714384
132948366	chr9:132948366:G:A	4.3533e-09	-1.90926e-10	-1.43191
132949528	chr9:132949528:T:C	6.92253e-09	-1.90926e-10	-0.968059
132950003	chr9:132950003:T:C	4.5733e-09	-1.90926e-10	-1.3826
132950380	chr9:132950380:C:T	2.97368e-09	-1.81304	-4.23322e-10
132951038	chr9:132951038:C:T	3.05334e-09	-1.7866	-4.23322e-10
132951339	chr9:132951339:G:A	2.9565e-09	-1.81883	-4.23322e-10
132951563	chr9:132951563:C:T	8.74878e-10	-1.63477	-1.40174
132951888	chr9:132951888:C:T	1.10615e-09	-1.59858	-1.20337
132951928	chr9:132951928:G:A	1.11937e-09	-1.70981	-1.08026
132952236	chr9:132952236:T:C	1.6828e-08	-1.90926e-10	-0.0797942
132952767	chr9:132952767:T:C	6.9866e-10	-1.82448	-1.43696
132952977	chr9:132952977:A:T	4.97874e-09	-1.90926e-10	-1.29766
132953429	chr9:132953429:A:G	1.49527e-08	-0.782464	0.584518
132953452	chr9:132953452:G:A	6.80705e-09	-1.90926e-10	-0.984881
132953970	chr9:132953970:A:G	2.76315e-08	-1.90926e-10	0.416116
132954579	chr9:132954579:AAAAAAAAAAAG:A	6.4296e-09	-1.90926e-10	-1.04193
132955018	chr9:132955018:A:G	1.02767e-08	-1.90926e-10	-0.572961
132955120	chr9:132955120:G:A	6.11112e-09	-1.09273	-4.23322e-10
132956272	chr9:132956272:A:G	3.26295e-09	-1.72021	-4.23322e-10
132956364	chr9:132956364:G:A	3.36063e-09	-1.69071	-4.23322e-10
132956506	chr9:132956506:C:T	1.62451e-08	-0.429588	0.314537
132956746	chr9:132956746:A:C	1.01302e-08	-1.90926e-10	-0.587315
132957007	chr9:132957007:A:G	4.44953e-09	-1.90926e-10	-1.41004
132957225	chr9:132957225:C:T	4.99467e-09	-1.90926e-10	-1.29447
132957723	chr9:132957723:T:C	9.89169e-09	-1.90926e-10	-0.611144
132957724	chr9:132957724:A:C	4.3852e-09	-1.90926e-10	-1.4246
132957918	chr9:132957918:G:A	8.01821e-09	-1.90926e-10	-0.821125
132958177	chr9:132958177:A:T	6.12592e-09	-1.90926e-10	-1.09031
132959592	chr9:132959592:A:G	1.26423e-08	-1.90926e-10	-0.365794
132959947	chr9:132959947:C:T	2.47752e-09	-0.655062	-1.34052
132959965	chr9:132959965:C:T	9.84388e-09	-1.90926e-10	-0.61599
132960054	chr9:132960054:G:A	3.07626e-09	-1.77913	-4.23322e-10
132960756	chr9:132960756:T:C	6.84769e-09	-1.90926e-10	-0.978928
132960968	chr9:132960968:C:T	1.42855e-08	-1.90926e-10	-0.243593
132961256	chr9:132961256:A:G	3.17098e-09	-0.313688	-1.43511
132961829	chr9:132961829:G:A	3.98083e-08	-1.90926e-10	0.781235
132961887	chr9:132961887:G:A	3.25979e-09	-0.959416	-0.761761
132961964	chr9:132961964:G:A	3.47011e-09	-1.64168	-0.0169703
132962107	chr9:132962107:CAT:C	1.19141e-08	-1.90926e-10	-0.42512
132962287	chr9:132962287:G:A	6.78282e-09	-1.65356	0.66511
132962405	chr9:132962405:C:T	4.24873e-09	-1.7534	0.29718
132962894	chr9:132962894:A:G	4.7342e-09	-1.90926e-10	-1.34803
132962971	chr9:132962971:A:G	6.8079e-08	-1.90926e-10	1.31783
132962985	chr9:132962985:G:A	4.64013e-09	-1.90926e-10	-1.3681
132963204	chr9:132963204:A:G	3.06582e-09	-1.8104	0.0278732
132963335	chr9:132963335:T:C	6.10626e-09	-1.90926e-10	-1.09353
132963614	chr9:132963614:A:G	3.68409e-09	-1.68723	0.0884127
132964412	chr9:132964412:A:C	9.8641e-09	-1.90926e-10	-0.613938
132964430	chr9:132964430:C:G	5.09063e-09	-1.90926e-10	-1.27544
132964473	chr9:132964473:T:A	2.38129e-09	-1.81256	-0.222637
132964475	chr9:132964475:T:G	2.40201e-09	-1.80629	-0.220241
132964647	chr9:132964647:C:T	9.89566e-09	-1.90926e-10	-0.610744
132964939	chr9:132964939:C:T	4.43245e-09	-1.90926e-10	-1.41389
132965148	chr9:132965148:G:A	1.90319e-09	-1.82732	-0.431985
132965488	chr9:132965488:C:T	5.76329e-09	-1.90926e-10	-1.15133
132966033	chr9:132966033:C:T	7.58998e-10	-1.78446	-1.39413
132966050	chr9:132966050:G:A	2.2035e-09	-0.674324	-1.43847
132966230	chr9:132966230:G:A	4.26284e-09	-0.558252	-0.894652
132966358	chr9:132966358:CAAAAAGAAAAAA:C	4.56781e-09	-1.90926e-10	-1.38381
132966548	chr9:132966548:G:A	2.48116e-08	-1.90926e-10	0.308473
132966998	chr9:132966998:A:G	5.21336e-09	-1.90926e-10	-1.25162
132967028	chr9:132967028:C:G	2.62267e-09	-1.54795	-0.390693
132967345	chr9:132967345:T:C	4.8618e-09	-1.32143	-4.23322e-10
132967423	chr9:132967423:A:C	6.90718e-09	-1.90926e-10	-0.970278
132967444	chr9:132967444:G:A	5.06523e-09	-1.90926e-10	-1.28044
132967454	chr9:132967454:T:G	5.45012e-09	-1.90926e-10	-1.2072
132967463	chr9:132967463:A:G	5.94825e-09	-1.90926e-10	-1.11974
132967534	chr9:132967534:G:C	6.62208e-09	-1.90926e-10	-1.01243
132967565	chr9:132967565:G:A	2.20969e-09	-0.667997	-1.44199
132968113	chr9:132968113:T:G	4.4365e-08	-1.90926e-10	0.889612
132968117	chr9:132968117:T:G	5.51243e-09	-1.90926e-10	-1.19583
132968121	chr9:132968121:T:G	6.50405e-09	-1.90926e-10	-1.03041
132968138	chr9:132968138:A:G	9.7983e-08	1.59822	0.0837374
132968311	chr9:132968311:G:A	2.93759e-09	-1.82525	-4.23322e-10
132968486	chr9:132968486:TA:T	6.549e-09	-1.90926e-10	-1.02353
132968951	chr9:132968951:T:C	5.03823e-08	-1.90926e-10	1.0168
132968974	chr9:132968974:A:G	4.35528e-09	-1.90926e-10	-1.43145
132969253	chr9:132969253:G:A	9.67695e-10	-1.72595	-1.20973
132969380	chr9:132969380:C:T	5.45638e-09	-1.90926e-10	-1.20605
132969499	chr9:132969499:G:A	7.39573e-08	0.514664	0.885984
132969729	chr9:132969729:C:T	4.74328e-09	-1.90926e-10	-1.34611
132969836	chr9:132969836:T:C	7.21995e-10	-1.8148	-1.41377
132969919	chr9:132969919:A:G	1.03269e-08	-1.90926e-10	-0.568085
132969937	chr9:132969937:C:T	1.09657e-08	-0.50807	-4.23322e-10
132970228	chr9:132970228:C:T	1.16557e-09	-1.70629	-1.04334
132970698	chr9:132970698:A:C	6.98769e-09	-1.90926e-10	-0.95869
132970772	chr9:132970772:C:T	9.54927e-09	-1.90926e-10	-0.646375
132971175	chr9:132971175:G:C	1.28733e-09	-1.65296	-0.997306
132971338	chr9:132971338:C:T	9.58342e-09	-1.90926e-10	-0.642806
132971549	chr9:132971549:A:T	4.63238e-09	-1.90926e-10	-1.36977
132971771	chr9:132971771:C:T	8.95811e-10	-1.64622	-1.36665
132971798	chr9:132971798:C:A	3.85572e-09	-1.76173	0.208452
132972010	chr9:132972010:C:T	2.76504e-08	0.416802	-4.23322e-10
132972017	chr9:132972017:G:A	5.2169e-09	-1.90926e-10	-1.25094
132972272	chr9:132972272:A:G	3.95331e-09	-0.099757	-1.42853
132972379	chr9:132972379:A:ATG	4.79806e-08	-1.90926e-10	0.967956
132972400	chr9:132972400:C:T	4.86767e-08	-1.90926e-10	0.98236
132972401	chr9:132972401:A:G	4.48284e-08	-1.90926e-10	0.900002
132972409	chr9:132972409:T:G	4.64287e-08	-1.90926e-10	0.935079
132972434	chr9:132972434:A:G	3.14787e-09	-1.75611	-4.23322e-10
132972602	chr9:132972602:G:A	1.73689e-09	-1.46491	-0.885833
132972635	chr9:132972635:C:T	4.49188e-09	-1.90926e-10	-1.40057
132972844	chr9:132972844:G:A	9.28281e-10	-1.59863	-1.37863
132972911	chr9:132972911:G:A	5.80239e-09	-1.90926e-10	-1.14457
132973001	chr9:132973001:C:T	7.97044e-09	-1.90926e-10	-0.8271
132973040	chr9:132973040:G:A	3.01725e-09	-1.79849	-4.23322e-10
132973245	chr9:132973245:G:A	1.72004e-09	-1.52113	-0.839361
132973251	chr9:132973251:A:T	5.09774e-09	-1.90926e-10	-1.27404
132973499	chr9:132973499:C:T	5.68761e-08	1.3643	-0.226262
132973574	chr9:132973574:T:C	5.00934e-08	1.29942	-0.288368
132973583	chr9:132973583:G:T	1.66797e-08	0.919025	-1.00767
132973688	chr9:132973688:A:C	5.12799e-08	1.26744	-0.232985
132973861	chr9:132973861:A:G	1.75817e-09	-0.976552	-1.36201
132974013	chr9:132974013:C:T	3.07619e-09	-1.77915	-4.23322e-10
132974054	chr9:132974054:G:A	3.7451e-09	-0.144438	-1.43795
132974067	chr9:132974067:A:G	8.00481e-10	-1.69154	-1.43384
132974336	chr9:132974336:A:G	2.66204e-08	-1.90926e-10	0.378839
132974792	chr9:132974792:A:G	2.80177e-08	-1.90926e-10	0.429997
132974801	chr9:132974801:GA:G	9.42299e-10	-1.73728	-1.22499
132974887	chr9:132974887:G:A	2.17669e-08	-1.90926e-10	0.177551
132975011	chr9:132975011:T:C	3.56744e-09	-1.63099	-4.23322e-10
132975187	chr9:132975187:G:A	1.41746e-09	-1.60889	-0.945087
132975214	chr9:132975214:A:G	9.4868e-09	-1.90926e-10	-0.652938
132975355	chr9:132975355:C:G	5.03722e-09	-1.90926e-10	-1.28598
132975668	chr9:132975668:T:C	4.84758e-09	-1.90926e-10	-1.32436
132975685	chr9:132975685:C:A	3.00738e-09	-1.80177	-4.23322e-10
132975727	chr9:132975727:A:C	1.19012e-09	-1.54995	-1.17883
132975769	chr9:132975769:T:C	1.16018e-09	-1.76367	-0.990593
132975774	chr9:132975774:A:G	7.26673e-09	0.439506	-1.35904
132975988	chr9:132975988:T:A	1.59623e-08	1.24116	-1.37377
132975997	chr9:132975997:A:G	3.33371e-09	-1.69315	-0.00560363
132976094	chr9:132976094:T:C	4.84407e-09	-1.90926e-10	-1.32509
132976102	chr9:132976102:C:T	2.93028e-09	-1.82774	-4.23322e-10
132976103	chr9:132976103:A:T	2.93055e-09	-1.82765	-4.23322e-10
132976129	chr9:132976129:T:A	1.11743e-09	-1.77657	-1.01524
132976524	chr9:132976524:A:G	4.88013e-09	-1.90926e-10	-1.31767
132976712	chr9:132976712:A:G	1.40239e-08	-1.90926e-10	-0.26208
132976740	chr9:132976740:T:A	5.76883e-09	-1.90926e-10	-1.15037
132976799	chr9:132976799:C:T	2.96936e-09	-1.81449	-4.23322e-10
132977033	chr9:132977033:C:T	7.98405e-10	-1.72875	-1.39923
132977070	chr9:132977070:G:A	4.92869e-09	0.122239	-1.43001
132977540	chr9:132977540:C:T	3.43397e-09	-1.66912	-4.23322e-10
132977566	chr9:132977566:A:G	1.53806e-09	-1.7161	-0.756214
132977698	chr9:132977698:T:C	2.55949e-07	2.64214	-4.23322e-10
132977715	chr9:132977715:T:C	1.22047e-09	-1.70202	-1.00159
132977758	chr9:132977758:T:C	7.08681e-10	-1.81273	-1.43446
132977786	chr9:132977786:C:T	4.33258e-09	-1.90926e-10	-1.43668
132977804	chr9:132977804:C:T	5.24313e-09	-1.90926e-10	-1.24592
132977948	chr9:132977948:A:G	1.71987e-09	-1.39255	-0.968039
132977992	chr9:132977992:G:A	2.90488e-09	-0.413185	-1.42326
132978410	chr9:132978410:C:T	2.47852e-08	1.74485	-1.43744
132978485	chr9:132978485:G:A	4.74741e-09	-1.90926e-10	-1.34524
132978589	chr9:132978589:T:C	4.43394e-09	-1.90926e-10	-1.41355
132979004	chr9:132979004:G:A	5.83105e-09	-1.90926e-10	-1.13964
132979262	chr9:132979262:T:A	5.18981e-09	-1.90926e-10	-1.25614
132979997	chr9:132979997:T:C	4.73527e-09	-1.90926e-10	-1.3478
132980123	chr9:132980123:T:C	5.55458e-09	-1.90926e-10	-1.18822
132980213	chr9:132980213:G:A	4.94596e-09	-1.90926e-10	-1.30427
132980381	chr9:132980381:C:T	3.05969e-09	-1.71462	-0.0699032
132980385	chr9:132980385:C:G	5.33309e-09	-1.90926e-10	-1.22891
132980477	chr9:132980477:A:C	1.05233e-08	-0.549251	-4.23322e-10
132980990	chr9:132980990:G:A	4.69096e-09	-1.90926e-10	-1.3572
132981096	chr9:132981096:A:G	6.88182e-09	-1.33665	0.362692
132981451	chr9:132981451:A:T	1.01041e-08	-0.589894	-4.23322e-10
132981516	chr9:132981516:T:C	1.10251e-08	-1.90926e-10	-0.502669
132981979	chr9:132981979:C:G	6.39054e-09	-1.90926e-10	-1.04802
132982259	chr9:132982259:C:T	1.49547e-08	-0.197814	-4.23322e-10
132982533	chr9:132982533:G:A	4.30363e-08	2.2969	-1.4377
132983467	chr9:132983467:T:A	4.33547e-09	-1.90926e-10	-1.43601
132983697	chr9:132983697:C:T	4.54083e-09	-1.90926e-10	-1.38973
132983728	chr9:132983728:T:G	1.3918e-08	0.197322	-0.466978
132984012	chr9:132984012:A:G	5.95424e-09	-1.90926e-10	-1.11874
132984676	chr9:132984676:C:T	2.29449e-09	-1.40714	-0.665184
132984785	chr9:132984785:C:G	6.23064e-09	-1.90926e-10	-1.07336
132984970	chr9:132984970:A:C	7.72464e-09	-1.90926e-10	-0.858425
132985028	chr9:132985028:C:T	8.77983e-10	-1.76749	-1.26548
132985216	chr9:132985216:A:T	8.43047e-09	-1.90926e-10	-0.770987
132985452	chr9:132985452:G:A	6.99737e-10	-1.8239	-1.43599
132985510	chr9:132985510:C:G	8.31375e-09	-1.90926e-10	-0.784929
132985561	chr9:132985561:G:A	6.27121e-09	-1.90926e-10	-1.06687
132985585	chr9:132985585:G:A	5.25166e-09	-1.2443	-4.23322e-10
132985612	chr9:132985612:G:A	5.57869e-09	-1.90926e-10	-1.18389
132985646	chr9:132985646:C:T	8.81252e-09	-0.0664731	-0.660193
132985854	chr9:132985854:G:A	4.64509e-09	-0.592212	-0.774817
132985970	chr9:132985970:A:G	4.30755e-09	-1.90926e-10	-1.44247
132986124	chr9:132986124:A:C	4.42104e-08	-1.90926e-10	0.88612
132986611	chr9:132986611:T:G	2.35317e-09	-1.32209	-0.724987
132986778	chr9:132986778:G:A	7.51987e-09	-1.90926e-10	-0.885291
132986852	chr9:132986852:G:A	9.02725e-07	-1.90926e-10	3.90258
132986948	chr9:132986948:C:T	2.93803e-09	-1.8251	-4.23322e-10
132987108	chr9:132987108:C:T	8.21737e-10	-1.75775	-1.34142
132987600	chr9:132987600:T:C	7.9964e-09	0.613417	-1.43727
132987670	chr9:132987670:T:C	3.17803e-09	-1.74658	-4.23322e-10
132987908	chr9:132987908:G:A	7.79204e-10	-1.78611	-1.36622
132988068	chr9:132988068:A:G	1.12434e-08	-1.90926e-10	-0.483056
132988098	chr9:132988098:A:G	8.01868e-10	-1.68702	-1.43663
132988115	chr9:132988115:G:A	4.18774e-09	-1.6448	0.174126
132988200	chr9:132988200:G:T	1.10999e-08	-1.90926e-10	-0.495901
132988664	chr9:132988664:A:G	1.73219e-08	-1.90926e-10	-0.0508681
132988780	chr9:132988780:A:G	4.49568e-09	-1.39972	-4.23322e-10
132988790	chr9:132988790:C:T	4.49838e-09	-1.77334	0.374219
132988892	chr9:132988892:G:A	4.49814e-09	-0.919221	-0.479953
132988924	chr9:132988924:C:A	1.00415e-08	-1.90926e-10	-0.596117
132989383	chr9:132989383:T:C	1.72973e-08	-1.90926e-10	-0.0522887
132989472	chr9:132989472:A:G	6.02423e-09	-1.90926e-10	-1.10705
132990058	chr9:132990058:A:G	3.26688e-07	-1.90926e-10	2.88617
132990062	chr9:132990062:A:C	6.80172e-09	-1.90926e-10	-0.985664
132990109	chr9:132990109:T:C	1.19677e-08	-1.82771	1.40708
132990250	chr9:132990250:CTCAT:C	3.67575e-09	-0.222498	-1.37858
132990624	chr9:132990624:T:C	5.91601e-09	-1.90926e-10	-1.12518
132990641	chr9:132990641:T:A	4.59511e-09	-1.37785	-4.23322e-10
132990767	chr9:132990767:C:T	3.55257e-09	-1.82763	0.192466
132991261	chr9:132991261:C:G	3.39352e-09	-1.81845	0.137478
132991306	chr9:132991306:A:G	2.45794e-09	-0.561841	-1.44168
132991311	chr9:132991311:C:T	8.35762e-09	-1.90926e-10	-0.779666
132991481	chr9:132991481:G:A	6.08094e-09	-1.90926e-10	-1.09768
132991705	chr9:132991705:A:T	4.40156e-09	-1.42088	-4.23322e-10
132991883	chr9:132991883:G:A	6.96578e-09	-1.90926e-10	-0.961831
132991907	chr9:132991907:C:T	1.11832e-08	-1.90926e-10	-0.488429
132992300	chr9:132992300:C:T	8.51747e-10	-1.72129	-1.34201
132992451	chr9:132992451:C:T	4.35028e-09	-1.90926e-10	-1.4326
132992602	chr9:132992602:A:C	2.73214e-09	-1.79067	-0.107087
132992993	chr9:132992993:A:G	8.49626e-09	-0.763213	-4.23322e-10
132993162	chr9:132993162:C:T	3.74868e-09	-0.241231	-1.34021
132993165	chr9:132993165:G:A	8.70728e-09	-1.90926e-10	-0.73868
132993201	chr9:132993201:G:C	5.75347e-09	-1.90926e-10	-1.15304
132993384	chr9:132993384:G:A	6.65737e-09	0.421458	-1.42857
132993522	chr9:132993522:T:C	6.26329e-09	-1.90926e-10	-1.06813
132993603	chr9:132993603:G:A	2.13262e-08	-1.90926e-10	0.157097
132993824	chr9:132993824:T:C	1.22502e-08	-0.865032	0.467737
132993868	chr9:132993868:T:C	6.35046e-09	-1.05431	-4.23322e-10
132994012	chr9:132994012:A:G	5.4666e-09	-1.90926e-10	-1.20418
132994420	chr9:132994420:G:A	2.14103e-08	-1.90926e-10	0.161033
132994671	chr9:132994671:C:T	5.1663e-09	-1.90926e-10	-1.26068
132994784	chr9:132994784:G:C	7.40476e-10	-1.76429	-1.43901
132994860	chr9:132994860:G:A	4.44273e-09	-1.90926e-10	-1.41157
132994930	chr9:132994930:AG:A	7.61955e-09	-1.82677	0.954653
132995241	chr9:132995241:G:A	2.13262e-08	-1.90926e-10	0.157097
132995495	chr9:132995495:C:T	7.09822e-09	-1.90926e-10	-0.942996
132995625	chr9:132995625:C:T	2.65722e-09	-0.486779	-1.43878
132995735	chr9:132995735:C:G	4.49835e-08	-1.90926e-10	0.903457
132995768	chr9:132995768:T:C	3.70898e-09	-0.234344	-1.35774
132995805	chr9:132995805:C:T	4.59102e-09	-1.90926e-10	-1.37874
132995810	chr9:132995810:T:C	7.69651e-09	-1.90926e-10	-0.862072
132996132	chr9:132996132:C:T	2.8167e-09	-1.82476	-0.0425138
132996286	chr9:132996286:C:T	1.07575e-09	-1.82361	-1.00621
132996465	chr9:132996465:C:G	1.34483e-08	-0.375239	0.0712542
132996697	chr9:132996697:T:C	2.72455e-08	-1.82476	2.22681
132996811	chr9:132996811:C:T	2.26416e-08	-1.90926e-10	0.21695
132996812	chr9:132996812:G:A	4.66381e-08	-1.90926e-10	0.939578
132996819	chr9:132996819:G:A	6.20272e-09	-1.90926e-10	-1.07785
132996977	chr9:132996977:A:G	7.55537e-09	-1.90926e-10	-0.880581
132997024	chr9:132997024:T:A	6.07032e-09	-1.90926e-10	-1.09943
132997059	chr9:132997059:C:T	1.28506e-07	1.95314	-4.23322e-10
132997350	chr9:132997350:C:T	6.92305e-09	-1.82235	0.854372
132997435	chr9:132997435:G:A	2.46851e-08	0.30336	-4.23322e-10
132997916	chr9:132997916:A:G	9.79802e-09	-1.82774	1.20708
132998090	chr9:132998090:C:A	1.05627e-09	-1.6046	-1.24349
132998126	chr9:132998126:A:C	5.13101e-09	0.123516	-1.39105
132998153	chr9:132998153:A:G	6.28549e-09	0.364433	-1.42903
132998173	chr9:132998173:A:T	1.32511e-08	-0.932162	0.613404
132998249	chr9:132998249:T:C	8.47779e-09	-1.82596	1.06057
132998417	chr9:132998417:C:T	9.02481e-09	-1.90926e-10	-0.702862
132998893	chr9:132998893:G:C	1.51492e-08	0.0308886	-0.215778
132998905	chr9:132998905:C:G	6.96348e-09	-1.90926e-10	-0.962161
132999069	chr9:132999069:T:C	4.41935e-09	-1.90926e-10	-1.41685
132999092	chr9:132999092:T:C	6.53786e-09	-1.02523	-4.23322e-10
132999254	chr9:132999254:G:A	4.67107e-09	-1.90926e-10	-1.36145
132999313	chr9:132999313:G:C	1.64041e-08	-1.90926e-10	-0.105307
132999881	chr9:132999881:A:T	8.4306e-08	0.941001	0.590613
132999884	chr9:132999884:C:T	6.77612e-09	-0.989436	-4.23322e-10
133000231	chr9:133000231:T:C	1.33353e-07	0.653041	1.33712
133000264	chr9:133000264:T:C	5.05326e-08	0.59783	0.421949
133000286	chr9:133000286:G:A	5.68724e-08	0.482652	0.655318
133000321	chr9:133000321:T:C	5.88012e-08	0.633688	0.537635
133000415	chr9:133000415:G:A	5.28e-09	-1.90926e-10	-1.23891
133000647	chr9:133000647:G:A	7.2937e-10	-1.77776	-1.44065
133000764	chr9:133000764:A:T	4.42767e-08	0.579006	0.308614
133000871	chr9:133000871:A:G	1.79398e-08	1.07592	-1.09173
133001403	chr9:133001403:CTGGCA:C	5.22808e-09	-1.90926e-10	-1.2488
133001439	chr9:133001439:C:T	5.70932e-08	0.605303	0.536541
133001891	chr9:133001891:T:A	8.07486e-10	-1.79237	-1.3243
133001900	chr9:133001900:G:A	1.69211e-08	0.939296	-1.01357
133002020	chr9:133002020:C:T	2.24701e-08	-1.90926e-10	0.209346
133002247	chr9:133002247:G:A	5.71047e-08	0.66717	0.474877
133002560	chr9:133002560:C:T	1.00606e-09	-1.52347	-1.37333
133002624	chr9:133002624:T:C	9.20813e-09	-1.27659	0.593839
133002923	chr9:133002923:C:T	4.36599e-09	-1.90926e-10	-1.42899
133003489	chr9:133003489:G:T	1.33996e-08	-0.307611	-4.23322e-10
133003580	chr9:133003580:A:G	1.73099e-08	-1.90926e-10	-0.0515594
133003890	chr9:133003890:G:C	1.86966e-09	-0.835921	-1.44116
133004069	chr9:133004069:C:T	4.33358e-09	-1.38634	-0.0501021
133004885	chr9:133004885:G:A	2.03651e-09	-0.763001	-1.4286
133005082	chr9:133005082:C:A	1.22513e-09	-1.25752	-1.44227
133005211	chr9:133005211:T:G	2.76119e-09	-0.604333	-1.28285
133005508	chr9:133005508:C:T	2.70486e-08	-1.90926e-10	0.394797
133005637	chr9:133005637:C:T	3.90775e-08	-1.90926e-10	0.762708
133006022	chr9:133006022:C:T	7.78752e-10	-1.76961	-1.38329
133006837	chr9:133006837:G:A	1.12324e-09	-1.57876	-1.20786
133006841	chr9:133006841:G:C	2.49712e-09	-1.4711	-0.516607
133007380	chr9:133007380:G:T	4.1637e-08	-1.90926e-10	0.826149
133007391	chr9:133007391:A:T	1.12207e-09	-1.68719	-1.10047
133007528	chr9:133007528:G:T	4.4423e-09	-1.90926e-10	-1.41167
133007553	chr9:133007553:A:T	1.14788e-09	-1.56718	-1.19774
133007829	chr9:133007829:G:A	1.10451e-09	-1.67971	-1.12373
133007853	chr9:133007853:G:A	6.67283e-09	-1.90926e-10	-1.0048
133007950	chr9:133007950:A:C	1.10303e-09	-1.81325	-0.991534
133008043	chr9:133008043:T:C	7.36844e-10	-1.8084	-1.39982
133008163	chr9:133008163:C:A	3.88049e-08	-0.386879	1.14259
133008176	chr9:133008176:G:A	1.40183e-09	-1.41305	-1.15201
133008194	chr9:133008194:G:A	1.36106e-09	-1.39647	-1.19811
133008217	chr9:133008217:A:G	1.12907e-09	-1.58983	-1.19161
133008261	chr9:133008261:G:A	4.44101e-09	-1.90926e-10	-1.41196
133008303	chr9:133008303:G:T	2.52047e-08	-1.90926e-10	0.324189
133008309	chr9:133008309:G:A	1.81251e-08	-1.90926e-10	-0.00553998
133008456	chr9:133008456:C:A	9.23936e-09	-1.90926e-10	-0.679368
133008945	chr9:133008945:C:T	6.20785e-09	-1.90926e-10	-1.07703
133009186	chr9:133009186:T:C	2.77758e-09	-0.981538	-0.899722
133009218	chr9:133009218:T:C	3.3877e-08	-0.38691	1.00681
133009419	chr9:133009419:T:G	1.49191e-09	-1.58492	-0.917859
133009556	chr9:133009556:G:C	7.4661e-09	-1.90926e-10	-0.892467
133009607	chr9:133009607:G:A	4.32114e-09	-1.90926e-10	-1.43932
133009663	chr9:133009663:G:A	8.80976e-09	-1.90926e-10	-0.72698
133009668	chr9:133009668:A:G	8.97556e-10	-1.68189	-1.32903
133009784	chr9:133009784:AAG:A	5.36459e-09	-1.90926e-10	-1.22302
133009898	chr9:133009898:C:T	4.32417e-09	-1.90926e-10	-1.43862
133010530	chr9:133010530:G:A	3.20976e-08	-1.90926e-10	0.56594
133010535	chr9:133010535:C:T	3.43108e-08	-1.90926e-10	0.632622
133010621	chr9:133010621:A:G	1.0892e-08	-1.90926e-10	-0.514812
133010989	chr9:133010989:A:C	3.67201e-09	-1.6021	-4.23322e-10
133011084	chr9:133011084:G:T	8.93602e-09	-1.90926e-10	-0.712749
133011808	chr9:133011808:C:T	7.07552e-09	-1.90926e-10	-0.946199
133012149	chr9:133012149:C:T	1.50131e-09	-1.26165	-1.23485
133012198	chr9:133012198:G:A	1.15755e-09	-1.67259	-1.08395
133012468	chr9:133012468:C:T	3.44506e-09	-1.75597	0.0900752
133012521	chr9:133012521:TGGTGAAAC:T	3.46002e-09	-1.71384	0.0522722
133012664	chr9:133012664:G:A	9.17e-10	-1.68422	-1.30526
133012680	chr9:133012680:A:T	4.56482e-09	-1.90926e-10	-1.38446
133012703	chr9:133012703:T:A	3.29589e-09	-1.7395	0.0293408
133012710	chr9:133012710:A:G	6.53003e-08	-1.90926e-10	1.27616
133012763	chr9:133012763:G:A	3.73953e-09	-1.7634	0.179518
133012799	chr9:133012799:GAGAA:G	3.89087e-09	-1.73656	0.192353
133012860	chr9:133012860:G:GA	8.90075e-09	-1.90926e-10	-0.716704
133012895	chr9:133012895:C:T	7.29223e-10	-1.7765	-1.44212
133012909	chr9:133012909:C:T	2.02073e-08	-1.90926e-10	0.103206
133012910	chr9:133012910:G:A	4.30895e-09	-1.90926e-10	-1.44215
133013020	chr9:133013020:G:A	1.04486e-09	-1.62099	-1.23796
133013129	chr9:133013129:G:A	3.72501e-09	-1.73775	0.149985
133013238	chr9:133013238:T:C	3.33858e-08	-1.90926e-10	0.60529
133013246	chr9:133013246:G:A	4.34567e-09	-1.90926e-10	-1.43366
133013364	chr9:133013364:C:T	4.14807e-09	-1.73267	0.252479
133013509	chr9:133013509:C:A	3.66597e-09	-1.73158	0.127832
133013617	chr9:133013617:A:T	6.52576e-09	-1.90926e-10	-1.02708
133013624	chr9:133013624:T:C	4.84948e-08	-0.343531	1.32215
133013643	chr9:133013643:C:T	1.39954e-09	-1.28427	-1.28242
133013645	chr9:133013645:T:C	4.30907e-09	-1.90926e-10	-1.44212
133013676	chr9:133013676:A:G	4.12287e-09	-1.75192	0.265633
133013705	chr9:133013705:GGAGGCT:G	7.31974e-09	-1.80194	0.889673
133013728	chr9:133013728:G:A	4.30915e-09	-1.90926e-10	-1.4421
133013756	chr9:133013756:G:A	4.1772e-09	-1.75443	0.281232
133013851	chr9:133013851:T:C	4.36514e-09	-1.90926e-10	-1.42919
133014026	chr9:133014026:A:G	3.16184e-08	-0.441093	0.991993
133014049	chr9:133014049:ACAGTT:A	4.11534e-09	-1.48812	-4.23322e-10
133014189	chr9:133014189:C:T	6.67915e-09	-1.90926e-10	-1.00385
133014192	chr9:133014192:G:A	1.38761e-09	-1.28802	-1.28724
133014577	chr9:133014577:C:T	3.72743e-09	-1.76074	0.173619
133014584	chr9:133014584:A:T	8.92915e-09	-1.90926e-10	-0.713519
133014692	chr9:133014692:A:G	7.31155e-10	-1.7887	-1.42727
133014975	chr9:133014975:G:A	7.23153e-10	-1.79315	-1.43382
133015042	chr9:133015042:T:C	1.11082e-09	-1.57255	-1.2252
133015156	chr9:133015156:A:G	3.78839e-09	-1.74346	0.172563
133015248	chr9:133015248:T:C	3.42817e-09	-1.67081	-4.23322e-10
133015333	chr9:133015333:C:G	4.31498e-09	-1.90926e-10	-1.44075
133015373	chr9:133015373:T:C	4.31412e-09	-1.90926e-10	-1.44095
133015604	chr9:133015604:G:A	3.79456e-09	-1.74349	0.174222
133015840	chr9:133015840:T:G	1.6853e-09	-1.26555	-1.11535
133015880	chr9:133015880:A:G	5.84274e-09	-1.13764	-4.23322e-10
133016492	chr9:133016492:T:C	3.66571e-09	-1.74538	0.141561
133016602	chr9:133016602:C:A	1.27884e-09	-1.5438	-1.11308
133016634	chr9:133016634:G:A	6.23701e-09	-1.90926e-10	-1.07234
133016955	chr9:133016955:A:C	3.68076e-09	-1.59972	-4.23322e-10
133017158	chr9:133017158:G:A	8.98244e-09	-1.90926e-10	-0.707568
133017413	chr9:133017413:G:A	4.13148e-09	-1.4842	-4.23322e-10
133017427	chr9:133017427:T:C	1.24471e-09	-1.52602	-1.15791
133017575	chr9:133017575:T:C	2.2769e-09	-1.44679	-0.63323
133017594	chr9:133017594:T:C	3.6574e-09	-1.2104	-0.395692
133017783	chr9:133017783:A:G	5.93359e-09	-1.39231	0.270101
133017987	chr9:133017987:A:C	6.07529e-09	-1.39471	0.296095
133018173	chr9:133018173:T:C	6.15668e-09	-1.90926e-10	-1.0853
133018256	chr9:133018256:C:T	3.78812e-08	-0.386436	1.11805
133018603	chr9:133018603:C:T	5.03253e-09	-1.26555	-0.0213642
133018711	chr9:133018711:G:A	4.82549e-08	-0.187359	1.16102
133018743	chr9:133018743:C:T	6.97343e-10	-1.82084	-1.44247
133018785	chr9:133018785:T:C	4.40655e-09	-1.90926e-10	-1.41975
133019109	chr9:133019109:T:C	2.02196e-08	-1.90926e-10	0.103811
133020362	chr9:133020362:G:A	3.39509e-09	-1.68051	-4.23322e-10
133020428	chr9:133020428:G:C	4.35468e-09	-1.90926e-10	-1.43159
133020550	chr9:133020550:C:T	4.58468e-09	-1.90926e-10	-1.38012
133021081	chr9:133021081:T:G	2.97082e-09	-1.63332	-0.180683
133021242	chr9:133021242:A:AT	1.0324e-09	-1.79622	-1.07474
133021273	chr9:133021273:C:G	9.21689e-09	-1.90926e-10	-0.681802
133021372	chr9:133021372:A:T	7.17444e-10	-1.79803	-1.43687
133021442	chr9:133021442:A:G	9.33056e-09	-1.90926e-10	-0.669545
133021623	chr9:133021623:C:T	4.46677e-08	-0.315098	1.21151
133021649	chr9:133021649:A:G	6.20667e-09	-1.90926e-10	-1.07721
133021683	chr9:133021683:C:T	6.29208e-09	-1.90926e-10	-1.06355
133022002	chr9:133022002:C:T	9.7535e-10	-1.49224	-1.43556
133022089	chr9:133022089:T:C	3.08323e-09	-1.77686	-4.23322e-10
133022210	chr9:133022210:C:T	1.3526e-08	-0.298224	-4.23322e-10
133022368	chr9:133022368:G:T	2.92876e-08	-1.90926e-10	0.474326
133022378	chr9:133022378:G:A	5.92727e-09	-1.90926e-10	-1.12328
133022383	chr9:133022383:G:A	3.74021e-09	-1.28303	-0.300671
133022480	chr9:133022480:G:C	4.31689e-09	-1.90926e-10	-1.44031
133022675	chr9:133022675:C:A	4.58809e-08	-0.375761	1.29897
133022704	chr9:133022704:G:A	1.27377e-09	-1.43036	-1.2305
133022720	chr9:133022720:T:C	4.48087e-09	-1.90926e-10	-1.40302
133023549	chr9:133023549:T:C	4.37499e-09	-1.90926e-10	-1.42693
133023713	chr9:133023713:G:C	4.1312e-08	-1.90926e-10	0.818313
133023761	chr9:133023761:G:C	1.82559e-09	-1.74481	-0.556126
133023860	chr9:133023860:G:A	2.95964e-09	-1.81777	-4.23322e-10
133024168	chr9:133024168:G:A	6.02277e-09	-1.90926e-10	-1.10729
133024280	chr9:133024280:G:C	3.0121e-09	-1.8002	-4.23322e-10
133024501	chr9:133024501:G:A	7.3166e-10	-1.77696	-1.43832
133024548	chr9:133024548:G:C	1.81224e-09	-1.66729	-0.640991
133024665	chr9:133024665:A:G	9.12271e-09	-1.90926e-10	-0.692073
133025234	chr9:133025234:A:C	3.04493e-09	-1.78936	-4.23322e-10
133025260	chr9:133025260:A:T	1.04627e-08	-1.90926e-10	-0.55502
133025312	chr9:133025312:G:A	9.60783e-10	-1.82354	-1.11931
133025447	chr9:133025447:C:CCCTCTGTCACACCCA	4.93557e-09	-1.90926e-10	-1.30637
133025668	chr9:133025668:C:T	4.99621e-09	-1.90926e-10	-1.29416
133025870	chr9:133025870:T:A	7.66791e-10	-1.77461	-1.39377
133025972	chr9:133025972:T:C	5.0936e-09	-1.90926e-10	-1.27485
133025984	chr9:133025984:T:C	7.11773e-09	-1.90926e-10	-0.940251
133026378	chr9:133026378:T:C	1.91059e-09	-1.47135	-0.784079
133026897	chr9:133026897:G:T	1.25214e-09	-1.66714	-1.01084
133027014	chr9:133027014:A:G	4.68917e-09	-1.90926e-10	-1.35758
133027037	chr9:133027037:T:C	4.94938e-09	-1.90926e-10	-1.30358
133027038	chr9:133027038:G:A	4.81818e-09	-1.90926e-10	-1.33044
133027095	chr9:133027095:C:T	5.15776e-09	-1.90926e-10	-1.26234
133027302	chr9:133027302:C:T	9.85724e-10	-1.82589	-1.09133
133027320	chr9:133027320:T:C	6.68609e-09	-1.90926e-10	-1.00281
133027575	chr9:133027575:A:G	1.75643e-09	-1.49726	-0.842298
133027651	chr9:133027651:G:A	9.34572e-10	-1.59134	-1.37917
133027679	chr9:133027679:G:A	5.92866e-09	-1.90926e-10	-1.12304
133027834	chr9:133027834:G:A	4.75657e-09	-1.90926e-10	-1.34331
133027878	chr9:133027878:G:C	3.73519e-09	-1.58504	-4.23322e-10
133027904	chr9:133027904:T:C	4.06187e-09	-0.748261	-0.752936
133028238	chr9:133028238:G:A	1.20592e-09	-1.72588	-0.989717
133028247	chr9:133028247:C:T	7.98699e-09	-1.90926e-10	-0.825026
133028267	chr9:133028267:A:G	6.04575e-09	-1.90926e-10	-1.10348
133028610	chr9:133028610:T:C	1.12033e-09	-1.56842	-1.2208
133028646	chr9:133028646:A:C	5.15568e-09	-1.90926e-10	-1.26274
133028676	chr9:133028676:C:T	9.64146e-09	-1.90926e-10	-0.636767
133028871	chr9:133028871:A:C	4.84878e-09	-1.32411	-4.23322e-10
133028879	chr9:133028879:A:G	1.15311e-09	-1.65656	-1.10382
133028953	chr9:133028953:T:C	1.16861e-09	-1.67008	-1.07695
133029363	chr9:133029363:A:G	1.08102e-09	-1.44406	-1.38088
133029364	chr9:133029364:C:A	1.42769e-08	-1.90926e-10	-0.244197
133029471	chr9:133029471:C:T	4.33692e-09	-1.90926e-10	-1.43568
133029651	chr9:133029651:C:T	1.07074e-09	-1.4759	-1.35858
133029762	chr9:133029762:G:C	1.0946e-09	-1.60832	-1.20413
133029769	chr9:133029769:A:G	1.07418e-09	-1.62156	-1.20972
133029772	chr9:133029772:G:A	4.96097e-09	-1.30124	-4.23322e-10
133029868	chr9:133029868:T:C	1.21758e-09	-1.53801	-1.16796
133030314	chr9:133030314:C:T	1.37224e-09	-1.50694	-1.07945
133030482	chr9:133030482:A:C	5.18377e-09	-1.90926e-10	-1.25731
133030670	chr9:133030670:C:T	1.02871e-09	-1.66272	-1.21181
133030719	chr9:133030719:C:T	1.87427e-08	0.0279642	-4.23322e-10
133030990	chr9:133030990:G:A	4.45044e-09	-1.90926e-10	-1.40984
133031464	chr9:133031464:G:A	4.82768e-09	-1.90926e-10	-1.32847
133031641	chr9:133031641:C:T	4.37281e-09	-1.90926e-10	-1.42743
133032412	chr9:133032412:TAA:T	7.24184e-09	-1.90926e-10	-0.922965
133032770	chr9:133032770:A:T	4.54471e-09	-1.38888	-4.23322e-10
133032804	chr9:133032804:A:G	1.32695e-09	-1.34509	-1.27487
133032812	chr9:133032812:G:A	7.3022e-10	-1.79814	-1.41911
133032913	chr9:133032913:A:G	1.46013e-09	-1.33785	-1.18646
133032981	chr9:133032981:G:C	1.06835e-08	-1.90926e-10	-0.534135
133033239	chr9:133033239:G:A	6.30253e-09	-1.90926e-10	-1.06189
133033480	chr9:133033480:T:C	7.26151e-09	-1.90926e-10	-0.920252
133033715	chr9:133033715:G:C	1.55033e-08	-1.90926e-10	-0.161788
133033730	chr9:133033730:T:C	4.32689e-09	-1.90926e-10	-1.43799
133033741	chr9:133033741:T:C	4.41533e-09	-1.90926e-10	-1.41776
133034066	chr9:133034066:C:T	4.95777e-08	1.0007	-4.23322e-10
133034180	chr9:133034180:G:A	4.30872e-09	-1.90926e-10	-1.4422
133034308	chr9:133034308:T:C	4.42833e-09	-1.90926e-10	-1.41482
133034682	chr9:133034682:T:G	6.9628e-09	-1.90926e-10	-0.962259
133034941	chr9:133034941:T:C	8.84609e-10	-1.74256	-1.28289
133035216	chr9:133035216:A:G	7.42961e-09	-1.90926e-10	-0.897367
133035683	chr9:133035683:GT:G	1.86764e-08	-1.90926e-10	0.0244234
133035701	chr9:133035701:G:A	4.76463e-09	-1.90926e-10	-1.34162
133036092	chr9:133036092:A:G	1.57745e-09	-1.17075	-1.27629
133036273	chr9:133036273:A:G	7.26507e-09	-1.90926e-10	-0.919762
133036350	chr9:133036350:A:G	3.02944e-08	-1.90926e-10	0.508124
133036382	chr9:133036382:T:A	4.72559e-09	-1.90926e-10	-1.34985
133036444	chr9:133036444:A:G	5.98356e-09	-1.90926e-10	-1.11382
133036496	chr9:133036496:G:C	9.83481e-09	-1.90926e-10	-0.616912
133036716	chr9:133036716:A:G	7.58709e-10	-1.78453	-1.39444
133036745	chr9:133036745:C:T	7.74535e-09	-1.90926e-10	-0.855747
133036777	chr9:133036777:T:C	1.74343e-09	-1.05163	-1.29535
133036843	chr9:133036843:T:C	9.46129e-10	-1.72724	-1.23098
133037072	chr9:133037072:C:T	3.47222e-08	-1.90926e-10	0.644541
133037159	chr9:133037159:C:T	4.54367e-09	-1.90926e-10	-1.3891
133037189	chr9:133037189:A:G	7.17403e-10	-1.79748	-1.43748
133037712	chr9:133037712:T:C	5.59783e-09	-1.90926e-10	-1.18046
133038023	chr9:133038023:T:C	1.30033e-08	-1.90926e-10	-0.337636
133038096	chr9:133038096:C:T	8.16092e-10	-1.66625	-1.43982
133038186	chr9:133038186:G:C	4.43278e-09	-1.90926e-10	-1.41381
133038965	chr9:133038965:G:T	8.95592e-10	-1.66968	-1.34343
133038988	chr9:133038988:C:T	5.83183e-09	-1.90926e-10	-1.13951
133039290	chr9:133039290:A:G	5.81915e-09	-1.90926e-10	-1.14168
133039527	chr9:133039527:C:A	7.96999e-10	-1.75879	-1.37095
133039611	chr9:133039611:T:C	7.50561e-10	-1.76745	-1.42232
133039754	chr9:133039754:A:G	5.84294e-09	-1.90926e-10	-1.13761
133040190	chr9:133040190:A:G	1.7486e-08	-1.90926e-10	-0.0414378
133040266	chr9:133040266:C:T	5.43389e-09	-1.90926e-10	-1.21018
133040775	chr9:133040775:G:T	4.76098e-09	-1.90926e-10	-1.34239
133040838	chr9:133040838:A:T	8.63111e-10	-1.69791	-1.35214
133041088	chr9:133041088:C:T	1.22183e-09	-1.28795	-1.41454
133041137	chr9:133041137:C:T	1.18213e-09	-1.2931	-1.44243
133041179	chr9:133041179:C:T	1.32876e-08	-1.90926e-10	-0.316012
133041192	chr9:133041192:A:C	3.3545e-08	-1.90926e-10	0.610048
133041428	chr9:133041428:T:C	1.14818e-09	-1.32223	-1.44243
133041631	chr9:133041631:A:G	2.71017e-09	-0.972848	-0.932982
133041643	chr9:133041643:A:G	6.99429e-10	-1.81844	-1.44189
133042509	chr9:133042509:A:G	1.01855e-08	-1.90926e-10	-0.58187
133042960	chr9:133042960:A:G	5.0054e-08	-1.90926e-10	1.01026
133042980	chr9:133042980:C:T	3.66854e-09	-1.60304	-4.23322e-10
133043287	chr9:133043287:C:T	4.46505e-09	-1.90926e-10	-1.40656
133043290	chr9:133043290:G:A	3.13848e-08	-1.90926e-10	0.543486
133043439	chr9:133043439:G:T	7.57747e-09	-1.90926e-10	-0.87766
133043498	chr9:133043498:T:C	7.60223e-09	-1.90926e-10	-0.874399
133043697	chr9:133043697:A:G	1.87791e-08	-1.90926e-10	0.0299071
133043783	chr9:133043783:G:A	4.74118e-09	-1.90926e-10	-1.34655
133043991	chr9:133043991:G:A	1.19849e-09	-1.32294	-1.39884
133044102	chr9:133044102:G:A	4.77172e-09	-1.90926e-10	-1.34013
133044114	chr9:133044114:C:T	3.01551e-09	-1.79907	-4.23322e-10
133044568	chr9:133044568:C:T	4.36918e-09	-1.90926e-10	-1.42826
133044880	chr9:133044880:CAT:C	4.31347e-09	-1.90926e-10	-1.4411
133044923	chr9:133044923:C:T	4.30863e-09	-1.90926e-10	-1.44222
133045219	chr9:133045219:G:A	1.16581e-09	-1.33469	-1.41474
133045322	chr9:133045322:C:T	7.62313e-09	-1.90926e-10	-0.871652
133045783	chr9:133045783:C:T	1.1226e-09	-1.37375	-1.41344
133045928	chr9:133045928:T:C	7.47979e-09	-1.90926e-10	-0.890635
133046252	chr9:133046252:G:A	8.61154e-10	-1.70525	-1.34707
133046365	chr9:133046365:G:A	1.12422e-09	-1.36798	-1.41776
133046565	chr9:133046565:T:G	7.43447e-09	-1.90926e-10	-0.896712
133046606	chr9:133046606:C:T	2.85004e-08	-1.90926e-10	0.44708
133047363	chr9:133047363:C:T	4.44135e-09	-1.90926e-10	-1.41188
133047459	chr9:133047459:A:G	4.31185e-09	-1.90926e-10	-1.44147
133047514	chr9:133047514:A:G	4.68325e-09	-1.90926e-10	-1.35885
133047764	chr9:133047764:C:T	1.12357e-09	-1.37008	-1.41625
133048357	chr9:133048357:TGTG:T	4.62016e-09	-1.90926e-10	-1.37241
133048529	chr9:133048529:C:T	1.67624e-08	-1.90926e-10	-0.0837024
133048544	chr9:133048544:T:C	7.29508e-09	-1.90926e-10	-0.915639
133048748	chr9:133048748:C:A	4.31129e-09	-1.90926e-10	-1.4416
133049235	chr9:133049235:G:A	4.82968e-09	-1.90926e-10	-1.32806
133049728	chr9:133049728:T:C	7.15551e-10	-1.79975	-1.43779
133049874	chr9:133049874:G:A	4.52523e-09	-1.90926e-10	-1.39317
133050630	chr9:133050630:A:G	7.96423e-10	-1.78261	-1.34785
133051563	chr9:133051563:C:G	4.31012e-09	-1.90926e-10	-1.44187
133051606	chr9:133051606:A:G	7.26659e-10	-1.79003	-1.4321
133051910	chr9:133051910:G:T	4.36237e-09	-1.90926e-10	-1.42983
133052603	chr9:133052603:A:T	3.0487e-09	-1.78812	-4.23322e-10
133052703	chr9:133052703:C:T	2.46414e-08	-1.90926e-10	0.30159
133052867	chr9:133052867:CTG:C	4.39312e-09	-1.90926e-10	-1.4228
133052968	chr9:133052968:G:T	6.33922e-09	-1.90926e-10	-1.05608
133053071	chr9:133053071:C:A	7.56665e-09	-1.90926e-10	-0.879089
133053078	chr9:133053078:G:C	3.07623e-09	-1.77914	-4.23322e-10
133053646	chr9:133053646:G:C	4.33714e-09	-1.90926e-10	-1.43562
133053813	chr9:133053813:A:C	9.08516e-10	-1.78242	-1.21637
133055361	chr9:133055361:G:A	4.46214e-09	-1.90926e-10	-1.40721
133055402	chr9:133055402:T:C	9.64896e-10	-1.65948	-1.27909
133055432	chr9:133055432:A:G	8.57003e-09	-1.90926e-10	-0.754569
133055564	chr9:133055564:G:A	5.54363e-09	-1.90926e-10	-1.19019
133056378	chr9:133056378:C:T	5.30737e-09	-1.23374	-4.23322e-10
133056570	chr9:133056570:C:T	4.48896e-09	-1.90926e-10	-1.40122
133056572	chr9:133056572:G:A	4.68697e-09	-1.90926e-10	-1.35805
133057473	chr9:133057473:G:A	6.25026e-09	-1.90926e-10	-1.07022
133057557	chr9:133057557:A:G	1.15478e-09	-1.38343	-1.3755
133057631	chr9:133057631:T:C	4.98887e-09	-1.90926e-10	-1.29563
133057735	chr9:133057735:C:T	3.09257e-09	-0.564623	-1.20921
133058109	chr9:133058109:TC:T	1.12779e-08	-1.90926e-10	-0.47999
133058187	chr9:133058187:G:C	1.42654e-08	-1.90926e-10	-0.245005
133058374	chr9:133058374:C:T	8.1828e-10	-1.661	-1.44239
133059643	chr9:133059643:C:T	1.42654e-08	-1.90926e-10	-0.245005
133059699	chr9:133059699:A:G	9.50126e-09	-1.90926e-10	-0.651415
133059809	chr9:133059809:T:C	4.47696e-09	-1.4039	-4.23322e-10
133060007	chr9:133060007:A:G	1.37649e-09	-1.20571	-1.37759
133060063	chr9:133060063:C:T	9.50275e-10	-1.5301	-1.42374
133060113	chr9:133060113:T:G	6.84858e-09	-1.90926e-10	-0.978799
133060203	chr9:133060203:G:A	4.43391e-09	-1.90926e-10	-1.41356
133060788	chr9:133060788:G:A	5.44743e-09	-1.90926e-10	-1.2077
133061541	chr9:133061541:C:T	5.56426e-09	-1.90926e-10	-1.18648
133061658	chr9:133061658:G:A	2.46616e-08	-1.90926e-10	0.302408
133061797	chr9:133061797:G:A	2.87623e-08	-1.90926e-10	0.456225
133063483	chr9:133063483:G:T	1.17058e-09	-1.72325	-1.02209
133064032	chr9:133064032:C:T	4.59764e-09	-1.90926e-10	-1.3773
133064098	chr9:133064098:C:T	5.38229e-09	-1.90926e-10	-1.21973
133064140	chr9:133064140:G:A	6.72691e-09	-1.90926e-10	-0.996723
133064283	chr9:133064283:A:C	6.25984e-08	-1.90926e-10	1.2339
133064377	chr9:133064377:CT:C	1.96317e-08	-1.90926e-10	0.0743077
133064992	chr9:133064992:C:G	5.18819e-09	-1.90926e-10	-1.25645
133065052	chr9:133065052:T:G	9.64702e-09	-1.90926e-10	-0.636191
133065131	chr9:133065131:G:A	5.24135e-09	-1.90926e-10	-1.24626
133065538	chr9:133065538:C:A	5.92387e-09	-1.90926e-10	-1.12385
133065586	chr9:133065586:C:T	4.67294e-09	-1.36105	-4.23322e-10
133065795	chr9:133065795:G:A	5.52217e-09	-1.90926e-10	-1.19407
133065879	chr9:133065879:G:A	5.39924e-09	-1.90926e-10	-1.21658
133066091	chr9:133066091:T:C	5.32573e-09	-1.90926e-10	-1.23029
133066455	chr9:133066455:T:C	5.33289e-09	-1.90926e-10	-1.22895
133067345	chr9:133067345:G:A	5.80127e-09	-1.90926e-10	-1.14476
133067653	chr9:133067653:G:A	4.57712e-09	-1.90926e-10	-1.38177
133067895	chr9:133067895:C:T	4.45507e-09	-1.90926e-10	-1.4088
133068122	chr9:133068122:A:G	8.11712e-10	-1.79942	-1.31203
133069583	chr9:133069583:A:G	4.31951e-09	-1.90926e-10	-1.4397
133069821	chr9:133069821:A:G	8.03055e-10	-1.82287	-1.2993
133069906	chr9:133069906:G:A	4.86744e-09	-1.90926e-10	-1.32027
133070084	chr9:133070084:A:T	4.33174e-09	-1.90926e-10	-1.43687
133070899	chr9:133070899:C:T	4.38084e-09	-1.90926e-10	-1.4256
133070934	chr9:133070934:C:G	4.34581e-09	-1.90926e-10	-1.43363
133071121	chr9:133071121:G:A	5.15236e-09	-1.90926e-10	-1.26338
133071962	chr9:133071962:G:A	4.38927e-09	-1.90926e-10	-1.42368
133072397	chr9:133072397:A:G	8.51264e-10	-1.62145	-1.44242
133072461	chr9:133072461:G:A	6.29072e-09	-0.121043	-0.942721
133072484	chr9:133072484:C:T	7.634e-09	-1.90926e-10	-0.870228
133072873	chr9:133072873:G:A	4.33036e-09	-1.90926e-10	-1.43719
133072883	chr9:133072883:A:G	5.57093e-08	-1.90926e-10	1.11731
133073058	chr9:133073058:C:T	4.34955e-09	-1.90926e-10	-1.43277
133073077	chr9:133073077:T:C	6.71675e-08	-1.90926e-10	1.30435
133073178	chr9:133073178:G:A	4.35306e-09	-1.90926e-10	-1.43196
133073217	chr9:133073217:G:A	4.34761e-09	-1.90926e-10	-1.43321
133073522	chr9:133073522:C:T	4.36437e-09	-1.90926e-10	-1.42936
133073915	chr9:133073915:G:C	4.5601e-09	-1.90926e-10	-1.38549
133074221	chr9:133074221:G:T	7.2923e-10	-1.82281	-1.39579
133074459	chr9:133074459:A:G	5.08077e-09	-1.90926e-10	-1.27738
133074503	chr9:133074503:A:G	5.07521e-09	-1.90926e-10	-1.27847
133074511	chr9:133074511:T:C	5.07904e-09	-1.90926e-10	-1.27772
133074529	chr9:133074529:T:A	5.06736e-09	-1.90926e-10	-1.28002
133074548	chr9:133074548:G:A	5.36077e-09	-1.90926e-10	-1.22373
133074887	chr9:133074887:A:T	6.25396e-08	-1.90926e-10	1.23296
133074925	chr9:133074925:C:T	7.78553e-09	-1.90926e-10	-0.850573
133074972	chr9:133074972:A:G	5.08887e-09	-1.90926e-10	-1.27578
133075165	chr9:133075165:ACAAAAATTTAGCTGGG:A	8.96076e-09	-1.90926e-10	-0.709985
133075253	chr9:133075253:T:C	4.42227e-09	-1.90926e-10	-1.41619
133075742	chr9:133075742:C:T	4.65951e-09	-1.90926e-10	-1.36393
133075765	chr9:133075765:A:T	7.17697e-10	-1.80881	-1.42574
133075844	chr9:133075844:A:G	7.78748e-10	-1.81937	-1.33354
133075878	chr9:133075878:T:C	8.31078e-09	-1.90926e-10	-0.785286
133076714	chr9:133076714:C:T	5.12574e-09	-1.90926e-10	-1.26857
133077002	chr9:133077002:T:C	4.94632e-09	-1.90926e-10	-1.3042
133077194	chr9:133077194:A:G	4.9548e-09	-1.90926e-10	-1.30248
133077461	chr9:133077461:A:G	4.72853e-09	-1.90926e-10	-1.34923
133077644	chr9:133077644:A:G	4.96651e-09	-1.90926e-10	-1.30012
133078111	chr9:133078111:A:G	5.43908e-09	-1.90926e-10	-1.20923
133078112	chr9:133078112:T:C	5.43869e-09	-1.90926e-10	-1.2093
133078678	chr9:133078678:G:A	3.16964e-09	-1.74922	-4.23322e-10
133078784	chr9:133078784:T:C	4.76694e-09	-1.90926e-10	-1.34113
133078821	chr9:133078821:C:T	3.01698e-09	-1.79858	-4.23322e-10
133079052	chr9:133079052:T:C	4.47444e-09	-1.90926e-10	-1.40446
133079198	chr9:133079198:A:G	4.37781e-09	-1.90926e-10	-1.42629
133079406	chr9:133079406:G:A	7.50004e-10	-1.81513	-1.37539
133079454	chr9:133079454:A:T	1.04477e-09	-1.81469	-1.04435
133079756	chr9:133079756:C:A	1.56861e-08	-1.90926e-10	-0.150063
133079784	chr9:133079784:T:C	1.27158e-09	-1.76582	-0.896765
133079791	chr9:133079791:C:A	5.48098e-09	-1.90926e-10	-1.20156
133079814	chr9:133079814:T:TCAC	9.85889e-10	-1.79871	-1.11834
133080145	chr9:133080145:T:C	4.73393e-09	-1.90926e-10	-1.34808
133080209	chr9:133080209:C:T	1.41399e-09	-1.82276	-0.733666
133080335	chr9:133080335:G:C	4.33756e-09	-1.90926e-10	-1.43553
133080405	chr9:133080405:A:G	4.30845e-09	-1.90926e-10	-1.44226
133080409	chr9:133080409:G:A	4.33309e-09	-1.90926e-10	-1.43656
133080439	chr9:133080439:C:G	3.20318e-08	-1.90926e-10	0.563889
133080486	chr9:133080486:A:AG	4.34356e-09	-1.90926e-10	-1.43415
133080682	chr9:133080682:C:G	4.73262e-09	-1.34836	-4.23322e-10
133081027	chr9:133081027:G:A	4.72908e-09	-1.90926e-10	-1.34911
133081028	chr9:133081028:T:G	4.73624e-09	-1.90926e-10	-1.3476
133081152	chr9:133081152:CCT:C	7.72915e-09	0.477771	-1.33561
133081169	chr9:133081169:T:C	5.40133e-09	-1.21619	-4.23322e-10
133081196	chr9:133081196:C:T	1.00352e-09	-1.81109	-1.08824
133081253	chr9:133081253:A:G	8.02408e-10	-1.82407	-1.29891
133081417	chr9:133081417:T:G	1.36255e-09	-1.79068	-0.802802
133081579	chr9:133081579:C:T	1.80612e-07	0.387512	1.906
133081704	chr9:133081704:A:G	2.17141e-08	1.05101	-0.87589
133081860	chr9:133081860:C:T	6.05048e-09	-1.90926e-10	-1.1027
133082234	chr9:133082234:A:T	5.26334e-09	-1.90926e-10	-1.24207
133082293	chr9:133082293:GAAC:G	7.07353e-09	-1.90926e-10	-0.94648
133083255	chr9:133083255:G:C	4.5494e-09	-1.90926e-10	-1.38784
133083805	chr9:133083805:C:T	9.29322e-10	-1.80136	-1.17478
133083858	chr9:133083858:A:C	8.70415e-10	-1.8178	-1.22382
133083939	chr9:133083939:C:A	7.66584e-10	-1.776	-1.39266
133084520	chr9:133084520:G:A	5.21962e-09	-1.90926e-10	-1.25041
133085243	chr9:133085243:G:A	8.879e-09	-1.90926e-10	-0.71915
133085367	chr9:133085367:G:A	7.16455e-10	-1.80016	-1.43612
133085636	chr9:133085636:C:T	1.08323e-08	-1.90926e-10	-0.520306
133085637	chr9:133085637:A:G	9.97794e-09	-1.90926e-10	-0.602463
133085641	chr9:133085641:G:A	1.08281e-08	-1.90926e-10	-0.520698
133085643	chr9:133085643:G:A	1.13112e-08	-1.90926e-10	-0.477047
133085648	chr9:133085648:C:T	1.07142e-08	-1.90926e-10	-0.531266
133086400	chr9:133086400:A:G	7.28335e-10	-1.81839	-1.40144
133086409	chr9:133086409:C:T	7.55164e-10	-1.81382	-1.36984
133086422	chr9:133086422:T:C	3.7723e-09	-0.770343	-0.804811
133086427	chr9:133086427:C:T	2.43034e-08	0.287775	-4.23322e-10
133086559	chr9:133086559:G:A	8.36194e-09	-1.90926e-10	-0.779149
133086637	chr9:133086637:C:T	3.61629e-09	-1.61739	-4.23322e-10
133086723	chr9:133086723:C:G	8.70144e-10	-1.68957	-1.35236
133086857	chr9:133086857:T:C	7.19071e-09	-1.90926e-10	-0.930049
133086971	chr9:133086971:C:T	2.97106e-09	-1.81392	-4.23322e-10
133087640	chr9:133087640:T:G	7.49394e-10	-1.78098	-1.41035
133087832	chr9:133087832:C:T	1.4183e-08	-1.90926e-10	-0.250794
133087841	chr9:133087841:G:T	2.29526e-08	-1.90926e-10	0.230592
133087848	chr9:133087848:T:A	5.22421e-09	-1.90926e-10	-1.24954
133087984	chr9:133087984:G:A	4.47294e-09	-1.90926e-10	-1.40479
133088346	chr9:133088346:C:A	1.10913e-09	-1.51828	-1.28099
133088484	chr9:133088484:G:A	1.34612e-09	-1.64014	-0.965472
133088606	chr9:133088606:G:C	1.24106e-09	-1.66017	-1.0267
133088627	chr9:133088627:T:C	4.67224e-09	-1.90926e-10	-1.3612
133088775	chr9:133088775:C:T	1.37386e-09	-1.63534	-0.949875
133088778	chr9:133088778:T:G	1.38772e-09	-1.63008	-0.945099
133089367	chr9:133089367:A:G	1.34658e-08	-1.90926e-10	-0.302686
133089443	chr9:133089443:A:G	6.65149e-09	-1.90926e-10	-1.008
133089679	chr9:133089679:T:C	5.07198e-09	-1.90926e-10	-1.27911
133089868	chr9:133089868:C:T	5.66606e-09	-1.90926e-10	-1.16835
133090554	chr9:133090554:C:T	1.22674e-09	-1.63263	-1.06585
133090572	chr9:133090572:G:C	1.92093e-09	-1.39964	-0.850387
133090975	chr9:133090975:C:T	1.31285e-09	-1.19295	-1.43769
133091167	chr9:133091167:G:A	4.48424e-09	-1.90926e-10	-1.40227
133091387	chr9:133091387:C:T	1.62258e-09	-1.60311	-0.815712
133091431	chr9:133091431:T:C	1.79213e-08	-1.90926e-10	-0.0168487
133092006	chr9:133092006:G:A	4.36893e-09	-1.90926e-10	-1.42832
133092332	chr9:133092332:C:T	5.35512e-09	-1.90926e-10	-1.22479
133092369	chr9:133092369:T:C	5.09691e-09	-1.90926e-10	-1.27421
133092423	chr9:133092423:T:C	4.38373e-09	-1.90926e-10	-1.42494
133092627	chr9:133092627:A:G	9.85988e-10	-1.48773	-1.42922
133092682	chr9:133092682:T:C	6.569e-09	-1.90926e-10	-1.02048
133092737	chr9:133092737:T:A	6.24318e-09	-1.90926e-10	-1.07135
133092751	chr9:133092751:G:A	1.8445e-09	-1.1127	-1.17794
133092867	chr9:133092867:T:A	4.68694e-09	-1.90926e-10	-1.35806
133092933	chr9:133092933:G:T	1.16324e-09	-1.56798	-1.18365
133092980	chr9:133092980:C:T	9.81252e-10	-1.48392	-1.43785
133093011	chr9:133093011:G:A	1.63991e-08	-0.105611	-4.23322e-10
133093042	chr9:133093042:G:C	4.7776e-09	-1.90926e-10	-1.3389
133093170	chr9:133093170:G:A	1.58137e-09	-1.02869	-1.41586
133093558	chr9:133093558:C:T	1.22842e-09	-1.56055	-1.13656
133093733	chr9:133093733:A:G	1.16403e-09	-1.57364	-1.17731
133093806	chr9:133093806:TTAATTA:T	5.46914e-09	-1.90926e-10	-1.20372
133094087	chr9:133094087:A:G	6.40439e-09	-1.90926e-10	-1.04586
133094152	chr9:133094152:T:C	9.33528e-10	-1.53024	-1.44139
133094534	chr9:133094534:G:A	3.24316e-09	-1.72629	-4.23322e-10
133095169	chr9:133095169:C:T	4.40156e-09	-1.90926e-10	-1.42088
133095285	chr9:133095285:T:C	6.25288e-09	-1.90926e-10	-1.0698
133095439	chr9:133095439:T:A	6.35579e-09	-1.90926e-10	-1.05347
133095719	chr9:133095719:G:T	9.9598e-10	-1.64322	-1.26365
133095874	chr9:133095874:C:T	7.8311e-09	-1.90926e-10	-0.844737
133096009	chr9:133096009:T:A	4.37591e-09	-1.90926e-10	-1.42673
133096202	chr9:133096202:G:T	3.13095e-09	-1.7615	-4.23322e-10
133096237	chr9:133096237:C:T	6.22989e-09	-1.90926e-10	-1.07348
133096337	chr9:133096337:G:A	1.02558e-09	-1.48385	-1.39373
133096455	chr9:133096455:G:A	5.60826e-09	0.240522	-1.41912
133097143	chr9:133097143:C:T	1.50689e-08	-1.90926e-10	-0.190207
133097170	chr9:133097170:A:G	1.36279e-09	-1.15204	-1.44127
133097203	chr9:133097203:C:T	5.72233e-09	-1.90926e-10	-1.15846
133097225	chr9:133097225:C:T	5.99325e-09	-1.90926e-10	-1.11221
133097353	chr9:133097353:G:T	5.37964e-09	-1.90926e-10	-1.22022
133097601	chr9:133097601:C:T	4.59608e-09	-1.90926e-10	-1.37763
133097918	chr9:133097918:A:G	5.08726e-09	-1.90926e-10	-1.2761
133098292	chr9:133098292:G:A	4.36126e-09	-1.90926e-10	-1.43008
133098692	chr9:133098692:G:C	1.0925e-09	-1.38869	-1.42568
133098713	chr9:133098713:G:A	1.64466e-08	1.16884	-1.27156
133099116	chr9:133099116:A:C	7.27299e-09	-1.90926e-10	-0.918672
133099315	chr9:133099315:C:T	1.299e-08	-1.90926e-10	-0.338663
133099484	chr9:133099484:G:GA	1.06918e-08	0.861991	-1.39535
133099570	chr9:133099570:ACATG:A	4.71751e-09	-1.90926e-10	-1.35156
133099836	chr9:133099836:A:C	7.13567e-09	-1.90926e-10	-0.937733
133099943	chr9:133099943:CAT:C	5.22386e-09	-1.90926e-10	-1.2496
133100311	chr9:133100311:C:T	4.44527e-09	-1.90926e-10	-1.411
133100412	chr9:133100412:G:A	6.61204e-08	-1.90926e-10	1.28864
133100820	chr9:133100820:T:C	1.76661e-08	-1.90926e-10	-0.0311901
133100849	chr9:133100849:C:T	4.59231e-09	-1.90926e-10	-1.37846
133100901	chr9:133100901:A:AG	4.42992e-09	-1.90926e-10	-1.41446
133101069	chr9:133101069:C:T	3.2919e-09	-1.71137	-4.23322e-10
133101165	chr9:133101165:A:G	3.86894e-08	1.55664	-0.803918
133101277	chr9:133101277:C:T	2.29065e-09	-1.05118	-1.02282
133101311	chr9:133101311:G:A	2.56674e-08	-1.54797	1.89035
133101439	chr9:133101439:G:A	6.88851e-09	-0.972985	-4.23322e-10
133101553	chr9:133101553:G:A	6.24979e-09	-1.07029	-4.23322e-10
133101979	chr9:133101979:T:G	7.06275e-09	-0.948006	-4.23322e-10
133102124	chr9:133102124:G:A	5.33322e-09	-1.22888	-4.23322e-10
133102196	chr9:133102196:C:T	3.50143e-09	-1.7566	0.106928
133102538	chr9:133102538:G:A	4.35264e-09	-1.90926e-10	-1.43206
133102938	chr9:133102938:C:T	5.47643e-09	-1.90926e-10	-1.20239
133103084	chr9:133103084:C:T	1.31034e-08	-1.90926e-10	-0.329967
133103853	chr9:133103853:G:A	4.43577e-09	-1.90926e-10	-1.41314
133104145	chr9:133104145:G:T	7.31475e-09	-1.90926e-10	-0.912946
133104718	chr9:133104718:A:G	5.9159e-09	-1.90926e-10	-1.1252
133104957	chr9:133104957:G:A	6.8953e-09	-1.90926e-10	-0.971999
133104975	chr9:133104975:T:C	5.98523e-09	-1.90926e-10	-1.11354
133104976	chr9:133104976:G:A	5.98768e-09	-1.90926e-10	-1.11314
133105134	chr9:133105134:C:T	3.16558e-09	-1.75122	0.000718391
133105473	chr9:133105473:C:T	5.35537e-08	-1.90926e-10	1.07785
133105769	chr9:133105769:G:A	6.94317e-09	-1.90926e-10	-0.965081
133106200	chr9:133106200:C:CT	4.50743e-09	-1.90926e-10	-1.39711
133106202	chr9:133106202:T:G	4.33177e-09	-1.90926e-10	-1.43686
133106476	chr9:133106476:A:G	5.24961e-09	-1.90926e-10	-1.24469
133106490	chr9:133106490:G:A	3.09891e-08	-1.90926e-10	0.530796
133106677	chr9:133106677:G:A	4.42427e-09	-1.90926e-10	-1.41573
133106936	chr9:133106936:G:A	1.12365e-08	-0.483676	-4.23322e-10
133107004	chr9:133107004:T:C	2.52657e-09	-1.76675	-0.209228
133107106	chr9:133107106:C:T	3.28473e-09	-1.71356	-4.23322e-10
133107484	chr9:133107484:C:T	4.39859e-09	-1.90926e-10	-1.42156
133107654	chr9:133107654:G:A	9.67543e-08	-1.90926e-10	1.66933
133107812	chr9:133107812:T:TG	3.02807e-08	-1.90926e-10	0.50767
133107897	chr9:133107897:A:G	7.93845e-09	-1.90926e-10	-0.831121
133108569	chr9:133108569:T:C	4.30795e-09	-1.90926e-10	-1.44238
133109055	chr9:133109055:C:T	4.78966e-09	-1.90926e-10	-1.33638
133109267	chr9:133109267:A:G	9.16674e-10	-1.56255	-1.42729
133109293	chr9:133109293:G:A	1.9767e-08	0.0811745	-4.23322e-10
133109764	chr9:133109764:A:G	5.88561e-09	-1.90926e-10	-1.13033
133109915	chr9:133109915:G:A	5.76636e-09	-1.90926e-10	-1.1508
133109985	chr9:133109985:G:A	4.395e-09	-1.90926e-10	-1.42237
133110135	chr9:133110135:A:C	8.17167e-10	-1.75316	-1.35159
133110249	chr9:133110249:G:A	4.40038e-09	-1.90926e-10	-1.42115
133110386	chr9:133110386:T:C	4.3965e-09	-1.90926e-10	-1.42203
133110409	chr9:133110409:C:T	1.43183e-09	-1.71828	-0.825606
133110676	chr9:133110676:G:A	4.40978e-09	-1.90926e-10	-1.41902
133110765	chr9:133110765:A:G	5.81675e-09	-1.90926e-10	-1.1421
133110946	chr9:133110946:T:TG	4.31094e-09	-1.90926e-10	-1.44168
133110963	chr9:133110963:G:A	4.68622e-09	-1.90926e-10	-1.35821
133111026	chr9:133111026:C:A	4.65622e-09	-1.90926e-10	-1.36464
133111276	chr9:133111276:A:G	4.30974e-09	-1.90926e-10	-1.44196
133111343	chr9:133111343:T:C	4.83794e-09	-1.90926e-10	-1.32635
133111369	chr9:133111369:C:G	1.26849e-09	-1.22522	-1.4398
133111590	chr9:133111590:C:T	5.27659e-09	-1.90926e-10	-1.23956
133111743	chr9:133111743:T:C	4.49277e-09	-1.90926e-10	-1.40037
133112034	chr9:133112034:G:A	5.31667e-09	-1.90926e-10	-1.23199
133112310	chr9:133112310:A:G	5.70138e-09	-1.90926e-10	-1.16213
133112321	chr9:133112321:C:T	6.01755e-09	-1.90926e-10	-1.10816
133112346	chr9:133112346:C:T	5.92035e-09	-1.90926e-10	-1.12444
133113575	chr9:133113575:C:G	3.32741e-09	-1.70064	-4.23322e-10
133113700	chr9:133113700:C:T	6.62794e-09	-1.90926e-10	-1.01155
133113719	chr9:133113719:C:A	8.2444e-08	1.50928	-4.23322e-10
133114046	chr9:133114046:G:T	5.9315e-09	-1.90926e-10	-1.12256
133114504	chr9:133114504:A:G	9.83522e-09	-1.90926e-10	-0.61687
133115026	chr9:133115026:G:A	2.53033e-07	-1.90926e-10	2.63068
133115491	chr9:133115491:C:T	4.40522e-09	-1.90926e-10	-1.42005
133115551	chr9:133115551:C:A	4.69947e-09	-1.90926e-10	-1.35539
133115734	chr9:133115734:C:T	9.34575e-09	-1.90926e-10	-0.667918
133115807	chr9:133115807:C:T	3.34263e-09	-1.69608	-4.23322e-10
133115832	chr9:133115832:A:G	5.89252e-09	-1.90926e-10	-1.12916
133115874	chr9:133115874:C:G	4.65935e-09	-1.90926e-10	-1.36396
133116017	chr9:133116017:C:T	4.31086e-09	-1.90926e-10	-1.4417
133117092	chr9:133117092:C:T	7.01953e-08	1.34844	-4.23322e-10
133117396	chr9:133117396:ATG:A	2.94473e-09	-1.82282	-4.23322e-10
133117410	chr9:133117410:C:T	3.24289e-09	-1.72637	-4.23322e-10
133117657	chr9:133117657:A:G	1.33964e-09	-1.53982	-1.07062
133117779	chr9:133117779:G:T	5.62495e-09	-1.90926e-10	-1.17563
133118062	chr9:133118062:C:T	4.30825e-09	-1.90926e-10	-1.44231
133118087	chr9:133118087:G:T	1.36251e-09	-1.7957	-0.797816
133118346	chr9:133118346:G:A	4.46355e-09	-1.90926e-10	-1.40689
133118576	chr9:133118576:CA:C	1.49196e-09	-1.7741	-0.72865
133118661	chr9:133118661:C:T	4.30893e-09	-1.90926e-10	-1.44215
133118826	chr9:133118826:G:A	4.37408e-09	-1.90926e-10	-1.42714
133118911	chr9:133118911:C:T	4.34318e-09	-1.90926e-10	-1.43423
133119138	chr9:133119138:G:A	4.35651e-09	-1.90926e-10	-1.43117
133119828	chr9:133119828:G:A	4.33979e-09	-1.90926e-10	-1.43501
133119917	chr9:133119917:C:T	4.60736e-09	-1.90926e-10	-1.37518
133120094	chr9:133120094:C:A	4.50398e-09	-1.90926e-10	-1.39788
133120728	chr9:133120728:T:C	4.75219e-09	-1.90926e-10	-1.34423
133120780	chr9:133120780:G:A	4.48624e-09	-1.90926e-10	-1.40182
133121348	chr9:133121348:G:A	4.40955e-09	-1.90926e-10	-1.41907
133121591	chr9:133121591:GATC:G	1.34799e-09	-1.82659	-0.777635
133121721	chr9:133121721:G:A	4.45034e-09	-1.90926e-10	-1.40986
133121872	chr9:133121872:T:C	5.28177e-08	-1.90926e-10	1.06401
133122190	chr9:133122190:G:C	4.31145e-09	-1.90926e-10	-1.44157
133122273	chr9:133122273:A:G	1.22483e-09	-1.81826	-0.881776
133122302	chr9:133122302:T:C	1.24979e-09	-1.80805	-0.871812
133122405	chr9:133122405:T:C	1.23295e-09	-1.82661	-0.866823
133122415	chr9:133122415:C:T	5.11213e-09	-1.90926e-10	-1.27122
133122666	chr9:133122666:A:T	4.51045e-09	-1.90926e-10	-1.39644
133122885	chr9:133122885:G:A	4.48493e-09	-1.90926e-10	-1.40212
133123161	chr9:133123161:T:G	3.21705e-09	-1.73438	-4.23322e-10
133123236	chr9:133123236:G:A	7.75499e-10	-1.73852	-1.41856
133123592	chr9:133123592:G:T	4.41144e-09	-1.90926e-10	-1.41864
133123723	chr9:133123723:CAG:C	4.44394e-09	-0.379008	-1.03229
133124474	chr9:133124474:T:C	1.07949e-09	-1.82411	-1.00224
133124575	chr9:133124575:A:G	3.0003e-09	-1.80413	-4.23322e-10
133125485	chr9:133125485:G:A	1.82692e-08	-1.90926e-10	0.00237727
133125563	chr9:133125563:A:G	2.78119e-09	-0.446202	-1.43376
133125646	chr9:133125646:G:A	1.8207e-07	2.30155	-4.23322e-10
133126076	chr9:133126076:C:A	5.02399e-09	-1.90926e-10	-1.28862
133126222	chr9:133126222:A:G	2.92643e-09	-0.545974	-1.28308
133126376	chr9:133126376:A:G	1.43665e-09	-1.25021	-1.29032
133126579	chr9:133126579:T:C	7.50919e-10	-1.81102	-1.37828
133126709	chr9:133126709:C:T	3.17962e-09	-1.76594	0.0198614
133126847	chr9:133126847:T:C	3.68626e-09	-1.38487	-0.213355
133126964	chr9:133126964:A:G	3.36483e-09	-1.15062	-0.538838
133127025	chr9:133127025:C:T	5.07544e-09	-1.90926e-10	-1.27843
133127135	chr9:133127135:G:C	4.49898e-09	-1.90926e-10	-1.39899
133127300	chr9:133127300:A:T	2.97908e-09	-0.421448	-1.38978
133127901	chr9:133127901:G:A	7.6076e-09	-1.90926e-10	-0.873691
133127926	chr9:133127926:C:T	6.65946e-09	-1.90926e-10	-1.0068
133128015	chr9:133128015:C:T	4.73492e-08	-1.90926e-10	0.954711
133128311	chr9:133128311:C:T	2.05124e-08	-1.90926e-10	0.118189
133128499	chr9:133128499:T:C	2.10486e-08	-1.90926e-10	0.143996
133128535	chr9:133128535:C:T	8.81293e-10	-1.69677	-1.33243
133128714	chr9:133128714:C:T	9.30128e-10	-1.68043	-1.29484
133129151	chr9:133129151:C:T	1.30932e-08	-1.90926e-10	-0.330746
133129208	chr9:133129208:G:A	7.66969e-09	-1.90926e-10	-0.865564
133129312	chr9:133129312:G:A	1.06681e-08	0.100803	-0.636384
133129383	chr9:133129383:C:T	8.88442e-10	-1.76644	-1.25469
133129513	chr9:133129513:C:T	3.0221e-07	0.4465	2.36178
133129828	chr9:133129828:TTC:T	7.90448e-09	-0.0328744	-0.802535
133130004	chr9:133130004:ACT:A	3.806e-08	-1.90926e-10	0.736324
133130158	chr9:133130158:G:A	7.67621e-09	-1.90926e-10	-0.864714
133130250	chr9:133130250:A:G	4.3706e-09	-0.493306	-0.934633
133130620	chr9:133130620:G:T	6.16198e-09	-1.90926e-10	-1.08444
133130728	chr9:133130728:A:G	3.00732e-07	0.499395	2.30399
133130797	chr9:133130797:G:T	4.74587e-09	-1.90926e-10	-1.34557
133130970	chr9:133130970:G:A	6.0229e-09	-1.90926e-10	-1.10727
133131037	chr9:133131037:G:A	1.91588e-08	-1.90926e-10	0.0499223
133131341	chr9:133131341:G:A	1.44672e-08	0.564567	-0.795526
133131422	chr9:133131422:C:T	4.42342e-09	-1.90926e-10	-1.41593
133131462	chr9:133131462:C:T	5.32778e-09	-1.2299	-4.23322e-10
133131516	chr9:133131516:C:T	4.32983e-09	-1.90926e-10	-1.43731
133131731	chr9:133131731:AG:A	4.32983e-09	-1.90926e-10	-1.43731
133131902	chr9:133131902:C:T	4.87449e-09	-1.90926e-10	-1.31882
133131971	chr9:133131971:A:C	1.09244e-08	-0.130317	-0.381523
133132467	chr9:133132467:G:C	4.43416e-09	-1.90926e-10	-1.4135
133132529	chr9:133132529:T:C	8.88656e-08	0.515172	1.06911
133132601	chr9:133132601:C:T	1.02164e-08	0.179589	-0.758435
133133052	chr9:133133052:G:A	1.37371e-08	-1.90926e-10	-0.282742
133133110	chr9:133133110:T:TA	3.67289e-09	-1.60186	-4.23322e-10
133133804	chr9:133133804:G:A	1.40948e-07	-0.180946	2.2265
133133850	chr9:133133850:C:G	1.7656e-07	-0.126066	2.39689
133133862	chr9:133133862:T:C	5.51879e-09	-0.805693	-0.388988
133134025	chr9:133134025:C:T	3.17021e-09	-1.74904	-4.23322e-10
133134332	chr9:133134332:C:G	4.80863e-09	-1.00739	-0.325042
133134365	chr9:133134365:C:T	4.40265e-09	-1.90926e-10	-1.42063
133134669	chr9:133134669:G:A	1.92729e-08	-1.90926e-10	0.0558627
133134790	chr9:133134790:C:T	1.05603e-08	-0.299689	-0.246047
133134890	chr9:133134890:C:T	6.17787e-09	-1.90926e-10	-1.08187
133134999	chr9:133134999:T:C	5.38186e-09	-0.830089	-0.389717
133135004	chr9:133135004:T:C	3.37557e-09	-1.68628	-4.23322e-10
133135091	chr9:133135091:C:T	1.46036e-09	-1.70173	-0.822428
133135523	chr9:133135523:G:A	5.25878e-08	-0.371446	1.43109
133135615	chr9:133135615:TG:T	5.98709e-09	-0.334212	-0.779022
133135789	chr9:133135789:G:A	5.88403e-09	-0.36312	-0.767477
133135939	chr9:133135939:T:G	4.31938e-09	-1.90926e-10	-1.43973
133136266	chr9:133136266:G:A	4.34134e-09	-1.90926e-10	-1.43466
133136337	chr9:133136337:C:T	4.32854e-09	-1.90926e-10	-1.43761
133136353	chr9:133136353:C:T	1.20139e-07	-1.90926e-10	1.88581
133136877	chr9:133136877:C:T	4.76846e-08	-1.90926e-10	0.961768
133137000	chr9:133137000:C:T	7.55996e-09	-1.90926e-10	-0.879973
133137001	chr9:133137001:G:A	7.10201e-09	-1.90926e-10	-0.942462
133137081	chr9:133137081:A:G	3.13363e-08	-1.90926e-10	0.541938
133137303	chr9:133137303:C:T	1.5947e-09	-1.67177	-0.76439
133137405	chr9:133137405:T:C	1.34734e-09	-1.29329	-1.31142
133137979	chr9:133137979:A:G	5.50017e-09	-0.443893	-0.754167
133138255	chr9:133138255:C:T	2.68365e-09	-1.05828	-0.85738
133138840	chr9:133138840:A:G	5.05789e-09	-0.834936	-0.446954
133138897	chr9:133138897:A:G	5.56699e-09	-0.73427	-0.451715
133139090	chr9:133139090:GT:G	4.48576e-09	-1.90926e-10	-1.40193
133139150	chr9:133139150:A:C	2.0277e-07	-0.403776	2.81301
133139244	chr9:133139244:C:T	3.97924e-09	-1.52175	-4.23322e-10
133139294	chr9:133139294:G:A	4.45383e-09	-1.90926e-10	-1.40908
133139418	chr9:133139418:G:A	1.43057e-08	-1.90926e-10	-0.242179
133139653	chr9:133139653:C:T	3.46637e-09	-0.438308	-1.22142
133139774	chr9:133139774:G:A	5.2293e-09	-0.330896	-0.917666
133139932	chr9:133139932:C:T	4.00362e-09	-0.4007	-1.11494
133140680	chr9:133140680:G:T	5.19407e-09	-1.90926e-10	-1.25532
133140797	chr9:133140797:G:A	5.18871e-09	-1.90926e-10	-1.25636
133141294	chr9:133141294:T:C	1.41104e-09	-1.12012	-1.4384
133141450	chr9:133141450:G:A	1.43291e-09	-1.16585	-1.37728
133141457	chr9:133141457:A:AG	1.27084e-09	-1.22317	-1.44
133141502	chr9:133141502:AG:A	1.13557e-08	-1.90926e-10	-0.47312
133141558	chr9:133141558:A:AAG	1.29164e-09	-1.81093	-0.835995
133141651	chr9:133141651:A:G	4.66583e-09	-1.90926e-10	-1.36257
133141810	chr9:133141810:C:T	2.48733e-09	-0.980757	-1.01087
133141815	chr9:133141815:G:A	9.733e-09	-1.90926e-10	-0.627317
133142177	chr9:133142177:G:A	4.5627e-09	-1.90926e-10	-1.38493
133142205	chr9:133142205:T:G	1.7653e-09	-1.18974	-1.14478
133142354	chr9:133142354:C:T	1.5765e-08	-1.90926e-10	-0.145046
133142361	chr9:133142361:G:A	4.4637e-09	-1.90926e-10	-1.40686
133142522	chr9:133142522:C:T	1.31873e-09	-1.1977	-1.42847
133142602	chr9:133142602:C:A	4.63439e-09	-1.90926e-10	-1.36934
133142629	chr9:133142629:C:T	4.65378e-09	-1.90926e-10	-1.36516
133142769	chr9:133142769:T:C	1.42069e-09	-1.14117	-1.41053
133142803	chr9:133142803:C:T	4.3078e-09	-1.90926e-10	-1.44241
133142837	chr9:133142837:G:A	2.21798e-09	-1.17719	-0.929054
133143112	chr9:133143112:G:A	4.63439e-09	-1.90926e-10	-1.36934
133143165	chr9:133143165:T:C	7.24029e-08	-1.90926e-10	1.37941
133143357	chr9:133143357:G:A	1.12869e-09	-1.35681	-1.42497
133143927	chr9:133143927:A:C	6.19233e-09	-1.90926e-10	-1.07953
133144093	chr9:133144093:A:G	4.23979e-08	-0.170739	1.015
133144516	chr9:133144516:A:G	8.17745e-10	-1.79549	-1.30855
133144588	chr9:133144588:G:A	1.96112e-07	-1.90926e-10	2.37585
133144621	chr9:133144621:G:A	5.289e-09	-1.90926e-10	-1.23721
133144643	chr9:133144643:C:T	8.77509e-10	-1.65654	-1.37697
133144672	chr9:133144672:G:A	9.66446e-10	-1.58075	-1.35622
133145185	chr9:133145185:T:C	4.37329e-09	-1.90926e-10	-1.42732
133145306	chr9:133145306:T:C	1.81354e-09	-1.75561	-0.551943
133145509	chr9:133145509:G:A	6.78007e-09	-1.90926e-10	-0.988853
133145860	chr9:133145860:G:A	1.14834e-08	-1.90926e-10	-0.461934
133145981	chr9:133145981:G:A	7.89948e-09	-1.90926e-10	-0.836043
133145993	chr9:133145993:G:A	7.67517e-09	-1.90926e-10	-0.864849
133146393	chr9:133146393:C:T	7.30719e-10	-1.79544	-1.42112
133146632	chr9:133146632:T:C	1.45408e-09	-1.76678	-0.761689
133146796	chr9:133146796:A:G	1.43834e-09	-1.70163	-0.837723
133146876	chr9:133146876:T:C	1.72906e-07	2.24991	-4.23322e-10
133146912	chr9:133146912:G:A	8.73424e-10	-1.79737	-1.24081
133147567	chr9:133147567:G:A	9.07562e-07	5.27572	-1.3678
133147666	chr9:133147666:T:C	1.66529e-09	-1.69566	-0.697182
133147905	chr9:133147905:C:T	2.94401e-09	-1.82307	-4.23322e-10
133148113	chr9:133148113:C:T	9.44253e-09	-1.90926e-10	-0.657615
133148516	chr9:133148516:C:T	3.06643e-07	-1.90926e-10	2.82284
133149216	chr9:133149216:G:A	5.96362e-09	-1.90926e-10	-1.11716
133149682	chr9:133149682:G:A	5.2631e-09	-1.90926e-10	-1.24212
133150073	chr9:133150073:G:C	7.18269e-10	-1.80665	-1.4271
133150422	chr9:133150422:A:G	4.4753e-09	-1.90926e-10	-1.40427
133150658	chr9:133150658:A:G	1.12771e-06	-1.90926e-10	4.1251
133150696	chr9:133150696:G:A	5.22034e-09	-1.90926e-10	-1.25028
133150744	chr9:133150744:C:T	4.98066e-09	-1.90926e-10	-1.29728
133151019	chr9:133151019:C:T	3.26627e-09	-1.71919	-4.23322e-10
133151155	chr9:133151155:A:C	5.29369e-09	-1.90926e-10	-1.23632
133151288	chr9:133151288:C:T	3.51809e-09	-1.64492	-4.23322e-10
133151350	chr9:133151350:C:T	3.73765e-08	-1.90926e-10	0.718203
133151927	chr9:133151927:C:T	8.81449e-09	-1.90926e-10	-0.726443
133152036	chr9:133152036:G:A	1.16666e-08	-1.90926e-10	-0.446107
133152376	chr9:133152376:G:T	4.62219e-09	-1.90926e-10	-1.37197
133152459	chr9:133152459:T:G	9.12694e-09	-1.90926e-10	-0.691609
133152481	chr9:133152481:T:C	7.92662e-09	-1.90926e-10	-0.832613
133152587	chr9:133152587:G:A	1.2182e-08	-1.90926e-10	-0.402879
133153066	chr9:133153066:C:T	9.15745e-09	-1.90926e-10	-0.688272
133153070	chr9:133153070:T:C	9.14647e-09	-1.90926e-10	-0.689472
133153319	chr9:133153319:G:A	9.60893e-09	-1.90926e-10	-0.640147
133153373	chr9:133153373:T:C	6.63392e-09	-1.90926e-10	-1.01064
133153750	chr9:133153750:T:A	4.32275e-09	-1.90926e-10	-1.43895
133153751	chr9:133153751:G:A	9.98799e-10	-1.82748	-1.07656
133153908	chr9:133153908:T:G	4.39229e-09	-1.90926e-10	-1.42299
133154023	chr9:133154023:C:T	6.7539e-09	-1.90926e-10	-0.992719
133154087	chr9:133154087:C:T	5.1785e-09	-1.90926e-10	-1.25832
133154451	chr9:133154451:A:G	4.93352e-09	-1.90926e-10	-1.30679
133154467	chr9:133154467:G:C	4.97536e-09	-1.90926e-10	-1.29834
133155071	chr9:133155071:C:T	3.59289e-09	-1.26126	-0.36262
133155157	chr9:133155157:C:A	1.63819e-08	-1.90926e-10	-0.106665
133155186	chr9:133155186:G:A	3.14924e-09	-1.75568	-4.23322e-10
133155196	chr9:133155196:G:A	4.64228e-09	-1.90926e-10	-1.36763
133155496	chr9:133155496:G:A	6.73016e-09	-1.90926e-10	-0.996241
133155533	chr9:133155533:A:G	9.9508e-09	-1.90926e-10	-0.605187
133155958	chr9:133155958:G:A	4.3575e-09	-1.90926e-10	-1.43094
133155959	chr9:133155959:A:G	1.43458e-09	-1.76819	-0.773782
133156110	chr9:133156110:CAG:C	6.24075e-09	-1.90926e-10	-1.07174
133156184	chr9:133156184:C:T	7.90024e-09	-1.90926e-10	-0.835947
133156364	chr9:133156364:G:T	1.49776e-09	-1.66057	-0.838302
133156402	chr9:133156402:C:T	1.01429e-09	-1.46607	-1.42258
133156430	chr9:133156430:G:C	2.78683e-09	-1.26672	-0.611216
133157113	chr9:133157113:A:G	1.07012e-09	-1.48062	-1.35444
133157139	chr9:133157139:C:T	5.08502e-09	-1.90926e-10	-1.27654
133157200	chr9:133157200:C:T	7.10514e-10	-1.80601	-1.4386
133157215	chr9:133157215:T:C	1.21411e-09	-1.39835	-1.31048
133157334	chr9:133157334:T:C	4.38869e-09	-1.90926e-10	-1.42381
133157393	chr9:133157393:T:C	3.15834e-09	-1.75279	-4.23322e-10
133157693	chr9:133157693:G:T	4.59331e-09	-1.90926e-10	-1.37824
133158122	chr9:133158122:C:T	6.76055e-09	-1.90926e-10	-0.991736
133158154	chr9:133158154:G:A	2.95109e-09	-1.82067	-4.23322e-10
133158168	chr9:133158168:CCAG:C	7.57143e-10	-1.77471	-1.40634
133158620	chr9:133158620:G:A	3.18079e-09	-1.74571	-4.23322e-10
133158836	chr9:133158836:G:A	8.09417e-09	-1.90926e-10	-0.811696
133158906	chr9:133158906:C:T	1.01426e-08	-1.90926e-10	-0.586097
133158977	chr9:133158977:G:A	3.30683e-09	-1.70685	-4.23322e-10
133159045	chr9:133159045:T:C	1.21372e-08	-1.90926e-10	-0.406562
133159295	chr9:133159295:T:C	1.05702e-09	-1.69576	-1.15163
133159520	chr9:133159520:C:T	7.83441e-10	-1.74622	-1.40068
133159557	chr9:133159557:G:A	5.27735e-09	-1.90926e-10	-1.23941
133159773	chr9:133159773:G:A	4.56543e-09	-1.90926e-10	-1.38433
133159883	chr9:133159883:AC:A	6.8156e-09	-1.90926e-10	-0.983626
133159938	chr9:133159938:AT:A	1.47797e-08	-1.90926e-10	-0.209585
133160204	chr9:133160204:G:A	1.61192e-08	-1.90926e-10	-0.12283
133160235	chr9:133160235:C:T	3.24927e-09	-1.72441	-4.23322e-10
133160550	chr9:133160550:C:T	1.389e-08	-1.90926e-10	-0.271669
133160916	chr9:133160916:A:G	9.39047e-10	-1.61903	-1.34669
133160920	chr9:133160920:C:G	1.13759e-09	-1.47671	-1.29722
133160987	chr9:133160987:G:A	7.98255e-10	-1.68625	-1.44192
133160988	chr9:133160988:C:T	4.42077e-09	-1.90926e-10	-1.41653
133161312	chr9:133161312:C:T	5.18177e-09	-1.90926e-10	-1.25769
133161333	chr9:133161333:A:C	4.74127e-09	-1.90926e-10	-1.34653
133161774	chr9:133161774:G:A	3.02441e-09	-1.79612	-4.23322e-10
133162096	chr9:133162096:G:A	4.97223e-09	-1.90926e-10	-1.29897
133162355	chr9:133162355:G:A	9.60258e-10	-1.50913	-1.43427
133162468	chr9:133162468:G:A	4.73e-09	-1.90926e-10	-1.34892
133162551	chr9:133162551:G:A	4.30757e-09	-1.90926e-10	-1.44247
133162643	chr9:133162643:C:T	2.24982e-09	-1.8265	-0.265495
133163189	chr9:133163189:G:A	4.97279e-09	-1.90926e-10	-1.29886
133163547	chr9:133163547:G:A	4.36264e-09	-1.90926e-10	-1.42976
133163727	chr9:133163727:G:C	2.24339e-09	-0.705405	-1.38944
133163943	chr9:133163943:G:A	2.95401e-09	-1.81968	-4.23322e-10
133164549	chr9:133164549:C:T	3.3278e-09	-1.25975	-0.440772
133164747	chr9:133164747:G:A	2.98458e-09	-0.504895	-1.30449
133164803	chr9:133164803:G:T	4.87004e-09	-1.90926e-10	-1.31974
133164881	chr9:133164881:G:A	4.71722e-09	-1.90926e-10	-1.35162
133164925	chr9:133164925:G:A	5.38305e-09	-1.90926e-10	-1.21958
133165097	chr9:133165097:G:A	9.48822e-10	-1.82404	-1.13133
133165306	chr9:133165306:G:A	8.02126e-09	-1.63065	0.809905
133165428	chr9:133165428:T:C	4.34588e-09	-1.90926e-10	-1.43361
133165466	chr9:133165466:T:C	6.36778e-08	-1.90926e-10	1.251
133165599	chr9:133165599:T:C	3.25754e-08	1.70915	-1.12843
133165968	chr9:133165968:G:A	4.58057e-09	-1.90926e-10	-1.38102
133165998	chr9:133165998:C:T	6.07461e-09	-1.90926e-10	-1.09872
133166037	chr9:133166037:C:T	9.28725e-09	-1.90926e-10	-0.674197
133166068	chr9:133166068:C:T	1.08632e-09	-1.80999	-1.01006
133166133	chr9:133166133:G:A	9.71908e-10	-1.82675	-1.10459
133166736	chr9:133166736:TTTCATCTGGAAAATGGGCTTGTGAGGACTCATCTCTCGGTTTCTCCATAAA:T	2.81161e-08	-1.90926e-10	0.433502
133166877	chr9:133166877:T:C	3.09399e-08	-0.306295	0.8355
133167035	chr9:133167035:G:A	4.32559e-09	-1.90926e-10	-1.43829
133167054	chr9:133167054:C:T	1.99231e-08	-1.90926e-10	0.0890383
133167064	chr9:133167064:C:T	3.25589e-09	-1.15501	-0.567364
133167143	chr9:133167143:G:A	1.44262e-06	1.77182	2.59956
133167307	chr9:133167307:G:A	1.87801e-08	1.1975	-1.16754
133167444	chr9:133167444:G:A	4.31932e-09	-1.90926e-10	-1.43974
133167449	chr9:133167449:C:A	9.92586e-07	-1.90926e-10	3.99747
133167599	chr9:133167599:G:A	4.30813e-09	-1.90926e-10	-1.44233
133167688	chr9:133167688:T:C	1.7869e-08	-1.90926e-10	-0.0197717
133167805	chr9:133167805:A:G	1.06381e-09	-1.8218	-1.01918
133167910	chr9:133167910:C:T	6.87932e-09	-1.90926e-10	-0.974319
133167970	chr9:133167970:C:T	1.03405e-09	-1.82155	-1.0478
133167986	chr9:133167986:C:T	4.50091e-09	-1.90926e-10	-1.39856
133168083	chr9:133168083:T:C	1.05521e-09	-1.82366	-1.02544
133168084	chr9:133168084:G:A	1.02801e-09	-1.82319	-1.05203
133168297	chr9:133168297:AT:A	9.45876e-08	1.50299	0.143698
133168480	chr9:133168480:C:T	8.7758e-07	-1.90926e-10	3.87433
133168659	chr9:133168659:A:C	3.5843e-09	-1.62628	-4.23322e-10
133168912	chr9:133168912:C:T	2.03894e-08	-1.90926e-10	0.112177
133169145	chr9:133169145:G:A	3.04634e-08	-1.90926e-10	0.513685
133169469	chr9:133169469:G:A	2.99296e-09	-1.80658	-4.23322e-10
133169474	chr9:133169474:A:G	6.91505e-09	-1.90926e-10	-0.969139
133170099	chr9:133170099:G:A	1.1432e-07	1.93628	-0.100117
133170180	chr9:133170180:A:G	7.28437e-10	-1.8171	-1.40259
133170554	chr9:133170554:A:C	6.09685e-08	-1.90926e-10	1.20752
133170596	chr9:133170596:T:A	5.75743e-09	-1.90926e-10	-1.15235
133170716	chr9:133170716:T:C	6.99047e-10	-1.82311	-1.43777
133170805	chr9:133170805:C:A	4.90774e-09	-1.90926e-10	-1.31203
133170811	chr9:133170811:G:C	4.35301e-09	-1.90926e-10	-1.43197
133171108	chr9:133171108:T:C	7.41944e-10	-1.78587	-1.41545
133171258	chr9:133171258:G:A	1.18026e-09	-1.78282	-0.954287
133171403	chr9:133171403:G:A	5.47284e-09	-1.90926e-10	-1.20304
133171432	chr9:133171432:C:T	4.68412e-09	-1.90926e-10	-1.35866
133171723	chr9:133171723:C:T	9.48127e-08	-1.90926e-10	1.64906
133171793	chr9:133171793:A:G	7.18811e-07	-1.90926e-10	3.67476
133172006	chr9:133172006:A:G	1.96579e-08	1.31596	-1.24032
133172064	chr9:133172064:T:G	6.50215e-08	-1.90926e-10	1.27188
133172322	chr9:133172322:G:A	7.3204e-09	-1.90926e-10	-0.912175
133172375	chr9:133172375:T:C	8.54124e-08	-1.90926e-10	1.54465
133172950	chr9:133172950:T:A	3.68604e-08	-1.90926e-10	0.704298
133174393	chr9:133174393:A:G	2.73422e-07	2.34219	0.365985
133174483	chr9:133174483:T:C	1.47913e-08	-1.90926e-10	-0.208798
133174943	chr9:133174943:C:T	7.39511e-09	-1.90926e-10	-0.902021
133174953	chr9:133174953:G:A	1.67958e-07	2.41089	-0.19002
133175233	chr9:133175233:T:C	5.22105e-09	-1.90926e-10	-1.25014
133175878	chr9:133175878:G:A	2.04282e-09	-1.7472	-0.441304
133176645	chr9:133176645:T:C	1.74877e-08	-1.90926e-10	-0.0413445
133176793	chr9:133176793:C:T	4.67903e-09	-1.90926e-10	-1.35975
133176882	chr9:133176882:C:T	1.4652e-06	-1.90926e-10	4.38691
133176894	chr9:133176894:G:A	1.75334e-08	-1.90926e-10	-0.0387314
133177520	chr9:133177520:G:C	6.01529e-09	-1.90926e-10	-1.10854
133177723	chr9:133177723:C:T	1.52408e-07	2.12372	-4.23322e-10
133177806	chr9:133177806:T:C	6.40568e-08	-1.90926e-10	1.25693
133177937	chr9:133177937:C:T	7.05282e-09	-0.949412	-4.23322e-10
133177996	chr9:133177996:T:C	9.42074e-09	-1.90926e-10	-0.659926
133178887	chr9:133178887:T:C	5.8333e-08	2.599	-1.43567
133178892	chr9:133178892:T:C	4.84652e-09	-1.90926e-10	-1.32458
133178905	chr9:133178905:A:G	1.002e-07	3.03173	-1.3274
133179185	chr9:133179185:T:C	4.93865e-08	-1.90926e-10	0.996837
133179264	chr9:133179264:A:C	9.54114e-09	-1.90926e-10	-0.647227
133179324	chr9:133179324:G:A	4.38288e-09	-1.90926e-10	-1.42513
133179705	chr9:133179705:C:T	7.49387e-09	-1.90926e-10	-0.888755
133179918	chr9:133179918:G:A	2.20624e-07	2.66277	-0.169145
133180000	chr9:133180000:C:G	5.8198e-09	-1.90926e-10	-1.14157
133180029	chr9:133180029:A:G	9.71151e-08	2.99395	-1.32089
133180118	chr9:133180118:G:A	1.74043e-07	-1.90926e-10	2.25646
133180372	chr9:133180372:G:C	6.97851e-10	-1.82761	-1.43498
133180416	chr9:133180416:C:T	5.69579e-08	2.5745	-1.43502
133180468	chr9:133180468:C:T	1.98471e-08	-1.90926e-10	0.0852168
133180528	chr9:133180528:A:G	1.00504e-07	-1.90926e-10	1.70735
133180778	chr9:133180778:G:A	7.46385e-07	3.10454	0.60786
133180780	chr9:133180780:C:T	1.68828e-08	-1.90926e-10	-0.0765461
133180887	chr9:133180887:T:C	1.13868e-08	-0.470382	-4.23322e-10
133180892	chr9:133180892:A:T	7.47884e-07	3.14093	0.573483
133180919	chr9:133180919:G:T	7.43256e-07	3.21669	0.491513
133180931	chr9:133180931:C:T	9.33913e-07	3.04102	0.895526
133181061	chr9:133181061:G:A	4.34144e-09	-1.90926e-10	-1.43463
133181110	chr9:133181110:G:C	8.3432e-07	3.24756	0.576217
133181382	chr9:133181382:C:T	6.58804e-07	3.11949	0.468101
133181506	chr9:133181506:C:T	1.05542e-09	-1.48586	-1.36305
133181569	chr9:133181569:G:A	1.02081e-08	0.788155	-1.36781
133181617	chr9:133181617:C:T	4.65878e-09	-1.90926e-10	-1.36409
133181618	chr9:133181618:C:T	6.22234e-09	-1.07469	-4.23322e-10
133181641	chr9:133181641:G:A	5.51443e-07	2.85771	0.551984
133181719	chr9:133181719:A:G	1.89942e-07	2.6682	-0.324321
133181826	chr9:133181826:G:C	5.6607e-09	-1.16929	-4.23322e-10
133181839	chr9:133181839:G:T	5.93115e-09	-1.90926e-10	-1.12262
133182218	chr9:133182218:G:A	1.13156e-09	-1.68512	-1.09413
133182444	chr9:133182444:G:T	2.81128e-08	0.433386	-4.23322e-10
133182497	chr9:133182497:C:A	3.07394e-09	-1.77988	-4.23322e-10
133182563	chr9:133182563:C:T	8.85078e-07	3.41733	0.465508
133182699	chr9:133182699:G:A	4.34491e-09	-1.90926e-10	-1.43384
133182801	chr9:133182801:C:T	1.00759e-08	-0.219288	-0.373409
133182952	chr9:133182952:C:A	7.43583e-09	-1.90926e-10	-0.896529
133183495	chr9:133183495:T:C	7.4152e-10	-1.78024	-1.42165
133183663	chr9:133183663:C:A	1.00761e-06	3.33988	0.672619
133183791	chr9:133183791:G:T	7.50247e-08	-1.90926e-10	1.41498
133183922	chr9:133183922:G:A	1.05827e-09	-1.55085	-1.29536
133183930	chr9:133183930:C:T	1.61327e-07	3.55327	-1.37268
133184265	chr9:133184265:C:A	1.22295e-07	3.34407	-1.44047
133185669	chr9:133185669:T:C	4.32552e-09	-1.90926e-10	-1.43831
133185894	chr9:133185894:C:G	8.56101e-10	-1.63128	-1.42693
133185962	chr9:133185962:C:T	8.98688e-10	-1.65532	-1.35434
133186026	chr9:133186026:A:ATTG	1.24559e-07	3.35926	-1.43732
133186128	chr9:133186128:G:T	2.97055e-09	-0.969045	-0.845048
133186261	chr9:133186261:C:T	7.43067e-10	-1.81144	-1.38837
133186470	chr9:133186470:C:T	8.17395e-09	-1.90926e-10	-0.801888
133186605	chr9:133186605:G:A	3.21416e-09	-0.838515	-0.89676
133186671	chr9:133186671:C:T	7.60377e-09	-1.90926e-10	-0.874195
133186958	chr9:133186958:A:G	4.87484e-09	-0.496473	-0.822279
133186967	chr9:133186967:C:T	4.82336e-09	-0.509109	-0.82026
133187023	chr9:133187023:T:C	5.76637e-09	-0.323117	-0.82768
133187024	chr9:133187024:A:G	5.64234e-09	-0.343628	-0.828912
133187050	chr9:133187050:C:T	1.12253e-09	-1.49107	-1.29619
133187083	chr9:133187083:A:G	4.88739e-09	-0.486434	-0.829747
133187092	chr9:133187092:G:A	4.56138e-09	-1.90926e-10	-1.38522
133187104	chr9:133187104:A:G	7.73362e-09	-1.90926e-10	-0.857263
133187309	chr9:133187309:T:C	2.1297e-08	-1.90926e-10	0.155724
133187470	chr9:133187470:A:C	4.76435e-09	-0.515998	-0.82568
133187562	chr9:133187562:C:T	4.71727e-09	-0.563889	-0.787721
133187590	chr9:133187590:G:A	4.63945e-09	-0.556934	-0.811309
133187664	chr9:133187664:G:A	4.6399e-09	-1.36815	-4.23322e-10
133187743	chr9:133187743:A:G	4.71073e-09	-0.520946	-0.83205
133187776	chr9:133187776:G:T	5.08553e-09	-0.465131	-0.811309
133187819	chr9:133187819:A:T	4.87862e-09	-0.502516	-0.815462
133187897	chr9:133187897:C:T	5.07016e-09	-0.496407	-0.783061
133187908	chr9:133187908:A:C	4.9217e-09	-0.523838	-0.785349
133187993	chr9:133187993:G:A	5.07486e-09	-0.513416	-0.765125
133188001	chr9:133188001:G:A	5.56604e-09	-1.90926e-10	-1.18616
133188290	chr9:133188290:A:C	2.37558e-09	-0.814477	-1.22312
133188407	chr9:133188407:C:T	6.08606e-09	-1.90926e-10	-1.09684
133189379	chr9:133189379:G:A	1.68819e-07	2.53167	-0.30568
133189650	chr9:133189650:G:A	4.47108e-09	-1.90926e-10	-1.40521
133189842	chr9:133189842:G:C	1.83665e-07	2.6024	-0.292122
133190751	chr9:133190751:G:A	2.70174e-09	-0.496731	-1.41221
133190907	chr9:133190907:G:A	1.42099e-07	-1.90926e-10	2.05368
133191038	chr9:133191038:G:A	3.67411e-08	-1.90926e-10	0.701056
133191307	chr9:133191307:T:C	4.30754e-09	-1.90926e-10	-1.44247
133191917	chr9:133191917:C:A	8.39817e-08	-1.90926e-10	1.52776
133192164	chr9:133192164:C:T	8.56006e-10	-1.71291	-1.34541
133192215	chr9:133192215:C:A	6.24227e-09	-1.90926e-10	-1.0715
133192250	chr9:133192250:T:C	1.33193e-08	-1.90926e-10	-0.313629
133192495	chr9:133192495:A:G	4.52398e-08	-1.90926e-10	0.909138
133193001	chr9:133193001:G:A	6.37552e-09	-1.90926e-10	-1.05037
133193023	chr9:133193023:C:T	1.18901e-09	-1.65466	-1.07506
133193061	chr9:133193061:TG:T	6.11971e-09	-1.90926e-10	-1.09133
133193075	chr9:133193075:C:A	8.03733e-10	-1.78857	-1.33275
133193090	chr9:133193090:C:G	7.54429e-08	-1.90926e-10	1.42054
133193234	chr9:133193234:T:C	8.24586e-08	-1.90926e-10	1.50946
133193467	chr9:133193467:A:G	3.07774e-09	-1.77864	-4.23322e-10
133193786	chr9:133193786:G:A	8.76289e-09	-1.90926e-10	-0.732314
133193956	chr9:133193956:C:A	1.16041e-08	-1.90926e-10	-0.451484
133194006	chr9:133194006:T:C	1.59315e-08	-1.90926e-10	-0.134539
133194073	chr9:133194073:G:A	1.98641e-08	-1.90926e-10	0.0860746
133194097	chr9:133194097:T:C	4.55415e-09	-1.65403	0.267232
133194155	chr9:133194155:AAAAAG:A	4.40621e-09	-1.90926e-10	-1.41983
133194201	chr9:133194201:GAGAA:G	2.99083e-09	-1.80729	-4.23322e-10
133194323	chr9:133194323:C:T	1.13598e-08	-1.90926e-10	-0.472761
133194544	chr9:133194544:G:A	7.5477e-10	-1.80202	-1.38216
133194704	chr9:133194704:C:T	1.25359e-08	-1.90926e-10	-0.374242
133194715	chr9:133194715:T:C	1.19651e-08	-1.90926e-10	-0.420845
133194779	chr9:133194779:G:A	4.34548e-09	-1.90926e-10	-1.4337
133195217	chr9:133195217:A:G	8.55053e-10	-1.74512	-1.31431
133195228	chr9:133195228:C:T	1.20023e-08	-1.90926e-10	-0.417741
133195576	chr9:133195576:G:A	1.19838e-08	-1.90926e-10	-0.419282
133195896	chr9:133195896:T:C	9.84723e-10	-1.76891	-1.14932
133196008	chr9:133196008:A:G	1.19415e-08	-1.90926e-10	-0.42282
133196093	chr9:133196093:C:T	9.21804e-08	-1.90926e-10	1.62091
133196205	chr9:133196205:A:G	3.09971e-09	-1.77153	-4.23322e-10
133196208	chr9:133196208:G:A	1.29636e-08	-1.90926e-10	-0.340698
133196283	chr9:133196283:TAAC:T	1.43591e-08	-1.90926e-10	-0.238453
133196607	chr9:133196607:A:G	1.53139e-08	-1.90926e-10	-0.174078
133196644	chr9:133196644:G:A	7.65803e-10	-1.81934	-1.35033
133197109	chr9:133197109:G:A	6.16819e-09	-1.90926e-10	-1.08343
133197286	chr9:133197286:T:C	1.5171e-08	-1.90926e-10	-0.183453
133197298	chr9:133197298:A:G	1.48016e-08	-1.90926e-10	-0.208104
133197300	chr9:133197300:G:A	6.12658e-09	-1.90926e-10	-1.0902
133197482	chr9:133197482:C:T	1.43149e-08	-1.90926e-10	-0.241541
133197559	chr9:133197559:G:A	1.42284e-08	-1.90926e-10	-0.247603
133197560	chr9:133197560:C:T	9.45009e-10	-1.78574	-1.17366
133197650	chr9:133197650:T:C	1.87311e-08	-1.90926e-10	0.0273469
133197695	chr9:133197695:T:TA	1.50251e-08	-1.90926e-10	-0.193115
133197697	chr9:133197697:A:T	6.46093e-09	-1.90926e-10	-1.03707
133197723	chr9:133197723:A:G	8.02273e-10	-1.78882	-1.33432
133198040	chr9:133198040:A:G	1.49352e-08	-1.90926e-10	-0.19912
133198735	chr9:133198735:G:C	1.6482e-08	-1.90926e-10	-0.100572
133198798	chr9:133198798:T:C	1.54711e-08	-1.90926e-10	-0.163865
133198879	chr9:133198879:A:G	1.40041e-08	-1.90926e-10	-0.263493
133199058	chr9:133199058:A:C	1.50821e-08	-1.90926e-10	-0.189333
133199073	chr9:133199073:T:C	2.17714e-08	-1.90926e-10	0.177757
133199514	chr9:133199514:G:A	8.30635e-10	-1.82738	-1.26103
133200020	chr9:133200020:C:T	1.24867e-09	-1.6534	-1.02735
133200036	chr9:133200036:A:G	4.3092e-09	-1.90926e-10	-1.44209
133200292	chr9:133200292:C:A	1.08705e-06	4.84323	-0.754849
133200398	chr9:133200398:G:A	6.21744e-09	-1.90926e-10	-1.07548
133200492	chr9:133200492:A:G	4.5554e-08	2.34425	-1.42819
133200569	chr9:133200569:C:A	4.50103e-09	-1.90926e-10	-1.39853
133200618	chr9:133200618:T:C	9.5469e-10	-1.81595	-1.13326
133200740	chr9:133200740:G:A	9.61766e-10	-1.81164	-1.13018
133201040	chr9:133201040:A:G	9.71385e-10	-1.79573	-1.13614
133201427	chr9:133201427:G:T	6.98767e-09	-1.90926e-10	-0.958692
133201617	chr9:133201617:C:G	1.15298e-09	-1.36303	-1.39746
133201662	chr9:133201662:G:A	9.71629e-10	-1.79775	-1.13387
133201666	chr9:133201666:C:T	1.50459e-09	-1.67704	-0.817275
133201668	chr9:133201668:T:C	9.80571e-10	-1.79017	-1.13229
133201669	chr9:133201669:A:C	3.02631e-09	-1.79549	-4.23322e-10
133202023	chr9:133202023:C:T	4.61989e-09	-1.90926e-10	-1.37247
133202054	chr9:133202054:G:A	2.44366e-06	5.67696	-0.778551
133202129	chr9:133202129:G:A	1.92054e-09	-1.39762	-0.852614
133202270	chr9:133202270:T:G	8.74466e-10	-1.80514	-1.23184
133202289	chr9:133202289:C:T	8.74534e-10	-1.80787	-1.22903
133202308	chr9:133202308:G:A	8.976e-10	-1.78692	-1.22395
133202554	chr9:133202554:G:A	4.91722e-09	-1.90926e-10	-1.3101
133202773	chr9:133202773:A:G	9.67635e-10	-1.74117	-1.19457
133202988	chr9:133202988:G:C	2.26248e-07	3.63519	-1.1164
133203174	chr9:133203174:C:T	1.82074e-08	1.09124	-1.09226
133203265	chr9:133203265:A:G	1.57592e-09	-1.50298	-0.945022
133203519	chr9:133203519:T:C	1.70574e-09	-1.49964	-0.8692
133203755	chr9:133203755:G:A	8.89564e-10	-1.79343	-1.22643
133203772	chr9:133203772:G:A	6.34126e-09	-1.90926e-10	-1.05576
133203795	chr9:133203795:G:A	1.19795e-06	5.05283	-0.867306
133204017	chr9:133204017:C:T	3.28199e-09	-1.71439	-4.23322e-10
133204076	chr9:133204076:C:T	1.93801e-09	-1.45352	-0.787662
133204098	chr9:133204098:T:A	8.77904e-10	-1.7957	-1.23736
133204155	chr9:133204155:A:G	2.34301e-09	-0.636478	-1.41493
133204208	chr9:133204208:C:T	8.88363e-10	-1.79844	-1.22278
133204233	chr9:133204233:TG:T	1.3434e-07	-1.90926e-10	1.99753
133204433	chr9:133204433:A:T	5.01038e-09	-1.90926e-10	-1.29133
133204693	chr9:133204693:G:A	8.91606e-10	-1.79191	-1.22566
133204885	chr9:133204885:T:C	1.31543e-08	0.898167	-1.22426
133205029	chr9:133205029:A:G	1.62469e-09	-0.975098	-1.44242
133205040	chr9:133205040:C:T	4.3874e-09	-1.90926e-10	-1.4241
133205041	chr9:133205041:G:A	4.69519e-09	-1.90926e-10	-1.3563
133205091	chr9:133205091:C:T	6.75942e-09	-1.90926e-10	-0.991902
133205098	chr9:133205098:G:T	2.11884e-08	1.57458	-1.42397
133205125	chr9:133205125:A:C	3.62763e-09	-1.61426	-4.23322e-10
133205149	chr9:133205149:G:A	2.93573e-08	1.44954	-0.972834
133205501	chr9:133205501:C:T	2.8267e-08	-1.90926e-10	0.438857
133206211	chr9:133206211:C:T	1.24261e-09	-1.50333	-1.18229
133206318	chr9:133206318:T:C	7.44457e-09	-0.895355	-4.23322e-10
133206367	chr9:133206367:C:G	1.58705e-08	-1.90926e-10	-0.138377
133206442	chr9:133206442:C:T	2.73369e-08	0.912096	-0.506699
133206503	chr9:133206503:C:G	1.8875e-08	-1.90926e-10	0.0349985
133206552	chr9:133206552:G:T	1.19136e-08	-1.90926e-10	-0.425162
133206649	chr9:133206649:A:AGCATATCCTAACCTTT	4.82509e-09	-1.90926e-10	-1.32901
133206657	chr9:133206657:G:GAC	4.80705e-09	-1.90926e-10	-1.33276
133206800	chr9:133206800:A:C	7.30181e-09	-1.90926e-10	-0.914718
133207024	chr9:133207024:C:T	1.27374e-09	-1.72054	-0.940337
133207063	chr9:133207063:C:G	4.09998e-09	-1.49186	-4.23322e-10
133207202	chr9:133207202:C:T	2.18647e-07	-1.90926e-10	2.48462
133207428	chr9:133207428:T:C	3.35501e-08	2.0326	-1.4224
133207617	chr9:133207617:T:C	7.30878e-09	-1.90926e-10	-0.913764
133207873	chr9:133207873:T:C	5.14468e-09	-1.90926e-10	-1.26488
133208381	chr9:133208381:C:T	3.23363e-08	1.98207	-1.40872
133208414	chr9:133208414:A:G	9.00393e-09	0.731125	-1.4363
133208714	chr9:133208714:T:C	7.34783e-10	-1.80098	-1.41004
133209554	chr9:133209554:C:T	3.92668e-06	4.39374	0.97897
133209622	chr9:133209622:G:A	5.42563e-09	-1.90926e-10	-1.21171
133209781	chr9:133209781:C:T	3.21404e-09	-1.73531	-4.23322e-10
133209813	chr9:133209813:G:T	1.69984e-09	-1.53431	-0.837995
133209874	chr9:133209874:C:G	6.10124e-09	-1.90926e-10	-1.09435
133210025	chr9:133210025:G:A	4.56964e-09	-1.90926e-10	-1.3834
133210203	chr9:133210203:C:T	4.81361e-09	-1.90926e-10	-1.33139
133210396	chr9:133210396:T:C	1.69087e-08	1.36668	-1.44169
133210436	chr9:133210436:G:A	5.91906e-07	4.08278	-0.602275
133210495	chr9:133210495:A:G	4.60571e-09	-1.90926e-10	-1.37554
133210597	chr9:133210597:GGTT:G	3.14972e-09	-1.75552	-4.23322e-10
133210622	chr9:133210622:G:A	5.70942e-09	-1.90926e-10	-1.16072
133210674	chr9:133210674:C:T	4.70776e-09	-1.90926e-10	-1.35363
133211179	chr9:133211179:TG:T	7.58876e-10	-1.82713	-1.35163
133211235	chr9:133211235:C:G	1.14375e-08	-1.90926e-10	-0.465944
133211425	chr9:133211425:C:G	6.13918e-07	4.06252	-0.545498
133211529	chr9:133211529:C:T	1.36331e-08	1.1497	-1.44004
133211612	chr9:133211612:C:T	5.74828e-09	-1.90926e-10	-1.15394
133211660	chr9:133211660:T:C	5.51666e-07	3.97238	-0.562274
133212272	chr9:133212272:A:G	4.62627e-09	-1.90926e-10	-1.37109
133212660	chr9:133212660:G:A	5.44232e-07	4.03419	-0.637658
133212747	chr9:133212747:A:G	1.06262e-09	-1.43014	-1.41195
133212803	chr9:133212803:C:T	1.88448e-08	-1.90926e-10	0.0333975
133213187	chr9:133213187:C:T	1.11103e-08	-1.90926e-10	-0.494965
133213226	chr9:133213226:C:T	7.88295e-09	-1.90926e-10	-0.838137
133213255	chr9:133213255:A:G	8.70622e-10	-1.62188	-1.41951
133213566	chr9:133213566:A:G	3.38442e-08	1.96299	-1.34406
133213664	chr9:133213664:G:A	4.32495e-09	-1.90926e-10	-1.43844
133213758	chr9:133213758:T:C	1.96257e-08	0.0739984	-4.23322e-10
133213972	chr9:133213972:A:C	4.45179e-09	-1.90926e-10	-1.40953
133214067	chr9:133214067:A:G	5.42944e-09	-1.90926e-10	-1.211
133214142	chr9:133214142:T:C	5.30733e-07	4.01353	-0.64211
133214771	chr9:133214771:G:C	8.43945e-08	-1.90926e-10	1.53266
133214824	chr9:133214824:C:T	9.63307e-09	-1.90926e-10	-0.637638
133215190	chr9:133215190:A:C	7.97494e-10	-1.80403	-1.32509
133215426	chr9:133215426:T:C	3.99463e-06	5.10368	0.286183
133215442	chr9:133215442:G:A	5.41185e-09	0.212763	-1.42701
133215709	chr9:133215709:G:A	1.41966e-08	1.19019	-1.44003
133215928	chr9:133215928:A:T	2.38095e-08	-1.90926e-10	0.267245
133215996	chr9:133215996:AG:A	1.10464e-08	-1.90926e-10	-0.500737
133216210	chr9:133216210:A:G	4.308e-09	-1.90926e-10	-1.44237
133216255	chr9:133216255:C:T	1.30127e-08	1.09745	-1.43436
133216321	chr9:133216321:A:G	3.51129e-09	-1.64685	-4.23322e-10
133216370	chr9:133216370:G:A	1.10622e-08	-1.90926e-10	-0.49931
133216422	chr9:133216422:C:T	1.47064e-08	1.22407	-1.43862
133217372	chr9:133217372:C:A	1.3179e-08	1.11014	-1.43435
133217626	chr9:133217626:C:T	1.37659e-08	1.15487	-1.43552
133217812	chr9:133217812:G:A	1.30335e-08	1.1005	-1.43582
133218228	chr9:133218228:C:T	1.14125e-07	2.76446	-0.930008
133218281	chr9:133218281:G:A	4.34586e-09	-1.90926e-10	-1.43362
133218448	chr9:133218448:C:G	9.33024e-10	-1.7875	-1.18466
133218761	chr9:133218761:G:A	3.674e-09	-1.60156	-4.23322e-10
133218763	chr9:133218763:C:A	5.48121e-09	0.0970945	-1.29861
133219094	chr9:133219094:G:A	3.00602e-09	-1.80222	-4.23322e-10
133219243	chr9:133219243:T:A	2.23206e-08	1.63118	-1.4285
133219956	chr9:133219956:G:A	4.36783e-09	-1.90926e-10	-1.42857
133220171	chr9:133220171:C:A	7.04965e-09	-1.90926e-10	-0.949862
133220344	chr9:133220344:C:T	1.35499e-09	-1.43832	-1.16073
133220383	chr9:133220383:G:C	1.08064e-06	4.08247	-4.23322e-10
133220523	chr9:133220523:G:A	1.09059e-09	-1.76819	-1.04793
133220796	chr9:133220796:G:T	3.08969e-08	1.96931	-1.44149
133221239	chr9:133221239:G:A	1.30444e-09	-1.46032	-1.17674
133221272	chr9:133221272:T:C	1.33052e-09	-1.44764	-1.16963
133221319	chr9:133221319:G:A	6.77822e-09	0.405723	-1.39485
133221443	chr9:133221443:G:A	5.464e-09	-1.90926e-10	-1.20466
133221474	chr9:133221474:G:A	9.21348e-09	-1.90926e-10	-0.682172
133221534	chr9:133221534:A:G	4.98941e-09	-1.90926e-10	-1.29552
133221681	chr9:133221681:C:A	2.23346e-08	-1.90926e-10	0.203296
133221748	chr9:133221748:ATAG:A	4.48948e-09	-1.90926e-10	-1.4011
133222024	chr9:133222024:C:T	1.95448e-08	-1.90926e-10	0.0698702
133222140	chr9:133222140:C:T	4.30818e-09	-1.90926e-10	-1.44232
133222215	chr9:133222215:C:T	1.3724e-07	1.76625	0.252639
133222426	chr9:133222426:A:G	1.53956e-08	1.07197	-1.24073
133222438	chr9:133222438:A:C	4.66059e-09	0.00476569	-1.36846
133222787	chr9:133222787:C:T	2.65912e-08	-1.90926e-10	0.377743
133222788	chr9:133222788:A:G	1.26709e-08	-1.82466	1.46113
133222828	chr9:133222828:C:T	7.13111e-10	-1.81962	-1.42134
133222862	chr9:133222862:T:C	3.93415e-09	-0.110863	-1.42228
133222887	chr9:133222887:A:C	6.81476e-09	-1.52871	0.544959
133222904	chr9:133222904:C:T	2.82266e-08	0.523058	-0.0856346
133222948	chr9:133222948:G:C	5.69011e-09	-1.90926e-10	-1.16411
133223009	chr9:133223009:T:C	4.61955e-09	-1.90926e-10	-1.37254
133223104	chr9:133223104:T:C	4.43863e-09	-1.90926e-10	-1.41249
133223109	chr9:133223109:G:A	3.95139e-09	-0.104512	-1.42426
133223111	chr9:133223111:T:G	3.89129e-09	-0.119839	-1.42426
133223157	chr9:133223157:AGG:A	1.29767e-08	-1.90926e-10	-0.339681
133223284	chr9:133223284:G:A	4.98452e-09	-1.90926e-10	-1.2965
133223361	chr9:133223361:G:A	1.34506e-08	-1.90926e-10	-0.303817
133223533	chr9:133223533:G:A	4.3908e-07	2.25705	0.924788
133223861	chr9:133223861:A:G	5.40703e-09	-1.90926e-10	-1.21514
133224133	chr9:133224133:T:G	4.52352e-08	1.61313	-0.704096
133224302	chr9:133224302:C:T	4.80553e-09	-1.90926e-10	-1.33307
133224464	chr9:133224464:A:G	6.79332e-09	-1.90926e-10	-0.9869
133224524	chr9:133224524:C:A	2.93567e-09	-1.8259	-4.23322e-10
133224580	chr9:133224580:G:T	4.34372e-09	-1.90926e-10	-1.43411
133224626	chr9:133224626:A:G	4.31753e-09	-1.90926e-10	-1.44016
133224880	chr9:133224880:G:T	4.57815e-09	-1.90926e-10	-1.38154
133224881	chr9:133224881:C:T	4.57815e-09	-1.90926e-10	-1.38154
133224922	chr9:133224922:T:C	5.20177e-09	-1.90926e-10	-1.25384
133225086	chr9:133225086:A:G	4.90282e-09	-1.90926e-10	-1.31303
133225101	chr9:133225101:C:T	2.26205e-08	1.65023	-1.43421
133225109	chr9:133225109:T:C	3.72327e-08	0.707861	0.00648624
133225190	chr9:133225190:C:T	4.54932e-09	-1.90926e-10	-1.38786
133225436	chr9:133225436:G:A	5.03109e-09	-1.90926e-10	-1.2872
133225511	chr9:133225511:G:A	2.60642e-07	2.96661	-0.306299
133225679	chr9:133225679:C:G	4.8634e-09	-1.90926e-10	-1.3211
133225820	chr9:133225820:A:G	8.38277e-09	0.662506	-1.43917
133226067	chr9:133226067:A:T	4.67132e-09	-1.90926e-10	-1.3614
133226228	chr9:133226228:T:C	1.25807e-08	0.107234	-0.477907
133226409	chr9:133226409:G:A	4.43946e-09	-1.90926e-10	-1.41231
133226612	chr9:133226612:T:G	1.53979e-08	0.719809	-0.888418
133226812	chr9:133226812:T:C	4.92092e-09	0.099417	-1.40876
133226888	chr9:133226888:TC:T	4.55708e-09	-1.90926e-10	-1.38616
133227055	chr9:133227055:T:C	1.32795e-09	-1.18074	-1.43846
133227060	chr9:133227060:C:T	1.33088e-08	-1.90926e-10	-0.314417
133227383	chr9:133227383:A:G	6.37125e-09	-1.90926e-10	-1.05104
133227418	chr9:133227418:C:T	2.99575e-09	-1.80565	-4.23322e-10
133227464	chr9:133227464:A:G	4.35287e-09	-1.90926e-10	-1.432
133227766	chr9:133227766:C:T	3.68652e-07	3.95511	-0.948098
133227864	chr9:133227864:GA:G	1.4667e-09	-1.32956	-1.19027
133227894	chr9:133227894:C:T	1.45787e-09	-1.35239	-1.17347
133227900	chr9:133227900:G:A	5.24934e-09	-1.90926e-10	-1.24474
133228038	chr9:133228038:C:T	1.7939e-09	-1.45501	-0.863432
133228084	chr9:133228084:T:C	1.5651e-09	-1.49156	-0.963332
133228190	chr9:133228190:C:T	4.54484e-09	-1.90926e-10	-1.38885
133228203	chr9:133228203:C:T	2.29146e-09	-1.82466	-0.248988
133228405	chr9:133228405:A:T	2.28808e-08	-1.90926e-10	0.227461
133228579	chr9:133228579:G:T	4.36119e-09	-1.90926e-10	-1.43009
133228938	chr9:133228938:C:T	6.6032e-08	-1.90926e-10	1.2873
133229284	chr9:133229284:C:T	4.85579e-09	-1.32267	-4.23322e-10
133229298	chr9:133229298:C:A	6.85788e-09	-1.90926e-10	-0.977441
133229306	chr9:133229306:G:A	1.64215e-09	-1.4949	-0.911935
133229307	chr9:133229307:A:T	4.40885e-09	-1.41923	-4.23322e-10
133229524	chr9:133229524:G:A	4.3899e-09	-1.90926e-10	-1.42353
133229782	chr9:133229782:TA:T	6.00801e-09	-1.90926e-10	-1.10975
133229818	chr9:133229818:T:C	4.73551e-09	-1.90926e-10	-1.34775
133230128	chr9:133230128:C:T	3.40118e-07	3.84635	-0.919901
133230176	chr9:133230176:A:C	3.71245e-09	-1.59115	-4.23322e-10
133230189	chr9:133230189:C:T	5.17731e-09	-1.90926e-10	-1.25855
133230316	chr9:133230316:A:G	5.08739e-09	0.0692236	-1.3453
133230420	chr9:133230420:G:A	1.55705e-09	-1.49636	-0.96369
133230603	chr9:133230603:C:T	4.37018e-09	-1.90926e-10	-1.42804
133230604	chr9:133230604:A:T	2.42506e-08	-1.90926e-10	0.285603
133230685	chr9:133230685:G:A	5.03837e-09	-1.90926e-10	-1.28576
133230763	chr9:133230763:G:A	1.33748e-09	-1.5285	-1.08355
133231024	chr9:133231024:A:G	1.47908e-09	-1.55351	-0.957912
133231249	chr9:133231249:C:T	1.45722e-09	-1.5451	-0.981214
133231300	chr9:133231300:A:G	1.26579e-08	-1.90926e-10	-0.364559
133231587	chr9:133231587:G:A	3.78e-09	-1.82532	0.252203
133231713	chr9:133231713:A:C	5.19716e-09	-1.22134	-0.0333867
133231824	chr9:133231824:G:T	8.55661e-08	-1.90926e-10	1.54645
133232054	chr9:133232054:C:G	1.62822e-09	-1.2941	-1.12125
133232142	chr9:133232142:A:G	1.27358e-09	-1.66085	-1.00015
133232400	chr9:133232400:G:A	3.63966e-09	-1.28987	-0.321077
133232483	chr9:133232483:C:G	4.7468e-09	-1.90926e-10	-1.34537
133232783	chr9:133232783:ATTAT:A	2.84426e-08	-1.90926e-10	0.445049
133232905	chr9:133232905:TTC:T	8.13536e-09	-1.90926e-10	-0.80662
133233130	chr9:133233130:G:A	8.08835e-09	-1.90926e-10	-0.812415
133233283	chr9:133233283:G:A	6.31136e-09	0.365073	-1.42556
133233400	chr9:133233400:TG:T	4.52492e-09	-1.90926e-10	-1.39324
133233778	chr9:133233778:C:T	4.17172e-07	3.57185	-0.441193
133233865	chr9:133233865:G:A	3.11099e-09	-1.26581	-0.502092
133233892	chr9:133233892:G:A	6.44516e-07	3.39708	0.168577
133234284	chr9:133234284:T:C	3.47713e-09	-1.20869	-0.447944
133234344	chr9:133234344:T:A	1.03809e-08	0.597602	-1.16048
133234353	chr9:133234353:C:A	4.76611e-09	-1.34131	-4.23322e-10
133234377	chr9:133234377:GGCAAGGCCAGCCGT:G	7.63496e-08	-1.90926e-10	1.43248
133234428	chr9:133234428:C:T	4.43694e-09	-1.90926e-10	-1.41288
133234438	chr9:133234438:A:G	1.06921e-08	0.588553	-1.12189
133234523	chr9:133234523:C:A	4.37839e-09	-1.90926e-10	-1.42616
133234794	chr9:133234794:G:A	4.8111e-09	-1.33191	-4.23322e-10
133234843	chr9:133234843:C:T	7.15871e-09	-1.90926e-10	-0.934509
133234925	chr9:133234925:C:T	1.57992e-07	0.634634	1.52507
133234944	chr9:133234944:C:T	4.50033e-09	-1.90926e-10	-1.39869
133235036	chr9:133235036:C:G	8.88475e-08	-1.90926e-10	1.58408
133235110	chr9:133235110:T:C	7.11017e-09	-1.90926e-10	-0.941313
133235128	chr9:133235128:G:A	4.3589e-09	-1.43062	-4.23322e-10
133236118	chr9:133236118:C:T	3.20245e-09	-1.73892	-4.23322e-10
133236343	chr9:133236343:T:C	1.84546e-08	-1.90926e-10	0.0124725
133236394	chr9:133236394:C:A	3.2069e-09	-1.73753	-4.23322e-10
133236578	chr9:133236578:G:A	2.32084e-08	-1.90926e-10	0.241676
133236607	chr9:133236607:C:G	8.63711e-09	-1.90926e-10	-0.746772
133236642	chr9:133236642:A:G	4.17101e-09	-1.75878	0.284104
133236763	chr9:133236763:C:G	5.93763e-09	-1.90926e-10	-1.12153
133236867	chr9:133236867:G:A	6.67065e-09	-1.90926e-10	-1.00512
133237026	chr9:133237026:A:G	2.30504e-06	6.22497	-1.38495
133237150	chr9:133237150:T:C	9.08696e-06	5.85208	0.359675
133237183	chr9:133237183:C:T	3.7072e-06	5.36097	-0.0457807
133237937	chr9:133237937:C:T	3.25776e-09	-1.7218	-4.23322e-10
133238353	chr9:133238353:A:C	1.24808e-06	-1.90926e-10	4.22652
133238396	chr9:133238396:C:T	1.3337e-09	-1.51214	-1.10275
133238408	chr9:133238408:G:T	4.30803e-09	-1.90926e-10	-1.44236
133238602	chr9:133238602:G:C	4.31106e-09	-1.90926e-10	-1.44166
133238613	chr9:133238613:T:C	4.03076e-09	-1.50888	-4.23322e-10
133238680	chr9:133238680:A:T	5.19311e-09	-1.36879	0.113284
133239032	chr9:133239032:G:A	5.68978e-09	-1.16417	-4.23322e-10
133239184	chr9:133239184:A:C	0.00242936	7.54344	4.25686
133239449	chr9:133239449:C:A	4.56638e-09	-1.90926e-10	-1.38412
133239657	chr9:133239657:A:T	3.28448e-09	-1.71363	-4.23322e-10
133239777	chr9:133239777:C:T	4.18991e-09	-1.47016	-4.23322e-10
133239789	chr9:133239789:A:G	4.04548e-05	7.01655	0.688553
133239848	chr9:133239848:G:C	1.04579e-05	6.71191	-0.359639
133239889	chr9:133239889:G:A	1.55937e-08	-1.44606	1.29008
133239923	chr9:133239923:C:G	1.73842e-08	-0.812915	0.765635
133240301	chr9:133240301:T:C	3.93458e-09	-1.82023	0.287198
133240351	chr9:133240351:G:A	4.31293e-09	-1.90926e-10	-1.44122
133240419	chr9:133240419:A:AAAAT	4.45542e-09	-1.81122	0.402504
133240489	chr9:133240489:G:A	5.21604e-09	-1.79577	0.544668
133240546	chr9:133240546:A:G	4.67877e-09	-1.74872	0.388919
133240605	chr9:133240605:G:T	2.04278e-08	-1.15708	1.27114
133240643	chr9:133240643:T:C	6.72129e-09	-0.99756	-4.23322e-10
133240750	chr9:133240750:T:A	4.72949e-09	-1.90926e-10	-1.34902
133240901	chr9:133240901:C:T	1.59727e-08	-1.90926e-10	-0.131961
133241008	chr9:133241008:T:C	1.11212e-08	-1.69468	1.20069
133241072	chr9:133241072:G:A	6.30344e-09	-1.90926e-10	-1.06174
133241275	chr9:133241275:G:A	1.59342e-09	-1.14447	-1.29249
133241372	chr9:133241372:G:A	2.17393e-09	-1.72977	-0.396529
133241499	chr9:133241499:T:C	4.23909e-07	-1.90926e-10	3.14668
133241506	chr9:133241506:C:T	4.32603e-09	-1.90926e-10	-1.43819
133241511	chr9:133241511:G:A	4.33059e-09	-1.90926e-10	-1.43714
133241514	chr9:133241514:G:A	4.32526e-09	-1.90926e-10	-1.43837
133241594	chr9:133241594:G:A	6.63589e-09	-1.90926e-10	-1.01035
133241601	chr9:133241601:A:C	1.24282e-08	-1.90926e-10	-0.382871
133241661	chr9:133241661:T:C	2.19028e-09	-1.62878	-0.490032
133241830	chr9:133241830:C:T	1.83698e-08	-1.90926e-10	0.00786713
133242015	chr9:133242015:T:C	4.25576e-09	-1.45457	-4.23322e-10
133242031	chr9:133242031:A:G	4.32414e-09	-1.90926e-10	-1.43863
133242108	chr9:133242108:C:T	3.60718e-09	-0.189551	-1.43036
133242194	chr9:133242194:T:TC	4.31182e-09	-1.90926e-10	-1.44148
133242258	chr9:133242258:C:T	1.70941e-08	-1.90926e-10	-0.0641089
133242300	chr9:133242300:T:A	6.47768e-09	-1.90926e-10	-1.03448
133242357	chr9:133242357:C:T	1.92691e-08	-1.90926e-10	0.0556645
133242373	chr9:133242373:C:G	2.22739e-09	-1.18602	-0.915994
133242577	chr9:133242577:G:A	4.66338e-07	1.5158	1.72627
133242768	chr9:133242768:T:C	4.30923e-09	-1.90926e-10	-1.44208
133242776	chr9:133242776:C:T	3.529e-09	-0.332282	-1.30954
133242793	chr9:133242793:G:A	5.81181e-09	-1.53997	0.397019
133242836	chr9:133242836:A:C	3.26863e-09	-1.6009	-0.117573
133242941	chr9:133242941:G:A	6.68898e-09	-1.63589	0.63351
133243016	chr9:133243016:AAAAAAAAAAAAAAAG:A	0.000185635	8.0449	1.1838
133243075	chr9:133243075:AG:A	1.67558e-09	-1.11171	-1.27497
133243080	chr9:133243080:T:C	6.39294e-09	-1.90926e-10	-1.04765
133243133	chr9:133243133:A:G	6.44636e-09	-1.90926e-10	-1.03932
133243352	chr9:133243352:G:C	5.32623e-09	-1.90926e-10	-1.2302
133243353	chr9:133243353:T:C	1.23704e-06	2.45658	1.76106
133243413	chr9:133243413:C:T	1.12779e-05	1.97149	4.45628
133243479	chr9:133243479:G:A	1.21186e-05	2.40259	4.09707
133243592	chr9:133243592:T:C	9.24436e-06	2.46167	3.76726
133243841	chr9:133243841:G:C	1.91803e-05	2.52615	4.43265
133244309	chr9:133244309:T:C	3.23032e-09	-1.73026	-4.23322e-10
133244390	chr9:133244390:A:G	2.02049e-05	2.58017	4.43067
133244422	chr9:133244422:G:A	2.05477e-05	2.55257	4.47509
133244501	chr9:133244501:G:A	2.14383e-05	2.59953	4.47057
133244567	chr9:133244567:A:G	1.13865e-09	-1.52281	-1.25018
133244570	chr9:133244570:C:G	1.71853e-09	-1.63664	-0.724731
133244598	chr9:133244598:A:G	6.36636e-06	2.70803	3.14791
133244690	chr9:133244690:G:A	3.82632e-09	-1.56093	-4.23322e-10
133244704	chr9:133244704:G:A	1.92565e-05	2.55345	4.40932
133244809	chr9:133244809:G:A	3.48874e-09	-0.317161	-1.33614
133244933	chr9:133244933:A:G	3.12811e-09	-0.434518	-1.32789
133244977	chr9:133244977:G:A	6.14196e-09	-1.90926e-10	-1.0877
133245428	chr9:133245428:T:C	2.31081e-08	0.237342	-4.23322e-10
133245528	chr9:133245528:G:A	8.62542e-09	-0.748126	-4.23322e-10
133245568	chr9:133245568:G:A	9.39545e-09	-0.662615	-4.23322e-10
133245575	chr9:133245575:T:C	1.79693e-09	-1.61584	-0.700919
133245587	chr9:133245587:G:A	2.60989e-08	-1.90926e-10	0.359053
133245606	chr9:133245606:A:G	4.61452e-09	-1.90926e-10	-1.37363
133245627	chr9:133245627:G:A	5.01576e-06	1.54233	4.07517
133245734	chr9:133245734:AAAAAAC:A	9.2429e-08	1.6236	-4.23322e-10
133245916	chr9:133245916:C:T	7.06072e-07	1.31792	2.33895
133246054	chr9:133246054:T:C	1.72007e-05	2.60391	4.24595
133246239	chr9:133246239:G:A	5.36104e-08	0.497162	0.581742
133246265	chr9:133246265:A:G	1.32287e-06	2.47099	1.81372
133246866	chr9:133246866:T:C	9.29652e-06	1.40669	4.82787
133247185	chr9:133247185:G:A	7.43536e-09	-0.896592	-4.23322e-10
133247259	chr9:133247259:G:C	2.01987e-09	-1.62904	-0.570768
133247301	chr9:133247301:G:A	1.06176e-08	-1.90926e-10	-0.540323
133247319	chr9:133247319:T:C	4.97894e-06	2.81767	2.79246
133247331	chr9:133247331:G:A	1.05816e-07	2.13625	-0.37738
133247632	chr9:133247632:C:T	2.46996e-08	-1.90926e-10	0.303946
133247890	chr9:133247890:G:A	6.56742e-09	-1.90926e-10	-1.02072
133248012	chr9:133248012:C:T	4.35029e-09	-1.90926e-10	-1.4326
133248353	chr9:133248353:T:C	3.52903e-06	2.87063	2.39531
133248453	chr9:133248453:A:G	2.88281e-09	-1.49829	-0.345786
133248927	chr9:133248927:G:A	2.94405e-09	-1.82305	-4.23322e-10
133248939	chr9:133248939:T:C	7.53757e-09	-1.90926e-10	-0.882939
133249012	chr9:133249012:G:A	1.14446e-07	-0.0945828	1.93184
133249045	chr9:133249045:A:G	1.18553e-07	-0.0506472	1.92317
133249203	chr9:133249203:T:A	4.16267e-09	-1.47668	-4.23322e-10
133249215	chr9:133249215:T:G	1.1076e-09	-1.56569	-1.23496
133249853	chr9:133249853:G:C	5.18907e-09	-1.90926e-10	-1.25629
133249942	chr9:133249942:A:T	1.62195e-08	-0.625372	0.508747
133250222	chr9:133250222:C:T	4.30766e-09	-1.90926e-10	-1.44244
133250329	chr9:133250329:C:G	1.64325e-08	-0.661969	0.558392
133250616	chr9:133250616:C:A	5.9527e-09	-1.90926e-10	-1.11899
133250742	chr9:133250742:A:C	1.4152e-06	2.33541	2.01678
133250805	chr9:133250805:T:G	4.36486e-09	-1.90926e-10	-1.42925
133251108	chr9:133251108:C:T	1.65046e-08	-0.65534	0.556137
133251112	chr9:133251112:A:C	1.67676e-08	-0.645984	0.562592
133251249	chr9:133251249:A:G	1.88184e-08	-0.87981	0.911806
133251573	chr9:133251573:T:C	5.33341e-09	-1.90926e-10	-1.22885
133251735	chr9:133251735:A:C	5.1554e-09	-1.2628	-4.23322e-10
133251881	chr9:133251881:T:C	9.47664e-09	-0.0372335	-0.616777
133251979	chr9:133251979:C:T	4.7839e-05	9.28413	-1.41137
133252094	chr9:133252094:A:G	1.03977e-08	0.776562	-1.33781
133252214	chr9:133252214:G:A	6.34823e-09	-1.8185	0.763838
133252254	chr9:133252254:T:C	2.80557e-08	1.06323	-0.631876
133252302	chr9:133252302:A:G	1.15061e-09	-1.54302	-1.21952
133252377	chr9:133252377:C:T	3.31844e-09	-1.09007	-0.613272
133252396	chr9:133252396:A:G	4.97668e-09	-1.90926e-10	-1.29808
133252424	chr9:133252424:G:A	5.93576e-09	-1.12854	0.00669246
133252520	chr9:133252520:G:A	4.32933e-09	-1.90926e-10	-1.43743
133252693	chr9:133252693:G:C	6.44885e-09	-1.90926e-10	-1.03894
133253056	chr9:133253056:T:C	6.36231e-09	-1.90926e-10	-1.05245
133253080	chr9:133253080:A:G	4.46233e-09	0.0301436	-1.43731
133253159	chr9:133253159:A:G	1.38309e-09	-1.65703	-0.92149
133253171	chr9:133253171:T:C	0.00216988	13.1297	-1.44235
133253216	chr9:133253216:T:C	4.46948e-09	0.0306512	-1.43622
133253276	chr9:133253276:A:G	1.89938e-09	-0.894208	-1.36711
133253277	chr9:133253277:T:C	3.89566e-09	-0.957092	-0.585886
133253344	chr9:133253344:G:A	5.38228e-09	-1.21973	-4.23322e-10
133253385	chr9:133253385:T:C	1.82526e-09	-0.922294	-1.37882
133253692	chr9:133253692:A:G	4.70164e-09	0.0724768	-1.4274
133253725	chr9:133253725:C:T	1.22122e-08	-1.77097	1.37057
133253728	chr9:133253728:A:T	0.00219603	12.9959	-1.29657
133253973	chr9:133253973:A:G	1.99281e-09	-0.863426	-1.34987
133254224	chr9:133254224:G:A	1.93987e-09	-0.87847	-1.36175
133254255	chr9:133254255:T:G	1.93143e-09	-0.876012	-1.36857
133254260	chr9:133254260:G:A	0.00322655	13.2653	-1.18122
133254689	chr9:133254689:GTCTATGTGTCTGTGTGT:G	7.05286e-09	-1.90926e-10	-0.949406
133255682	chr9:133255682:G:A	4.41358e-09	-1.90926e-10	-1.41815
133255801	chr9:133255801:C:T	0.00197637	12.8346	-1.24063
133255805	chr9:133255805:T:C	1.09517e-08	-1.90926e-10	-0.509345
133255935	chr9:133255935:G:T	0.00246165	12.9386	-1.12511
133255963	chr9:133255963:G:T	3.80956e-08	0.73726	-4.23322e-10
133256028	chr9:133256028:C:T	0.0023625	12.9493	-1.17692
133256050	chr9:133256050:C:T	4.62457e-09	-1.18903	-0.182422
133256074	chr9:133256074:G:A	0.00242216	13.0077	-1.21038
133256085	chr9:133256085:A:T	2.25731e-09	-1.11777	-0.97089
133256189	chr9:133256189:C:T	5.59324e-09	-1.18128	-4.23322e-10
133256396	chr9:133256396:C:T	1.86506e-09	-0.893563	-1.38598
133256459	chr9:133256459:T:C	2.4664e-08	1.68928	-1.38678
133256508	chr9:133256508:C:T	0.0833588	16.4432	-1.10736
133256518	chr9:133256518:T:C	2.16489e-08	1.5568	-1.38469
133256621	chr9:133256621:C:T	7.66257e-09	-1.90926e-10	-0.866492
133256692	chr9:133256692:C:T	7.49902e-09	-1.37864	0.490574
133256827	chr9:133256827:G:A	6.98326e-08	-1.90926e-10	1.34326
133256916	chr9:133256916:A:G	2.18021e-09	-1.1295	-0.993915
133256963	chr9:133256963:T:C	2.36161e-08	1.64798	-1.38889
133257129	chr9:133257129:G:A	0.0819448	16.369	-1.05031
133257138	chr9:133257138:T:C	0.0861291	16.4447	-1.07622
133257141	chr9:133257141:A:C	7.7203e-09	-1.90926e-10	-0.858986
133257221	chr9:133257221:C:T	1.64583e-09	-0.983063	-1.42153
133257248	chr9:133257248:GA:G	7.28767e-09	-1.90926e-10	-0.916656
133257320	chr9:133257320:A:T	2.21944e-09	-1.04877	-1.05681
133257367	chr9:133257367:C:A	0.232186	16.5283	-0.168109
133257465	chr9:133257465:G:A	5.87239e-09	-1.90926e-10	-1.13258
133257486	chr9:133257486:T:C	3.09864e-08	1.74073	-1.21002
133257567	chr9:133257567:T:C	0.00011079	9.08037	-0.367818
133257570	chr9:133257570:C:T	4.03069e-09	-1.03523	-0.473673
133257599	chr9:133257599:C:T	7.39298e-09	-1.90926e-10	-0.902309
133257647	chr9:133257647:G:T	4.04975e-09	-0.995229	-0.508956
133257791	chr9:133257791:G:A	3.7347e-09	-1.04429	-0.54088
133257831	chr9:133257831:C:T	2.97061e-08	1.63835	-1.14984
133257975	chr9:133257975:G:T	3.24574e-08	-1.90926e-10	0.57709
133258116	chr9:133258116:G:A	1.29739e-09	-1.79388	-0.848607
133258249	chr9:133258249:A:C	8.87194e-09	-1.90926e-10	-0.719946
133258308	chr9:133258308:A:C	9.49129e-10	-1.73113	-1.22392
133258323	chr9:133258323:A:G	9.26636e-10	-1.74931	-1.22972
133258352	chr9:133258352:C:T	9.07435e-10	-1.73995	-1.26003
133258643	chr9:133258643:G:A	4.19462e-09	-1.12429	-0.34475
133258727	chr9:133258727:G:A	6.8504e-08	1.32405	-4.23322e-10
133259592	chr9:133259592:G:A	5.70025e-09	-1.90926e-10	-1.16233
133259603	chr9:133259603:T:G	1.85219e-09	-1.07911	-1.20736
133259604	chr9:133259604:T:C	1.87834e-09	-1.06772	-1.20473
133259656	chr9:133259656:C:T	4.53353e-09	-1.16291	-0.228423
133259717	chr9:133259717:G:T	2.52648e-08	-1.79051	2.11708
133259791	chr9:133259791:C:G	1.86839e-09	-1.06321	-1.21455
133259833	chr9:133259833:G:A	2.02652e-08	-1.09611	1.20218
133259834	chr9:133259834:C:T	4.39924e-09	-1.15959	-0.261821
133260029	chr9:133260029:C:T	8.2014e-08	-1.90926e-10	1.50405
133260040	chr9:133260040:A:G	4.38967e-09	-1.17823	-0.24536
133260064	chr9:133260064:G:A	5.2695e-09	-1.90926e-10	-1.2409
133260074	chr9:133260074:G:A	4.51129e-09	-1.18269	-0.213563
133260099	chr9:133260099:G:A	4.43782e-09	-1.90926e-10	-1.41268
133260102	chr9:133260102:G:A	4.31698e-09	-1.90926e-10	-1.44028
133260148	chr9:133260148:G:A	2.19368e-08	1.58755	-1.40223
133260221	chr9:133260221:CTG:C	6.46087e-08	1.26551	-4.23322e-10
133260255	chr9:133260255:T:C	4.55225e-09	-1.17146	-0.215757
133260349	chr9:133260349:A:G	1.82159e-09	-1.09482	-1.20831
133260743	chr9:133260743:G:A	8.72551e-10	-1.69365	-1.34553
133260793	chr9:133260793:T:A	4.63342e-09	-1.1724	-0.197146
133260919	chr9:133260919:C:T	6.42407e-09	-1.90926e-10	-1.04279
133261113	chr9:133261113:G:A	2.44105e-08	-1.09296	1.38514
133261277	chr9:133261277:C:T	5.49922e-09	-1.90926e-10	-1.19823
133261367	chr9:133261367:C:A	4.96356e-09	-1.14978	-0.150937
133261370	chr9:133261370:C:T	1.37673e-09	-1.14466	-1.43846
133261662	chr9:133261662:G:A	1.38113e-09	-1.43087	-1.14907
133261703	chr9:133261703:A:G	1.24437e-09	-1.41445	-1.26975
133261730	chr9:133261730:G:C	7.29389e-10	-1.80716	-1.41123
133261737	chr9:133261737:G:A	7.28663e-10	-1.80692	-1.41247
133261890	chr9:133261890:G:A	3.00534e-08	0.500137	-4.23322e-10
133262020	chr9:133262020:G:GA	4.31075e-09	-1.90926e-10	-1.44173
133262152	chr9:133262152:G:A	4.57332e-09	-1.90926e-10	-1.3826
133262197	chr9:133262197:C:T	7.15829e-08	1.36802	-4.23322e-10
133262238	chr9:133262238:C:T	4.8258e-08	0.973722	-4.23322e-10
133262239	chr9:133262239:G:A	5.9723e-08	-1.90926e-10	1.18688
133262243	chr9:133262243:T:C	2.63126e-09	-1.67476	-0.260619
133262254	chr9:133262254:C:T	0.00293902	12.1332	-0.142407
133262269	chr9:133262269:C:T	4.70621e-08	-1.90926e-10	0.948629
133262534	chr9:133262534:T:C	1.30731e-08	1.10604	-1.43832
133262671	chr9:133262671:A:G	6.1249e-08	1.21211	-4.23322e-10
133262722	chr9:133262722:T:G	2.11277e-09	-1.73005	-0.424788
133262826	chr9:133262826:C:T	8.21967e-10	-1.72561	-1.37328
133262914	chr9:133262914:A:G	7.21797e-10	-1.7954	-1.43345
133263149	chr9:133263149:T:C	4.34368e-09	-1.90926e-10	-1.43412
133263180	chr9:133263180:C:T	8.59573e-09	-1.90926e-10	-0.751574
133263255	chr9:133263255:G:A	4.54685e-09	-1.90926e-10	-1.3884
133263269	chr9:133263269:A:G	6.38794e-09	-1.90926e-10	-1.04843
133263471	chr9:133263471:G:A	5.84851e-09	-1.90926e-10	-1.13665
133263575	chr9:133263575:C:T	7.48592e-08	1.41277	-4.23322e-10
133263607	chr9:133263607:A:G	4.32112e-09	-1.90926e-10	-1.43933
133263665	chr9:133263665:A:G	8.19867e-09	-1.90926e-10	-0.798868
133263826	chr9:133263826:C:G	5.1029e-08	-1.90926e-10	1.02955
133263894	chr9:133263894:C:T	7.80196e-10	-1.72716	-1.42389
133263980	chr9:133263980:G:T	6.93323e-08	1.33607	-4.23322e-10
133264057	chr9:133264057:G:A	4.91655e-08	0.992353	-4.23322e-10
133264107	chr9:133264107:A:G	1.66894e-08	-1.90926e-10	-0.0880653
133264214	chr9:133264214:C:T	8.54918e-09	-1.10991	0.352908
133264291	chr9:133264291:A:C	2.93728e-09	-1.82535	-4.23322e-10
133264351	chr9:133264351:T:C	7.32495e-10	-1.77901	-1.43512
133264430	chr9:133264430:T:C	7.06362e-08	1.3547	-4.23322e-10
133264872	chr9:133264872:C:T	7.44056e-09	-1.90926e-10	-0.895893
133265051	chr9:133265051:T:C	8.73898e-10	-1.73697	-1.30066
133265058	chr9:133265058:C:T	7.02567e-08	1.34932	-4.23322e-10
133265202	chr9:133265202:T:G	6.39768e-08	1.25568	-4.23322e-10
133265724	chr9:133265724:T:C	1.07302e-08	-1.08901	0.559236
133266092	chr9:133266092:G:A	3.87687e-07	1.33635	1.72101
133266456	chr9:133266456:T:C	1.46797e-09	-1.10752	-1.41144
133266772	chr9:133266772:C:T	0.00228222	12.0822	-0.344349
133266804	chr9:133266804:G:T	1.10205e-08	-0.74757	0.244491
133266900	chr9:133266900:A:C	0.00829911	13.9852	-0.9564
133266926	chr9:133266926:C:T	5.52395e-08	1.10884	-4.23322e-10
133266942	chr9:133266942:A:G	1.18079e-08	-0.60395	0.169881
133267034	chr9:133267034:A:T	7.25971e-09	-1.90926e-10	-0.920499
133267122	chr9:133267122:T:C	6.68757e-09	-1.90926e-10	-1.00259
133267128	chr9:133267128:T:TG	5.75514e-08	1.14984	-4.23322e-10
133267299	chr9:133267299:A:G	6.00332e-08	1.19206	-4.23322e-10
133267332	chr9:133267332:G:A	5.0655e-08	-1.90926e-10	1.0222
133267642	chr9:133267642:A:G	5.62277e-08	1.12657	-4.23322e-10
133267707	chr9:133267707:G:A	1.24684e-08	-0.566069	0.18643
133267708	chr9:133267708:C:T	1.29987e-08	-0.589913	0.251923
133267780	chr9:133267780:G:T	7.20042e-09	-1.90926e-10	-0.9287
133267800	chr9:133267800:A:G	1.34334e-08	-0.579923	0.274825
133267960	chr9:133267960:T:C	5.18061e-09	-1.41955	0.161628
133267979	chr9:133267979:G:A	5.85979e-08	1.16786	-4.23322e-10
133268030	chr9:133268030:G:A	5.06764e-09	-1.38506	0.105092
133268507	chr9:133268507:G:A	5.8612e-08	1.1681	-4.23322e-10
133268647	chr9:133268647:A:T	7.39056e-10	-1.77358	-1.43164
133268698	chr9:133268698:A:G	7.66535e-09	-0.843569	-0.022561
133268872	chr9:133268872:A:T	5.13931e-09	-1.42226	0.156335
133268885	chr9:133268885:G:A	5.23305e-09	-1.41739	0.169544
133268890	chr9:133268890:C:G	4.91714e-08	-1.90926e-10	0.992473
133268897	chr9:133268897:A:G	5.10084e-09	-1.44894	0.175503
133269015	chr9:133269015:C:T	5.30457e-09	-1.4354	0.201127
133269042	chr9:133269042:A:G	0.00234814	12.6427	-0.876432
133269122	chr9:133269122:A:G	7.51585e-09	-0.972316	0.0864899
133269166	chr9:133269166:G:C	4.31799e-09	-1.90926e-10	-1.44005
133269214	chr9:133269214:G:A	7.56291e-10	-1.77791	-1.40426
133269228	chr9:133269228:A:G	4.87192e-09	-1.90926e-10	-1.31935
133269461	chr9:133269461:T:C	5.02826e-09	-1.43457	0.146803
133269582	chr9:133269582:A:G	5.40715e-09	-1.44325	0.228131
133269643	chr9:133269643:C:T	4.32974e-09	-1.90926e-10	-1.43733
133269706	chr9:133269706:T:C	1.26776e-08	-0.636445	0.273438
133269992	chr9:133269992:A:C	3.72336e-09	-0.965015	-0.623199
133270061	chr9:133270061:G:A	4.30305e-09	-1.44363	0.000113363
133270074	chr9:133270074:T:A	5.47652e-09	-1.38693	0.184562
133270197	chr9:133270197:G:A	4.31792e-08	-1.90926e-10	0.86252
133270565	chr9:133270565:G:A	5.61241e-09	-1.45502	0.277163
133270615	chr9:133270615:A:G	4.96149e-09	-1.43757	0.136432
133270637	chr9:133270637:AT:A	5.0808e-09	-1.41696	0.13959
133270647	chr9:133270647:G:T	5.33956e-09	-1.37831	0.150618
133270797	chr9:133270797:T:A	4.86406e-09	-1.44043	0.119463
133270880	chr9:133270880:T:C	0.00406525	13.0578	-0.742653
133271001	chr9:133271001:T:C	4.87799e-09	-1.32264	0.00453542
133271182	chr9:133271182:T:C	2.50985e-08	1.71807	-1.3981
133271325	chr9:133271325:C:T	9.4958e-09	-0.954775	0.302785
133271505	chr9:133271505:G:T	4.32013e-09	-1.6652	0.225641
133271597	chr9:133271597:C:T	7.25926e-10	-1.78923	-1.43392
133271745	chr9:133271745:T:C	2.27416e-09	-1.38845	-0.692786
133271880	chr9:133271880:G:A	7.84977e-10	-1.77345	-1.37149
133272124	chr9:133272124:T:C	4.83223e-08	0.975054	-4.23322e-10
133272138	chr9:133272138:G:A	1.40366e-08	-0.918569	0.657395
133272215	chr9:133272215:G:GA	7.52466e-09	-1.90926e-10	-0.884655
133272408	chr9:133272408:G:T	1.50322e-08	-0.894289	0.701647
133272573	chr9:133272573:T:C	4.41168e-08	0.884	-4.23322e-10
133272585	chr9:133272585:G:A	4.92783e-08	0.244656	0.749988
133272809	chr9:133272809:T:C	7.58433e-09	-1.90926e-10	-0.876755
133272816	chr9:133272816:T:C	3.70647e-09	-0.842378	-0.750381
133272953	chr9:133272953:C:G	1.39284e-08	-0.928861	0.659951
133272983	chr9:133272983:G:A	4.15367e-08	-1.90926e-10	0.823739
133273171	chr9:133273171:G:A	4.40729e-08	-1.90926e-10	0.883005
133273282	chr9:133273282:A:G	6.45198e-09	-1.90926e-10	-1.03845
133273350	chr9:133273350:G:A	4.83033e-08	0.974661	-4.23322e-10
133273813	chr9:133273813:C:T	2.20702e-09	-1.51854	-0.592655
133273815	chr9:133273815:T:C	4.35164e-09	-1.90926e-10	-1.43229
133273837	chr9:133273837:C:T	4.45894e-09	-1.90926e-10	-1.40793
133273983	chr9:133273983:A:G	1.55817e-09	-1.04987	-1.40945
133274084	chr9:133274084:C:T	8.46723e-09	-1.6	0.833368
133274165	chr9:133274165:G:A	2.3696e-09	-1.8166	-0.223516
133274293	chr9:133274293:AC:A	2.02786e-09	-1.21091	-0.984951
133274306	chr9:133274306:G:A	2.29844e-09	-1.81985	-0.250762
133274386	chr9:133274386:C:G	4.43161e-09	-1.90926e-10	-1.41408
133274414	chr9:133274414:A:G	1.58647e-09	-1.05291	-1.38842
133274466	chr9:133274466:G:A	4.53479e-09	-1.90926e-10	-1.39106
133274567	chr9:133274567:T:C	1.01858e-08	-1.90926e-10	-0.581849
133274604	chr9:133274604:C:A	7.69789e-09	-1.90926e-10	-0.861894
133274901	chr9:133274901:C:G	4.32833e-09	-1.90926e-10	-1.43766
133274963	chr9:133274963:G:A	1.30489e-07	1.96845	-4.23322e-10
133274987	chr9:133274987:G:A	3.97553e-09	-1.38763	-0.13505
133275068	chr9:133275068:A:G	1.28351e-09	-1.826	-0.827239
133275106	chr9:133275106:C:G	4.50005e-08	0.903835	-4.23322e-10
133275140	chr9:133275140:C:T	1.02191e-09	-1.46452	-1.41664
133275238	chr9:133275238:G:T	1.87072e-08	-1.90926e-10	0.0260695
133275393	chr9:133275393:C:T	1.63641e-08	-0.107747	-4.23322e-10
133275491	chr9:133275491:G:C	1.91273e-08	-1.90926e-10	0.0482763
133275580	chr9:133275580:G:A	4.4328e-09	-1.90926e-10	-1.41381
133275691	chr9:133275691:C:T	5.71053e-09	-1.90926e-10	-1.16053
133275782	chr9:133275782:G:A	7.70866e-09	-0.797522	-0.0629736
133275833	chr9:133275833:G:C	1.71324e-08	-1.90926e-10	-0.0618711
133276253	chr9:133276253:C:G	1.154e-08	-1.90926e-10	-0.457021
133276354	chr9:133276354:C:T	8.61448e-10	-1.72191	-1.33007
133276618	chr9:133276618:G:C	1.18643e-09	-1.56367	-1.16822
133276902	chr9:133276902:C:T	1.41814e-09	-1.62019	-0.933301
133277095	chr9:133277095:C:T	2.20854e-08	0.579848	-0.38777
133277142	chr9:133277142:C:T	1.34044e-07	1.99533	-4.23322e-10
133277934	chr9:133277934:A:T	1.11536e-08	-1.90926e-10	-0.491077
133278007	chr9:133278007:G:A	6.36217e-09	-0.934224	-0.118246
133278037	chr9:133278037:C:T	7.57089e-09	-0.917176	0.0386467
133278100	chr9:133278100:A:T	9.3109e-10	-1.5367	-1.43754
133278201	chr9:133278201:G:C	4.33707e-09	-1.90926e-10	-1.43564
133278228	chr9:133278228:C:T	1.05122e-08	-1.90926e-10	-0.550303
133278353	chr9:133278353:C:T	1.78048e-08	-1.90926e-10	-0.0233689
133278431	chr9:133278431:T:C	8.77103e-10	-1.72479	-1.30918
133278537	chr9:133278537:C:T	2.01095e-09	-1.19091	-1.01332
133278724	chr9:133278724:C:T	8.74589e-10	-1.72688	-1.30996
133278744	chr9:133278744:C:T	4.30824e-09	-1.90926e-10	-1.44231
133279053	chr9:133279053:CA:C	3.94522e-08	2.11734	-1.34509
133279089	chr9:133279089:C:T	8.5269e-09	-1.90926e-10	-0.759613
133279293	chr9:133279293:A:G	3.79803e-09	-1.56836	-4.23322e-10
133279294	chr9:133279294:T:G	8.26658e-10	-1.72208	-1.37112
133279374	chr9:133279374:C:T	6.54921e-09	-1.90926e-10	-1.0235
133279427	chr9:133279427:T:C	1.81e-09	-0.961791	-1.34772
133279490	chr9:133279490:C:T	9.38602e-10	-1.55735	-1.40886
133279554	chr9:133279554:G:A	4.30188e-08	2.20091	-1.34211
133279770	chr9:133279770:G:A	7.60508e-09	-0.900503	0.0264808
133279786	chr9:133279786:G:A	5.33459e-08	0.74375	0.330208
133279871	chr9:133279871:T:C	1.08249e-08	-1.19222	0.671228
133280386	chr9:133280386:G:A	9.77664e-09	-1.90926e-10	-0.622844
133280398	chr9:133280398:A:G	9.79174e-09	-1.90926e-10	-0.621301
133280475	chr9:133280475:ATT:A	1.65976e-09	-1.5274	-0.868766
133280491	chr9:133280491:G:A	2.9552e-09	-1.81927	-4.23322e-10
133280494	chr9:133280494:T:C	1.55747e-09	-1.53784	-0.921935
133280951	chr9:133280951:G:A	4.49e-09	-1.90926e-10	-1.40099
133281464	chr9:133281464:A:C	3.09173e-09	-1.79378	0.0196652
133281560	chr9:133281560:G:A	9.10518e-10	-1.62563	-1.37095
133281565	chr9:133281565:C:A	4.25163e-08	0.847048	-4.23322e-10
133281578	chr9:133281578:A:G	4.33354e-09	-1.90926e-10	-1.43645
133281741	chr9:133281741:T:C	6.6163e-09	-1.90926e-10	-1.0133
133281947	chr9:133281947:C:T	7.61974e-07	4.41429	-0.681213
133282081	chr9:133282081:T:C	3.89618e-09	-0.763461	-0.779383
133282238	chr9:133282238:C:T	2.05156e-08	-1.90926e-10	0.118346
133282283	chr9:133282283:G:A	7.59181e-09	-1.90926e-10	-0.87577
133282351	chr9:133282351:C:T	8.14941e-07	4.63304	-0.832765
133282591	chr9:133282591:A:C	1.03876e-08	-1.90926e-10	-0.56223
133282654	chr9:133282654:C:T	4.89968e-09	-1.90926e-10	-1.31367
133282715	chr9:133282715:T:C	5.79477e-07	4.60038	-1.1411
133282754	chr9:133282754:A:T	7.74691e-10	-1.82697	-1.33116
133282759	chr9:133282759:C:T	8.68587e-09	-1.90926e-10	-0.741142
133282971	chr9:133282971:C:T	2.14976e-09	-0.698096	-1.43939
133283279	chr9:133283279:T:TCTAA	9.03854e-07	5.10879	-1.20496
133283289	chr9:133283289:G:A	8.98772e-07	5.10402	-1.20583
133283391	chr9:133283391:G:A	1.98514e-09	-0.872192	-1.34496
133283409	chr9:133283409:GA:G	4.4702e-09	-1.90926e-10	-1.40541
133283667	chr9:133283667:G:A	1.04205e-09	-1.41982	-1.44183
133283693	chr9:133283693:A:G	1.05107e-09	-1.41284	-1.44019
133283695	chr9:133283695:AAGGCC:A	1.05045e-09	-1.41311	-1.44051
133283728	chr9:133283728:G:A	4.49396e-09	-1.90926e-10	-1.40011
133283877	chr9:133283877:G:C	7.46193e-08	1.40956	-4.23322e-10
133283965	chr9:133283965:A:G	2.77541e-08	1.8094	-1.38885
133283967	chr9:133283967:C:G	1.02829e-09	-1.43647	-1.43847
133284006	chr9:133284006:G:A	1.03363e-09	-1.43072	-1.43905
133284217	chr9:133284217:A:G	1.02842e-09	-1.4353	-1.43951
133284270	chr9:133284270:A:G	1.03747e-09	-1.42478	-1.44127
133284646	chr9:133284646:T:C	1.08257e-09	-1.38256	-1.44095
133284908	chr9:133284908:C:T	1.02911e-09	-1.43606	-1.43808
133284965	chr9:133284965:G:C	1.01432e-09	-1.44782	-1.4408
133285059	chr9:133285059:G:A	1.02888e-09	-1.43579	-1.43857
133285103	chr9:133285103:T:C	4.7178e-09	-1.90926e-10	-1.3515
133285160	chr9:133285160:G:A	4.63512e-09	-1.90926e-10	-1.36918
133285409	chr9:133285409:T:C	1.0269e-09	-1.43586	-1.44044
133285502	chr9:133285502:G:A	1.01815e-09	-1.44378	-1.44107
133285702	chr9:133285702:C:T	1.0615e-09	-1.43785	-1.40531
133285900	chr9:133285900:A:G	1.01765e-09	-1.44503	-1.44031
133286265	chr9:133286265:G:A	1.00703e-09	-1.65956	-1.23627
133286279	chr9:133286279:G:A	6.96285e-10	-1.82251	-1.44233
133286448	chr9:133286448:G:T	4.72616e-08	-1.90926e-10	0.952859
133286512	chr9:133286512:C:T	4.1086e-08	-1.90926e-10	0.812829
133286559	chr9:133286559:G:T	1.05436e-09	-1.41094	-1.43896
133286897	chr9:133286897:C:A	5.3015e-09	-1.90926e-10	-1.23485
133287192	chr9:133287192:C:T	8.80262e-10	-1.75085	-1.27952
133287734	chr9:133287734:G:A	5.37148e-09	0.206659	-1.42839
133287757	chr9:133287757:A:G	4.95995e-09	0.125246	-1.42669
133287875	chr9:133287875:C:T	5.46712e-09	0.234631	-1.43872
133287998	chr9:133287998:A:G	5.75643e-09	0.284621	-1.43714
133288179	chr9:133288179:C:A	6.71576e-09	-1.90926e-10	-0.998382
133288429	chr9:133288429:C:T	1.02949e-09	-1.43403	-1.43974
133288594	chr9:133288594:A:G	6.53589e-09	-1.90926e-10	-1.02553
133289021	chr9:133289021:T:G	7.39283e-10	-1.76908	-1.43583
133289067	chr9:133289067:A:G	1.0291e-09	-1.43295	-1.4412
133289083	chr9:133289083:T:C	6.94314e-10	-1.82521	-1.44246
133289395	chr9:133289395:T:C	5.67058e-09	-1.90926e-10	-1.16755
133289579	chr9:133289579:A:G	4.50382e-09	-1.90926e-10	-1.39791
133289639	chr9:133289639:C:T	6.94045e-10	-1.82581	-1.44225
133289775	chr9:133289775:C:T	4.52604e-09	-1.90926e-10	-1.39299
133290122	chr9:133290122:G:A	2.36917e-08	1.65212	-1.38983
133291027	chr9:133291027:G:A	4.5718e-09	-1.90926e-10	-1.38293
133291219	chr9:133291219:T:A	4.53142e-09	-1.90926e-10	-1.39181
133291606	chr9:133291606:G:A	3.25512e-09	-1.72261	-4.23322e-10
133291776	chr9:133291776:AG:A	1.01063e-07	1.7129	-4.23322e-10
133291950	chr9:133291950:T:C	4.34781e-09	-1.90926e-10	-1.43317
133291993	chr9:133291993:T:C	4.63806e-09	-1.90926e-10	-1.36854
133292162	chr9:133292162:A:G	6.61283e-09	-1.90926e-10	-1.01383
133292205	chr9:133292205:C:T	2.44549e-08	-1.90926e-10	0.293993
133292296	chr9:133292296:C:T	7.49982e-09	-1.90926e-10	-0.88796
133292824	chr9:133292824:C:T	6.15987e-09	-0.158593	-0.92619
133292955	chr9:133292955:G:T	4.78895e-09	-1.90926e-10	-1.33653
133293118	chr9:133293118:G:A	4.5374e-09	-1.90926e-10	-1.39049
133293322	chr9:133293322:C:T	3.08476e-08	1.48549	-0.959271
133293515	chr9:133293515:G:A	8.09133e-10	-1.82181	-1.29282
133294190	chr9:133294190:T:C	8.31526e-09	-1.90926e-10	-0.784747
133294427	chr9:133294427:TCCTGAGAGCTG:T	5.65385e-09	-1.90926e-10	-1.1705
133294517	chr9:133294517:C:A	7.20542e-09	-1.90926e-10	-0.928007
133294880	chr9:133294880:G:A	7.77425e-10	-1.8186	-1.33601
133294912	chr9:133294912:G:A	1.86502e-09	-0.837717	-1.44185
133295160	chr9:133295160:G:A	5.78638e-09	0.291746	-1.43908
133295530	chr9:133295530:A:G	1.21511e-09	-1.41658	-1.29142
133295903	chr9:133295903:G:T	9.72835e-09	-1.90926e-10	-0.627795
133295977	chr9:133295977:A:C	3.78589e-09	-0.614552	-0.957008
133296102	chr9:133296102:C:T	4.34704e-09	-1.90926e-10	-1.43335
133296239	chr9:133296239:G:A	5.6285e-09	-1.90926e-10	-1.175
133296614	chr9:133296614:A:G	7.2455e-10	-1.78787	-1.43717
133296719	chr9:133296719:G:A	2.53958e-09	-0.761242	-1.2096
133296818	chr9:133296818:C:T	5.59224e-09	-1.90926e-10	-1.18146
133296909	chr9:133296909:A:G	2.05628e-09	-1.2077	-0.974237
133297280	chr9:133297280:A:G	5.48134e-09	-1.90926e-10	-1.20149
133297857	chr9:133297857:C:T	1.61109e-09	-1.1591	-1.26683
133297948	chr9:133297948:G:C	1.63995e-09	-1.14355	-1.26462
133297982	chr9:133297982:G:A	1.67943e-09	-1.12012	-1.26426
133297985	chr9:133297985:T:C	1.68704e-09	-1.11798	-1.26189
133297986	chr9:133297986:G:A	4.34771e-09	-1.90926e-10	-1.43319
133297990	chr9:133297990:G:A	1.02431e-07	2.88732	-1.16096
133298034	chr9:133298034:A:G	1.90406e-09	-1.00728	-1.25156
133298178	chr9:133298178:G:A	1.57169e-09	-1.17013	-1.28055
133298252	chr9:133298252:C:T	1.21445e-08	-1.90926e-10	-0.405963
133298280	chr9:133298280:A:T	1.00451e-07	2.84937	-1.14254
133298312	chr9:133298312:A:G	4.03443e-09	-1.50797	-4.23322e-10
133298911	chr9:133298911:A:G	4.3091e-09	-1.90926e-10	-1.44211
133298920	chr9:133298920:T:C	2.93711e-09	-1.82541	-4.23322e-10
133299006	chr9:133299006:C:T	5.48258e-09	-1.90926e-10	-1.20126
133299025	chr9:133299025:A:G	1.54765e-09	-1.15113	-1.31497
133299103	chr9:133299103:C:T	1.20961e-09	-1.38712	-1.32542
133299121	chr9:133299121:C:A	1.58068e-09	-1.15421	-1.29078
133299159	chr9:133299159:T:C	4.36111e-09	-1.90926e-10	-1.43011
133299228	chr9:133299228:A:G	1.07515e-07	-1.90926e-10	1.77479
133299239	chr9:133299239:T:A	2.48531e-07	-1.90926e-10	2.61273
133299321	chr9:133299321:A:G	2.41302e-07	-1.90926e-10	2.58321
133299395	chr9:133299395:C:T	4.31513e-09	-1.90926e-10	-1.44071
133299472	chr9:133299472:A:G	1.66891e-09	-1.06653	-1.32414
133299476	chr9:133299476:C:T	1.67012e-09	-1.07494	-1.315
133299595	chr9:133299595:G:A	2.43155e-07	-1.90926e-10	2.59086
133299910	chr9:133299910:G:A	7.63573e-09	-1.90926e-10	-0.870001
133300025	chr9:133300025:T:G	1.613e-09	-1.10875	-1.316
133300184	chr9:133300184:A:G	1.41529e-09	-1.27762	-1.27789
133300344	chr9:133300344:C:T	1.64069e-09	-1.09531	-1.31241
133300359	chr9:133300359:A:G	1.04714e-09	-1.59143	-1.26534
133300365	chr9:133300365:A:G	4.47083e-09	-1.90926e-10	-1.40526
133300457	chr9:133300457:A:T	1.08268e-07	-1.90926e-10	1.78177
133300518	chr9:133300518:C:T	4.47229e-07	-1.90926e-10	3.20023
133300570	chr9:133300570:A:C	1.02172e-08	-1.90926e-10	-0.578768
133300577	chr9:133300577:A:G	5.8265e-09	-1.90926e-10	-1.14042
133300608	chr9:133300608:T:G	4.62811e-08	-1.90926e-10	0.931893
133300630	chr9:133300630:AG:A	8.80177e-08	2.95145	-1.37675
133300635	chr9:133300635:G:A	1.5721e-08	0.226983	-0.374826
133300779	chr9:133300779:T:A	7.06828e-08	2.53795	-1.18258
133301119	chr9:133301119:AAAT:A	9.48595e-09	-0.653028	-4.23322e-10
133301281	chr9:133301281:G:A	4.34234e-09	-1.90926e-10	-1.43443
133301446	chr9:133301446:T:C	1.88903e-07	-1.90926e-10	2.3384
133301448	chr9:133301448:T:G	1.87279e-07	-1.90926e-10	2.32976
133301494	chr9:133301494:T:C	7.01723e-09	0.47089	-1.42536
133301515	chr9:133301515:C:T	2.01186e-08	0.957658	-0.858851
133301614	chr9:133301614:C:A	6.57604e-09	-1.90926e-10	-1.01941
133301843	chr9:133301843:G:A	1.92041e-07	-1.90926e-10	2.35487
133301884	chr9:133301884:C:T	4.65583e-09	-0.575784	-0.788935
133301898	chr9:133301898:T:C	4.33635e-09	-1.90926e-10	-1.43581
133301911	chr9:133301911:T:C	7.82299e-10	-1.74199	-1.40637
133302271	chr9:133302271:G:A	1.72053e-07	-1.90926e-10	2.24497
133302397	chr9:133302397:C:T	1.81084e-07	-1.90926e-10	2.29612
133302407	chr9:133302407:C:T	1.30853e-09	-1.56125	-1.07269
133302478	chr9:133302478:C:T	1.8307e-08	1.06782	-1.06338
133302510	chr9:133302510:G:A	1.683e-09	-1.39465	-0.987612
133302794	chr9:133302794:G:A	5.57293e-09	-1.90926e-10	-1.18492
133302827	chr9:133302827:G:T	5.86391e-07	3.47115	-4.23322e-10
133303140	chr9:133303140:G:A	1.25875e-09	-1.82568	-0.847038
133303338	chr9:133303338:G:A	3.41374e-09	-0.512589	-1.16244
133303380	chr9:133303380:T:C	1.22763e-09	-1.35023	-1.34753
133303459	chr9:133303459:T:C	4.29162e-09	-0.114996	-1.33118
133303468	chr9:133303468:C:T	6.27251e-09	0.375688	-1.44235
133303623	chr9:133303623:G:A	4.10636e-09	-0.15864	-1.33166
133303671	chr9:133303671:AC:A	2.39417e-09	-0.75252	-1.27729
133303824	chr9:133303824:C:G	9.82801e-10	-1.82441	-1.09578
133303865	chr9:133303865:C:T	6.71142e-09	0.437043	-1.43607
133303896	chr9:133303896:GGGCC:G	9.99032e-10	-1.82395	-1.07986
133303925	chr9:133303925:A:G	1.34201e-09	-1.22066	-1.38801
133304026	chr9:133304026:G:A	9.88386e-10	-1.82312	-1.0914
133304031	chr9:133304031:C:T	4.44756e-09	-1.4533	0.0428214
133304202	chr9:133304202:GT:G	1.23006e-09	-1.42887	-1.2669
133304213	chr9:133304213:T:C	9.84709e-10	-1.82332	-1.09493
133304241	chr9:133304241:C:T	4.3621e-09	-1.90926e-10	-1.42989
133304245	chr9:133304245:A:G	9.89757e-10	-1.82183	-1.0913
133304327	chr9:133304327:G:A	9.88231e-10	-1.82328	-1.0914
133304381	chr9:133304381:G:A	9.69746e-10	-1.82454	-1.10902
133304531	chr9:133304531:G:A	7.4778e-09	0.364361	-1.25526
133304933	chr9:133304933:C:T	4.79836e-09	-1.90926e-10	-1.33457
133305007	chr9:133305007:G:C	5.02396e-09	-1.90926e-10	-1.28862
133305099	chr9:133305099:G:A	4.37225e-09	-1.90926e-10	-1.42756
133305207	chr9:133305207:C:T	8.16264e-09	-1.90926e-10	-0.803272
133305346	chr9:133305346:C:T	6.29189e-09	-1.90926e-10	-1.06358
133305431	chr9:133305431:G:A	9.64322e-10	-1.82679	-1.11238
133305768	chr9:133305768:A:C	1.6027e-09	-1.38462	-1.04653
133305960	chr9:133305960:G:T	1.55792e-08	-1.13017	0.973275
133305964	chr9:133305964:G:A	1.14475e-09	-1.69261	-1.07504
133306143	chr9:133306143:G:A	2.95672e-09	-0.593381	-1.22538
133306190	chr9:133306190:A:T	1.37576e-09	-1.23081	-1.35302
133306241	chr9:133306241:C:T	1.59528e-08	-1.04586	0.912654
133306242	chr9:133306242:G:A	5.51946e-09	-1.90926e-10	-1.19456
133306383	chr9:133306383:G:A	2.36712e-08	-1.90926e-10	0.261417
133306452	chr9:133306452:T:C	1.45743e-09	-1.12933	-1.39683
133306595	chr9:133306595:G:T	5.30558e-09	-1.90926e-10	-1.23408
133306648	chr9:133306648:G:A	7.91424e-09	-1.90926e-10	-0.834176
133306670	chr9:133306670:G:C	5.79917e-09	-1.90926e-10	-1.14512
133306763	chr9:133306763:G:A	7.81285e-10	-1.75804	-1.39161
133306819	chr9:133306819:C:T	5.98035e-09	-1.90926e-10	-1.11436
133306900	chr9:133306900:C:A	3.58649e-08	-1.90926e-10	0.676921
133306985	chr9:133306985:T:C	2.88174e-08	-1.90926e-10	0.458141
133306995	chr9:133306995:T:G	1.21389e-09	-1.28232	-1.42669
133307080	chr9:133307080:T:C	6.45251e-09	-1.90926e-10	-1.03837
133307219	chr9:133307219:C:T	6.08402e-09	-1.09012	-0.00705785
133307358	chr9:133307358:CCTT:C	5.33126e-09	-1.90926e-10	-1.22925
133307571	chr9:133307571:A:G	5.03219e-09	-1.28698	-4.23322e-10
133307758	chr9:133307758:A:G	3.96404e-09	-1.52557	-4.23322e-10
133307762	chr9:133307762:CTTT:C	3.11548e-09	-1.76646	-4.23322e-10
133307829	chr9:133307829:A:G	6.45414e-09	-1.03812	-4.23322e-10
133307937	chr9:133307937:G:A	6.15198e-09	-1.08606	-4.23322e-10
133307941	chr9:133307941:A:G	6.39968e-09	-1.04659	-4.23322e-10
133307967	chr9:133307967:C:T	6.00783e-09	-1.10978	-4.23322e-10
133308043	chr9:133308043:A:G	6.24512e-09	-1.07104	-4.23322e-10
133308519	chr9:133308519:A:G	2.34969e-08	0.254028	-4.23322e-10
133308597	chr9:133308597:C:T	6.31066e-09	-1.0606	-4.23322e-10
133308775	chr9:133308775:T:C	6.8923e-09	-0.972435	-4.23322e-10
133308886	chr9:133308886:C:T	2.10511e-08	0.144114	-4.23322e-10
133308916	chr9:133308916:T:C	6.20194e-09	-1.90926e-10	-1.07798
133309130	chr9:133309130:G:C	6.2362e-09	-1.07247	-4.23322e-10
133309153	chr9:133309153:GC:G	6.5468e-09	-1.02386	-4.23322e-10
133309275	chr9:133309275:A:G	6.36779e-09	-1.05159	-4.23322e-10
133309386	chr9:133309386:A:G	5.19866e-09	-1.25444	-4.23322e-10
133309392	chr9:133309392:C:T	6.8133e-09	-0.983963	-4.23322e-10
133309565	chr9:133309565:C:A	6.6068e-09	-1.01474	-4.23322e-10
133309653	chr9:133309653:T:C	3.38079e-09	-1.68473	-4.23322e-10
133309713	chr9:133309713:G:A	6.5687e-09	-1.02052	-4.23322e-10
133309720	chr9:133309720:A:C	6.48234e-09	-1.03376	-4.23322e-10
133309741	chr9:133309741:A:G	6.61642e-09	-1.01328	-4.23322e-10
133310010	chr9:133310010:T:A	7.25043e-09	-0.921779	-4.23322e-10
133310432	chr9:133310432:A:G	5.65932e-09	-1.16954	-4.23322e-10
133310436	chr9:133310436:G:A	5.7293e-09	-1.15725	-4.23322e-10
133310903	chr9:133310903:T:A	5.03188e-09	-1.28705	-4.23322e-10
133311214	chr9:133311214:A:C	3.12605e-09	-1.76307	-4.23322e-10
133311657	chr9:133311657:T:A	5.22139e-09	-1.25008	-4.23322e-10
133311718	chr9:133311718:A:G	3.71202e-09	-1.59126	-4.23322e-10
133312528	chr9:133312528:A:C	5.32638e-09	-1.23017	-4.23322e-10
133312568	chr9:133312568:T:A	3.92456e-09	-1.53559	-4.23322e-10
133313170	chr9:133313170:C:T	4.47563e-09	-1.40419	-4.23322e-10
133316395	chr9:133316395:T:G	1.07285e-09	-1.39957	-1.43295
133316986	chr9:133316986:C:A	2.48044e-09	-1.637	-0.3574
133316997	chr9:133316997:G:C	5.19196e-09	-1.90926e-10	-1.25573
133317344	chr9:133317344:G:A	4.44143e-09	-0.00117917	-1.41068
133317378	chr9:133317378:A:G	2.70028e-09	-1.64418	-0.265304
133317470	chr9:133317470:C:G	5.20409e-09	-1.90926e-10	-1.25339
133317616	chr9:133317616:C:T	1.27884e-09	-1.66684	-0.99005
133317691	chr9:133317691:G:A	0.000117417	8.77065	-4.23322e-10
133317867	chr9:133317867:A:G	5.88068e-08	-0.362378	1.53379
133317925	chr9:133317925:G:A	4.6615e-09	-1.90926e-10	-1.3635
133317936	chr9:133317936:ACTG:A	1.1929e-09	-1.32587	-1.40059
133317953	chr9:133317953:A:C	1.00675e-09	-1.54846	-1.34765
133318055	chr9:133318055:A:G	2.20365e-09	-0.690117	-1.42261
133318061	chr9:133318061:A:G	2.13723e-09	-0.720709	-1.42262
133318083	chr9:133318083:A:G	6.11506e-09	-1.90926e-10	-1.09209
133318150	chr9:133318150:T:C	2.05716e-09	-1.03991	-1.14161
133318183	chr9:133318183:G:A	4.67378e-09	-1.90926e-10	-1.36087
133318302	chr9:133318302:G:A	7.94864e-09	-1.90926e-10	-0.829839
133318380	chr9:133318380:T:C	3.01744e-09	-1.35604	-0.442392
133318594	chr9:133318594:A:G	2.34531e-08	-1.90926e-10	0.252162
133318693	chr9:133318693:A:G	3.8928e-09	-0.356716	-1.18699
133318817	chr9:133318817:C:T	5.76547e-09	-1.90926e-10	-1.15095
133319125	chr9:133319125:G:A	8.08579e-10	-1.75225	-1.36306
133319414	chr9:133319414:A:C	1.13405e-09	-1.82772	-0.949328
133319631	chr9:133319631:C:T	8.53087e-09	-1.90926e-10	-0.759149
133319640	chr9:133319640:T:A	4.5758e-09	-1.90926e-10	-1.38206
133319751	chr9:133319751:C:T	7.26576e-10	-1.81375	-1.4085
133319783	chr9:133319783:G:A	5.68723e-09	-1.90926e-10	-1.16462
133320090	chr9:133320090:T:C	2.48579e-09	-0.550023	-1.44223
133320214	chr9:133320214:A:G	4.75331e-09	-1.90926e-10	-1.344
133320549	chr9:133320549:T:A	5.73667e-09	-1.90926e-10	-1.15596
133320624	chr9:133320624:G:A	4.4215e-09	-1.90926e-10	-1.41636
133320649	chr9:133320649:C:A	6.41784e-09	-1.90926e-10	-1.04376
133320816	chr9:133320816:G:T	1.75252e-08	-1.90926e-10	-0.0392019
133321223	chr9:133321223:C:T	8.96689e-09	-1.90926e-10	-0.709301
133321378	chr9:133321378:A:G	1.61497e-08	-1.90926e-10	-0.120938
133321741	chr9:133321741:C:A	6.18179e-09	-1.90926e-10	-1.08123
133322034	chr9:133322034:G:C	3.66168e-09	-1.82547	0.220552
133322036	chr9:133322036:GGA:G	5.38735e-09	-1.90926e-10	-1.21879
133322720	chr9:133322720:C:A	8.29712e-10	-1.67408	-1.41543
133322807	chr9:133322807:C:A	1.02473e-09	-1.79665	-1.08176
133323002	chr9:133323002:T:A	3.02707e-09	-1.82698	0.0317383
133323610	chr9:133323610:G:A	7.25232e-09	-1.90926e-10	-0.921518
133323730	chr9:133323730:A:G	4.56835e-09	-1.90926e-10	-1.38369
133323749	chr9:133323749:C:T	6.06503e-09	-1.90926e-10	-1.1003
133323762	chr9:133323762:G:GA	6.03113e-09	-0.921528	-0.184377
133324088	chr9:133324088:G:A	4.73285e-09	-1.90926e-10	-1.34831
133324112	chr9:133324112:G:A	5.2953e-08	1.28188	-0.215317
133324125	chr9:133324125:ACAGGTGGACAGGTG:A	4.30773e-09	-1.90926e-10	-1.44243
133324174	chr9:133324174:C:T	1.00876e-09	-1.71422	-1.1799
133324208	chr9:133324208:C:A	1.39139e-08	-1.90926e-10	-0.269952
133324277	chr9:133324277:C:T	2.6573e-08	-1.90926e-10	0.377057
133324675	chr9:133324675:T:TAG	1.44351e-07	1.15031	0.919094
133324803	chr9:133324803:G:A	2.29262e-08	1.17508	-0.945639
133324916	chr9:133324916:A:G	1.48818e-07	0.660602	1.43929
133325633	chr9:133325633:T:C	1.09065e-09	-1.80897	-1.0071
133325778	chr9:133325778:G:A	5.60205e-09	-1.17971	-4.23322e-10
133325932	chr9:133325932:T:C	8.75723e-10	-1.80598	-1.22956
133326054	chr9:133326054:G:A	4.89467e-09	-1.90926e-10	-1.31469
133326200	chr9:133326200:G:A	1.13771e-08	-1.90926e-10	-0.471241
133326679	chr9:133326679:C:T	2.07565e-08	-1.90926e-10	0.130019
133327169	chr9:133327169:A:T	1.3697e-09	-1.80492	-0.783326
133327392	chr9:133327392:G:T	4.41911e-09	-1.90926e-10	-1.4169
133327420	chr9:133327420:G:A	8.09922e-09	-1.90926e-10	-0.811072
133327443	chr9:133327443:C:T	8.97403e-09	-1.90926e-10	-0.708505
133327684	chr9:133327684:T:C	6.18095e-09	-1.90926e-10	-1.08137
133327758	chr9:133327758:T:C	2.23896e-08	0.105592	0.100165
133327894	chr9:133327894:T:C	4.35776e-09	-1.90926e-10	-1.43088
133328138	chr9:133328138:C:T	5.66438e-07	-1.90926e-10	3.43653
133328255	chr9:133328255:T:C	4.08473e-08	-1.90926e-10	0.807
133328311	chr9:133328311:G:A	9.69734e-10	-1.7997	-1.13388
133328502	chr9:133328502:C:T	5.42262e-09	-1.90926e-10	-1.21226
133328538	chr9:133328538:A:G	6.78565e-09	0.0322022	-1.02023
133328681	chr9:133328681:C:T	7.74796e-09	-1.90926e-10	-0.85541
133328898	chr9:133328898:C:A	7.02083e-08	-1.46716	2.81579
133328939	chr9:133328939:C:T	4.66958e-08	1.76017	-0.819359
133328964	chr9:133328964:G:A	4.31199e-09	-1.90926e-10	-1.44144
133329004	chr9:133329004:T:C	7.34443e-08	-0.199957	1.59364
133329029	chr9:133329029:C:T	1.09231e-08	-1.90926e-10	-0.511962
133329231	chr9:133329231:G:C	4.42304e-09	-1.90926e-10	-1.41601
133329338	chr9:133329338:G:A	7.66788e-09	0.117637	-0.983437
133329585	chr9:133329585:A:G	1.08028e-09	-1.82702	-0.9986
133329669	chr9:133329669:G:A	1.32727e-08	-1.90926e-10	-0.317129
133329794	chr9:133329794:T:C	2.25034e-08	-1.90926e-10	0.210826
133329920	chr9:133329920:G:C	5.3436e-09	-1.90926e-10	-1.22694
133329979	chr9:133329979:G:A	5.61654e-09	-1.90926e-10	-1.17712
133330080	chr9:133330080:C:CT	7.75192e-09	-1.90926e-10	-0.854899
133330450	chr9:133330450:A:G	5.72758e-09	-1.43769	0.280142
133330591	chr9:133330591:A:G	1.04317e-09	-1.82267	-1.03791
133330649	chr9:133330649:A:G	1.09595e-09	-1.82645	-0.984771
133331302	chr9:133331302:AG:A	9.99421e-10	-1.82774	-1.07568
133332070	chr9:133332070:G:A	4.3549e-09	-1.90926e-10	-1.43154
133332256	chr9:133332256:C:T	7.07897e-09	-1.90926e-10	-0.945711
133332630	chr9:133332630:G:A	1.27157e-07	-0.0507268	1.99331
133332667	chr9:133332667:G:A	1.17153e-07	-0.0895724	1.95021
133332837	chr9:133332837:A:G	5.24598e-09	-1.90926e-10	-1.24538
133333314	chr9:133333314:G:A	1.30097e-08	-1.90926e-10	-0.337145
133333974	chr9:133333974:A:G	1.25268e-07	-1.53386	3.46148
133334116	chr9:133334116:G:A	4.35537e-09	-1.90926e-10	-1.43143
133334355	chr9:133334355:G:A	3.82199e-09	-1.56207	-4.23322e-10
133334431	chr9:133334431:C:T	4.35521e-09	-1.90926e-10	-1.43147
133334634	chr9:133334634:A:C	5.57255e-09	-1.90926e-10	-1.18499
133334712	chr9:133334712:TC:T	7.70411e-09	-1.90926e-10	-0.861086
133336391	chr9:133336391:T:A	5.30158e-09	-1.90926e-10	-1.23483
133336789	chr9:133336789:T:C	4.98137e-09	-1.90926e-10	-1.29713
133336894	chr9:133336894:C:T	5.23753e-09	-1.90926e-10	-1.24699
133336941	chr9:133336941:G:A	1.11703e-08	-1.90926e-10	-0.48958
133337361	chr9:133337361:A:T	6.59765e-09	0.0318291	-1.04795
133337474	chr9:133337474:G:A	5.17354e-09	-0.188942	-1.07034
133337876	chr9:133337876:G:T	4.37258e-09	-1.90926e-10	-1.42749
133338163	chr9:133338163:A:G	1.38838e-09	-1.81619	-0.75851
133338391	chr9:133338391:C:T	5.30066e-09	-1.90926e-10	-1.23501
133338575	chr9:133338575:G:A	1.27444e-09	-1.82188	-0.838451
133338901	chr9:133338901:C:T	7.99787e-09	0.260475	-1.08414
133338938	chr9:133338938:C:T	1.25257e-07	-1.09689	3.02442
133339220	chr9:133339220:CAAGT:C	3.53321e-09	-1.64063	-4.23322e-10
133339693	chr9:133339693:A:G	2.5065e-08	-1.90926e-10	0.318634
133339802	chr9:133339802:G:A	6.02758e-09	-1.90926e-10	-1.10649
133340381	chr9:133340381:T:C	3.9715e-09	-1.38166	-0.142032
133340871	chr9:133340871:G:A	5.91995e-09	-1.12451	-4.23322e-10
133340993	chr9:133340993:C:T	1.23913e-09	-1.81451	-0.873918
133341194	chr9:133341194:C:T	7.47928e-10	-1.81845	-1.37484
133341555	chr9:133341555:C:T	4.90968e-09	-1.90926e-10	-1.31163
133341592	chr9:133341592:C:T	7.83333e-09	-0.844452	-4.23322e-10
133341861	chr9:133341861:G:T	3.78884e-09	-0.129855	-1.44093
133343008	chr9:133343008:C:T	7.26245e-10	-1.79074	-1.43197
133343191	chr9:133343191:T:G	8.24989e-10	-1.82773	-1.26749
133343511	chr9:133343511:C:T	7.19989e-09	-1.90926e-10	-0.928774
133344371	chr9:133344371:G:T	5.2757e-09	-1.90926e-10	-1.23973
133344393	chr9:133344393:A:G	1.31416e-08	-0.370389	0.0433351
133344567	chr9:133344567:C:T	7.83676e-10	-1.73921	-1.40738
133345008	chr9:133345008:C:T	4.14491e-08	-1.90926e-10	0.821625
133345063	chr9:133345063:G:A	5.23121e-09	-1.90926e-10	-1.2482
133345301	chr9:133345301:CA:C	4.31437e-09	-1.90926e-10	-1.44089
133345727	chr9:133345727:C:T	1.89847e-08	-1.90926e-10	0.0407918
133346201	chr9:133346201:C:A	8.68499e-08	-0.956665	2.51801
133347074	chr9:133347074:CCGAAGA:C	2.76233e-08	-1.90926e-10	0.41582
133347380	chr9:133347380:ATGGCAGGCGCCT:A	7.73268e-10	-1.82339	-1.33658
133347421	chr9:133347421:C:A	2.07776e-09	-1.52377	-0.647781
133348287	chr9:133348287:G:A	5.38319e-09	-1.90926e-10	-1.21956
133348543	chr9:133348543:C:T	4.57855e-09	-1.90926e-10	-1.38146
133348619	chr9:133348619:T:C	7.35927e-10	-1.76806	-1.4414
133348656	chr9:133348656:T:C	4.62137e-09	-1.37215	-4.23322e-10
133348751	chr9:133348751:T:C	4.31903e-09	-1.90926e-10	-1.43981
133348762	chr9:133348762:C:T	4.83533e-09	-1.90926e-10	-1.32689
133348787	chr9:133348787:T:C	9.98423e-10	-1.49625	-1.40817
133348895	chr9:133348895:T:C	4.34593e-09	-1.90926e-10	-1.4336
133349337	chr9:133349337:A:G	5.46182e-09	-1.90926e-10	-1.20506
133350116	chr9:133350116:T:C	5.39791e-09	-1.90926e-10	-1.21683
133350521	chr9:133350521:T:A	3.71907e-09	-1.58937	-4.23322e-10
133350572	chr9:133350572:G:C	1.25996e-08	-1.90926e-10	-0.369176
133350820	chr9:133350820:T:G	5.86846e-09	-1.90926e-10	-1.13325
133351103	chr9:133351103:A:G	8.06148e-10	-1.69639	-1.42194
133351226	chr9:133351226:G:A	9.61111e-10	-1.70621	-1.2363
133351795	chr9:133351795:A:G	7.80407e-10	-1.72545	-1.42532
133351995	chr9:133351995:A:G	4.47862e-09	-1.90926e-10	-1.40352
133352034	chr9:133352034:G:A	1.04479e-09	-1.43288	-1.42615
133352207	chr9:133352207:T:A	2.93727e-09	-1.82536	-4.23322e-10
133352440	chr9:133352440:A:G	4.61469e-09	-1.90926e-10	-1.37359
133352739	chr9:133352739:G:A	4.3993e-09	-1.90926e-10	-1.42139
133352906	chr9:133352906:C:T	4.53103e-09	-1.90926e-10	-1.39189
133352979	chr9:133352979:C:G	4.89842e-09	-1.90926e-10	-1.31393
133353031	chr9:133353031:A:G	4.46903e-09	-1.90926e-10	-1.40567
133353482	chr9:133353482:C:T	4.83928e-09	-1.90926e-10	-1.32607
133353536	chr9:133353536:T:C	8.29514e-10	-1.68151	-1.40825
133353607	chr9:133353607:T:G	5.34605e-08	-1.90926e-10	1.0761
133354279	chr9:133354279:T:G	1.15264e-08	-1.90926e-10	-0.458203
133354358	chr9:133354358:T:C	5.8376e-08	-1.14592	2.30998
133354430	chr9:133354430:C:T	5.72792e-09	-1.90926e-10	-1.15749
133355251	chr9:133355251:G:A	5.59862e-08	-1.90926e-10	1.12226
133355363	chr9:133355363:G:A	4.30921e-09	-1.90926e-10	-1.44208
133355635	chr9:133355635:G:A	4.57281e-08	-1.20442	2.12429
133355934	chr9:133355934:A:G	1.06162e-09	-1.4609	-1.38214
133356002	chr9:133356002:G:A	3.64346e-08	-1.90926e-10	0.69268
133356019	chr9:133356019:T:C	2.48392e-07	-1.90926e-10	2.61217
133356146	chr9:133356146:G:A	3.64346e-08	-1.90926e-10	0.69268
133356661	chr9:133356661:C:T	5.15986e-09	-1.26193	-4.23322e-10
133356665	chr9:133356665:C:T	5.03152e-09	-1.28712	-4.23322e-10
133356897	chr9:133356897:C:T	5.33547e-09	-1.90926e-10	-1.22846
133357298	chr9:133357298:G:A	5.24493e-09	-1.24558	-4.23322e-10
133357933	chr9:133357933:C:T	3.05278e-08	-1.90926e-10	0.515799
133358017	chr9:133358017:C:T	8.05475e-10	-1.69421	-1.42495
133358021	chr9:133358021:GGAGT:G	4.30757e-09	-1.90926e-10	-1.44247
133358102	chr9:133358102:G:A	5.55077e-09	-1.90926e-10	-1.1889
133358322	chr9:133358322:G:T	1.137e-09	-1.34599	-1.42845
133358333	chr9:133358333:G:C	4.6055e-09	-1.37559	-4.23322e-10
133358539	chr9:133358539:G:A	8.10096e-10	-1.69748	-1.41597
133358600	chr9:133358600:C:T	7.98173e-10	-1.7031	-1.42517
133358724	chr9:133358724:C:T	6.47282e-09	-1.90926e-10	-1.03523
133358735	chr9:133358735:G:A	5.28716e-09	-1.90926e-10	-1.23756
133358740	chr9:133358740:G:A	6.75957e-09	-1.90926e-10	-0.99188
133358763	chr9:133358763:G:C	7.8639e-10	-1.71472	-1.42842
133359654	chr9:133359654:G:C	8.0769e-10	-1.69017	-1.42625
133360141	chr9:133360141:A:G	9.64824e-10	-1.6896	-1.24905
133360217	chr9:133360217:C:T	4.76506e-09	-1.90926e-10	-1.34153
133360409	chr9:133360409:G:A	1.54538e-07	-1.90926e-10	2.1376
133360576	chr9:133360576:G:A	4.76513e-09	-1.90926e-10	-1.34151
133360818	chr9:133360818:C:G	5.60584e-08	-0.785723	1.90928
133361098	chr9:133361098:C:T	2.15632e-08	-1.90926e-10	0.16815
133361195	chr9:133361195:G:T	4.44244e-09	-1.90926e-10	-1.41164
133361351	chr9:133361351:T:C	7.54447e-10	-1.82421	-1.3604
133361429	chr9:133361429:A:G	3.71128e-09	-1.59146	-4.23322e-10
133361461	chr9:133361461:G:A	5.07321e-09	-1.90926e-10	-1.27887
133361588	chr9:133361588:T:C	4.63847e-09	-1.90926e-10	-1.36846
133361789	chr9:133361789:C:T	6.79869e-09	-1.90926e-10	-0.98611
133361962	chr9:133361962:A:AAG	4.79835e-09	-1.90926e-10	-1.33457
133362186	chr9:133362186:GCAGCCCTGGAGACAGGCTGAGC:G	5.37568e-09	-1.90926e-10	-1.22096
133362328	chr9:133362328:A:G	4.39837e-09	-1.90926e-10	-1.42161
133362377	chr9:133362377:G:A	4.39041e-09	-1.90926e-10	-1.42342
133362432	chr9:133362432:G:A	2.01842e-07	-1.90926e-10	2.40465
133362568	chr9:133362568:T:C	5.27884e-08	-1.90926e-10	1.06345
133362796	chr9:133362796:T:C	5.39596e-09	-1.90926e-10	-1.21719
133362840	chr9:133362840:T:TAAA	8.17864e-10	-1.6791	-1.4248
133362910	chr9:133362910:A:G	5.6548e-09	-1.90926e-10	-1.17033
133362931	chr9:133362931:T:C	4.39545e-09	-1.90926e-10	-1.42227
133362957	chr9:133362957:C:G	5.6618e-08	-0.907737	2.04122
133362986	chr9:133362986:AAAC:A	5.74846e-09	-1.15391	-4.23322e-10
133363074	chr9:133363074:T:C	8.18365e-10	-1.67879	-1.42449
133363231	chr9:133363231:C:T	2.28497e-08	-1.90926e-10	0.2261
133364166	chr9:133364166:C:T	5.54826e-08	-1.90926e-10	1.11323
133365200	chr9:133365200:C:T	5.95828e-09	-1.90926e-10	-1.11806
133365348	chr9:133365348:C:T	8.79337e-09	-1.90926e-10	-0.728842
133365561	chr9:133365561:G:C	1.02657e-09	-1.44866	-1.42796
133365870	chr9:133365870:T:A	8.18302e-10	-1.6794	-1.42397
133365882	chr9:133365882:T:C	6.5865e-08	-0.724019	2.00879
133366892	chr9:133366892:G:A	8.10382e-10	-1.68091	-1.43218
133366976	chr9:133366976:C:G	9.72065e-10	-1.64954	-1.28163
133367176	chr9:133367176:C:T	5.01238e-09	-1.90926e-10	-1.29093
133367669	chr9:133367669:C:T	5.11187e-09	-1.90926e-10	-1.27128
133367688	chr9:133367688:G:A	8.40531e-10	-1.67643	-1.40013
133367696	chr9:133367696:C:A	8.24713e-10	-1.66424	-1.43132
133367946	chr9:133367946:G:A	4.89915e-08	-1.90926e-10	0.988806
133368224	chr9:133368224:G:C	6.34929e-08	-0.735645	1.98373
133368318	chr9:133368318:C:T	4.76105e-09	-1.90926e-10	-1.34237
133368492	chr9:133368492:G:A	4.77997e-09	-1.90926e-10	-1.33841
133368597	chr9:133368597:T:C	9.86928e-10	-1.80886	-1.10714
133368628	chr9:133368628:T:C	3.98481e-09	-0.721959	-0.798391
133368676	chr9:133368676:A:G	5.35432e-09	-1.90926e-10	-1.22494
133368689	chr9:133368689:C:T	6.8324e-09	-1.90926e-10	-0.981163
133368925	chr9:133368925:G:A	4.46379e-09	-1.90926e-10	-1.40684
133368982	chr9:133368982:A:G	8.24564e-10	-1.65331	-1.44243
133369011	chr9:133369011:A:T	8.1185e-10	-1.7476	-1.36368
133369059	chr9:133369059:T:C	1.10921e-08	-0.49661	-4.23322e-10
133369679	chr9:133369679:T:C	7.94004e-10	-1.82052	-1.31299
133369746	chr9:133369746:G:A	8.07374e-10	-1.69231	-1.42449
133370348	chr9:133370348:A:AG	4.79423e-09	-1.90926e-10	-1.33543
133371182	chr9:133371182:G:A	5.19139e-09	-1.90926e-10	-1.25584
133371633	chr9:133371633:A:G	4.15107e-08	-1.04447	1.86758
133372047	chr9:133372047:T:C	4.34773e-09	-1.90926e-10	-1.43319
133372156	chr9:133372156:G:A	4.35523e-09	-1.90926e-10	-1.43146
133372523	chr9:133372523:G:C	1.11206e-09	-1.58833	-1.20829
133373129	chr9:133373129:G:A	4.79806e-09	-1.90926e-10	-1.33463
133373157	chr9:133373157:C:T	4.50507e-09	-1.90926e-10	-1.39764
133373428	chr9:133373428:T:C	9.29611e-10	-1.53569	-1.44014
133373516	chr9:133373516:T:C	4.0748e-08	-1.90926e-10	0.804568
133374096	chr9:133374096:A:G	9.42093e-09	-1.90926e-10	-0.659906
133374290	chr9:133374290:C:T	4.7294e-09	-1.90926e-10	-1.34904
133374318	chr9:133374318:T:C	3.99406e-09	-0.896808	-0.621225
133374768	chr9:133374768:T:C	6.14363e-08	-1.06458	2.27974
133374947	chr9:133374947:G:C	5.92027e-09	-1.12446	-4.23322e-10
133374978	chr9:133374978:C:T	6.22135e-09	-1.90926e-10	-1.07485
133375073	chr9:133375073:C:G	7.93428e-10	-1.70629	-1.42795
133375352	chr9:133375352:C:T	4.34606e-09	-1.90926e-10	-1.43357
133375724	chr9:133375724:G:A	2.50757e-08	-1.90926e-10	0.319061
133375798	chr9:133375798:C:T	4.44346e-08	-0.766841	1.65802
133375895	chr9:133375895:G:A	4.52904e-09	-1.90926e-10	-1.39233
133376281	chr9:133376281:C:A	4.77949e-09	-1.90926e-10	-1.33851
133376399	chr9:133376399:A:G	7.13244e-10	-1.79933	-1.44144
133376453	chr9:133376453:C:T	5.56682e-09	-1.18602	-4.23322e-10
133376723	chr9:133376723:C:T	1.8677e-07	-1.90926e-10	2.32704
133377455	chr9:133377455:C:T	4.31029e-09	-1.90926e-10	-1.44183
133378085	chr9:133378085:C:T	1.70494e-08	-1.90926e-10	-0.066723
133378413	chr9:133378413:GCCATCTCT:G	6.78905e-09	-1.90926e-10	-0.987528
133379032	chr9:133379032:A:G	7.74612e-10	-1.72559	-1.43264
133379795	chr9:133379795:C:T	3.17606e-09	-1.31081	-0.436389
133380419	chr9:133380419:C:T	7.30872e-10	-1.77509	-1.44126
133380624	chr9:133380624:G:A	4.3356e-09	-1.90926e-10	-1.43598
133381608	chr9:133381608:G:A	3.55314e-08	0.667577	-4.23322e-10
133382764	chr9:133382764:GTGA:G	5.8744e-09	-1.90926e-10	-1.13224
133383775	chr9:133383775:C:T	4.73288e-09	-1.90926e-10	-1.34831
133384072	chr9:133384072:G:A	2.5911e-09	-0.833602	-1.11716
133384145	chr9:133384145:A:G	1.91266e-08	-0.832907	0.881147
133384379	chr9:133384379:T:C	4.64776e-09	-1.90926e-10	-1.36645
133384839	chr9:133384839:C:T	4.76956e-09	-1.90926e-10	-1.34059
133385097	chr9:133385097:T:G	4.31144e-09	-1.90926e-10	-1.44157
133385241	chr9:133385241:C:T	1.5472e-09	-1.38987	-1.07652
133385242	chr9:133385242:G:A	1.54406e-08	-1.90926e-10	-0.165839
133385574	chr9:133385574:G:A	1.07766e-09	-1.78421	-1.04383
133385877	chr9:133385877:G:A	4.60874e-09	-1.90926e-10	-1.37489
133385923	chr9:133385923:T:G	3.44869e-08	-1.90926e-10	0.637739
133386706	chr9:133386706:G:C	4.30883e-09	-1.90926e-10	-1.44217
133386870	chr9:133386870:C:T	5.26181e-09	-1.24236	-4.23322e-10
133386965	chr9:133386965:G:GC	4.72676e-09	-1.90926e-10	-1.3496
133387172	chr9:133387172:A:G	8.14935e-10	-1.6672	-1.44028
133387508	chr9:133387508:T:C	4.65899e-09	-1.90926e-10	-1.36404
133387773	chr9:133387773:T:C	7.89182e-09	-0.837012	-4.23322e-10
133388143	chr9:133388143:G:A	5.57147e-09	-1.18518	-4.23322e-10
133388278	chr9:133388278:T:C	6.58039e-09	-1.90926e-10	-1.01874
133388668	chr9:133388668:A:G	7.41472e-09	-1.90926e-10	-0.899372
133389365	chr9:133389365:C:T	8.48461e-09	-1.60907	0.84448
133389508	chr9:133389508:C:A	4.627e-09	-1.90926e-10	-1.37093
133389747	chr9:133389747:TC:T	5.02763e-09	-1.90926e-10	-1.28789
133390145	chr9:133390145:T:C	2.96205e-09	-1.81696	-4.23322e-10
133390156	chr9:133390156:C:T	1.52961e-08	-1.90926e-10	-0.175244
133390365	chr9:133390365:A:G	4.73788e-09	-1.90926e-10	-1.34725
133390402	chr9:133390402:C:T	4.67792e-09	-1.90926e-10	-1.35999
133390448	chr9:133390448:G:A	8.16965e-10	-1.72326	-1.38173
133390601	chr9:133390601:T:G	1.579e-08	-1.90926e-10	-0.143463
133390850	chr9:133390850:G:A	8.16361e-10	-1.72808	-1.37766
133390854	chr9:133390854:C:T	8.13812e-10	-1.73074	-1.37812
133390907	chr9:133390907:G:A	5.48183e-09	-1.90926e-10	-1.2014
133391050	chr9:133391050:G:T	8.35909e-10	-1.69639	-1.38568
133391231	chr9:133391231:G:A	5.1325e-08	-1.90926e-10	1.03534
133391258	chr9:133391258:G:A	1.2382e-08	-1.90926e-10	-0.386593
133391397	chr9:133391397:G:A	1.84343e-09	-1.02253	-1.26868
133391530	chr9:133391530:T:C	1.10072e-09	-1.68574	-1.12113
133391555	chr9:133391555:A:G	1.27395e-09	-1.7402	-0.920519
133391588	chr9:133391588:CAT:C	4.56292e-09	-1.90926e-10	-1.38488
133391782	chr9:133391782:C:T	4.30967e-09	-1.90926e-10	-1.44198
133391816	chr9:133391816:C:T	8.10995e-10	-1.7479	-1.36443
133391892	chr9:133391892:C:T	4.74638e-09	-1.90926e-10	-1.34546
133392148	chr9:133392148:C:T	1.49164e-09	-1.76693	-0.736032
133392177	chr9:133392177:C:T	4.37358e-08	-1.90926e-10	0.875326
133392197	chr9:133392197:C:T	5.09897e-09	-1.90926e-10	-1.2738
133393697	chr9:133393697:T:C	8.10938e-10	-1.7407	-1.3717
133393731	chr9:133393731:G:A	7.81481e-09	-1.90926e-10	-0.846819
133393990	chr9:133393990:C:T	8.39032e-10	-1.70651	-1.37183
133394104	chr9:133394104:T:C	8.09383e-10	-1.74265	-1.37167
133394541	chr9:133394541:T:C	8.54235e-10	-1.73645	-1.32394
133394654	chr9:133394654:C:A	7.83737e-09	-1.90926e-10	-0.843936
133394682	chr9:133394682:C:T	7.40027e-10	-1.82766	-1.37625
133394887	chr9:133394887:A:C	5.54399e-09	-1.90926e-10	-1.19013
133395594	chr9:133395594:G:A	8.0656e-10	-1.73259	-1.38523
133395751	chr9:133395751:G:A	1.11134e-08	-1.90926e-10	-0.494685
133396161	chr9:133396161:G:A	8.00461e-10	-1.73895	-1.38646
133396201	chr9:133396201:G:A	1.02773e-08	-0.572904	-4.23322e-10
133396343	chr9:133396343:G:A	4.31921e-09	-1.90926e-10	-1.43977
133397049	chr9:133397049:A:T	7.86915e-09	-1.90926e-10	-0.83989
133397236	chr9:133397236:G:T	2.22809e-07	-1.90926e-10	2.50348
133397789	chr9:133397789:T:C	7.96906e-10	-1.77482	-1.35504
133397850	chr9:133397850:T:G	8.25666e-09	-1.90926e-10	-0.791819
133398528	chr9:133398528:T:C	8.3113e-10	-1.70481	-1.383
133398563	chr9:133398563:G:T	7.33619e-10	-1.8262	-1.38641
133398609	chr9:133398609:T:C	7.97198e-10	-1.73665	-1.39284
133398899	chr9:133398899:C:A	8.07822e-10	-1.73548	-1.38077
133399077	chr9:133399077:C:T	7.40966e-09	-1.90926e-10	-0.900055
133399364	chr9:133399364:T:C	1.31213e-08	-0.979018	0.650413
133399602	chr9:133399602:G:A	8.01735e-10	-1.74172	-1.38209
133399736	chr9:133399736:A:G	7.97032e-10	-1.74449	-1.38521
133399920	chr9:133399920:C:T	6.94647e-10	-1.82613	-1.44106
133400778	chr9:133400778:C:T	1.82751e-08	-0.778176	0.780873
133401060	chr9:133401060:T:C	8.06901e-10	-1.7422	-1.37519
133401093	chr9:133401093:G:T	1.12445e-08	-1.90926e-10	-0.48296
133401266	chr9:133401266:A:G	8.12741e-10	-1.74045	-1.36973
133401507	chr9:133401507:T:C	7.99132e-10	-1.74046	-1.38661
133401663	chr9:133401663:CTGTGAGCCT:C	8.01409e-10	-1.74288	-1.38134
133401697	chr9:133401697:C:T	1.84138e-08	-1.90926e-10	0.0102619
133401853	chr9:133401853:C:A	6.46473e-09	-1.90926e-10	-1.03648
133402044	chr9:133402044:G:A	8.00752e-10	-1.74766	-1.37738
133402194	chr9:133402194:A:G	7.76026e-10	-1.76956	-1.38685
133402241	chr9:133402241:C:T	5.90427e-09	-1.90926e-10	-1.12716
133402682	chr9:133402682:C:T	4.26185e-08	-0.372827	1.22227
133403025	chr9:133403025:C:T	1.117e-08	-1.90926e-10	-0.489605
133403605	chr9:133403605:G:A	4.31419e-09	-1.90926e-10	-1.44093
133403773	chr9:133403773:G:A	8.76124e-10	-1.78968	-1.24541
133403810	chr9:133403810:T:C	5.37442e-09	-1.90926e-10	-1.22119
133403838	chr9:133403838:G:A	7.59193e-10	-1.76548	-1.41286
133403863	chr9:133403863:G:A	7.48057e-09	-1.90926e-10	-0.890531
133404019	chr9:133404019:G:A	7.38699e-10	-1.76325	-1.44245
133404946	chr9:133404946:A:G	8.34005e-10	-1.68645	-1.39791
133405146	chr9:133405146:C:T	8.1001e-09	-1.90926e-10	-0.810964
133405148	chr9:133405148:T:C	1.35107e-08	-1.90926e-10	-0.299355
133405161	chr9:133405161:G:A	1.67803e-08	-1.90926e-10	-0.0826329
133405169	chr9:133405169:T:C	8.21352e-10	-1.6708	-1.42885
133405195	chr9:133405195:T:C	8.16232e-10	-1.6742	-1.4317
133405217	chr9:133405217:A:G	8.28852e-10	-1.66035	-1.4302
133405218	chr9:133405218:C:T	8.30498e-10	-1.65966	-1.42891
133405414	chr9:133405414:T:G	1.52708e-09	-1.50477	-0.974714
133405717	chr9:133405717:A:C	8.32623e-10	-1.65342	-1.43259
133405872	chr9:133405872:T:C	1.93095e-09	-1.37764	-0.867192
133405956	chr9:133405956:C:T	4.68174e-09	-1.90926e-10	-1.35917
133405977	chr9:133405977:A:C	8.2149e-10	-1.66985	-1.42963
133406101	chr9:133406101:C:T	4.89182e-09	-1.90926e-10	-1.31528
133406296	chr9:133406296:C:T	2.6081e-08	-1.90926e-10	0.358366
133406422	chr9:133406422:T:C	8.18276e-10	-1.67543	-1.42796
133406428	chr9:133406428:G:A	4.93602e-09	-1.90926e-10	-1.30628
133406447	chr9:133406447:T:C	4.92121e-09	-1.90926e-10	-1.30929
133406610	chr9:133406610:G:A	3.91634e-09	-0.552873	-0.984809
133406620	chr9:133406620:A:G	8.25161e-10	-1.66623	-1.42879
133406668	chr9:133406668:G:T	8.14866e-10	-1.67751	-1.43006
133406714	chr9:133406714:G:A	8.33528e-10	-1.65672	-1.42821
133406717	chr9:133406717:C:A	8.54772e-10	-1.63611	-1.42365
133407493	chr9:133407493:C:T	5.9465e-09	-1.90926e-10	-1.12004
133407494	chr9:133407494:A:G	3.75451e-08	-1.3	2.0227
133407655	chr9:133407655:G:A	4.91093e-09	-1.90926e-10	-1.31138
133407982	chr9:133407982:C:T	8.2304e-10	-1.65915	-1.43844
133408025	chr9:133408025:T:C	3.55737e-09	-1.63382	-4.23322e-10
133408188	chr9:133408188:T:C	8.43108e-10	-1.64342	-1.43008
133408257	chr9:133408257:T:C	8.58692e-10	-1.62349	-1.43169
133408339	chr9:133408339:G:A	8.30518e-10	-1.66104	-1.42751
133408403	chr9:133408403:G:C	8.60187e-10	-1.63511	-1.41833
133408474	chr9:133408474:A:G	4.27588e-09	-1.44985	-4.23322e-10
133408483	chr9:133408483:G:A	9.74104e-09	-1.90926e-10	-0.626492
133408778	chr9:133408778:C:T	7.25251e-08	-1.90926e-10	1.38109
133409358	chr9:133409358:T:C	8.3869e-10	-1.65517	-1.42359
133409578	chr9:133409578:T:G	4.31674e-09	-1.90926e-10	-1.44034
133409763	chr9:133409763:A:G	8.3181e-10	-1.65934	-1.42765
133410021	chr9:133410021:G:A	7.39862e-10	-1.76169	-1.44244
133410068	chr9:133410068:A:G	8.63563e-10	-1.63182	-1.41771
133410109	chr9:133410109:C:T	3.45075e-09	-1.66425	-4.23322e-10
133410193	chr9:133410193:C:T	2.39435e-08	-0.888517	1.16137
133410264	chr9:133410264:G:A	4.7399e-09	-0.324168	-1.02266
133410554	chr9:133410554:A:G	8.31846e-10	-1.66091	-1.42604
133411069	chr9:133411069:T:C	7.282e-08	-1.90926e-10	1.38515
133411399	chr9:133411399:T:C	8.74578e-10	-1.66957	-1.36729
133411481	chr9:133411481:T:C	8.40889e-10	-1.66564	-1.41049
133411579	chr9:133411579:G:C	8.36182e-10	-1.65816	-1.42359
133411772	chr9:133411772:C:A	2.4448e-08	-0.884139	1.17785
133411922	chr9:133411922:A:G	4.3186e-09	-1.90926e-10	-1.43991
133412261	chr9:133412261:A:G	1.15276e-09	-1.737	-1.02368
133412544	chr9:133412544:T:A	1.15898e-09	-1.73498	-1.02032
133412623	chr9:133412623:G:A	5.50079e-09	-1.90926e-10	-1.19795
133412676	chr9:133412676:C:T	8.54115e-10	-1.66129	-1.39924
133412734	chr9:133412734:G:A	9.45047e-10	-1.82092	-1.13844
133413692	chr9:133413692:T:G	1.16645e-09	-1.72532	-1.02355
133413712	chr9:133413712:T:C	1.15743e-09	-1.73296	-1.02368
133413750	chr9:133413750:G:A	1.59441e-08	-0.855252	0.721502
133413996	chr9:133413996:G:A	1.16432e-09	-1.72703	-1.02368
133414075	chr9:133414075:C:G	7.62676e-10	-1.73336	-1.4404
133414114	chr9:133414114:A:G	7.23884e-10	-1.82431	-1.40166
133414312	chr9:133414312:A:C	7.42171e-10	-1.75857	-1.44245
133414815	chr9:133414815:C:T	8.97089e-10	-1.60718	-1.40426
133415065	chr9:133415065:C:A	8.93287e-09	-1.90926e-10	-0.713102
133415876	chr9:133415876:T:C	5.70116e-09	-1.90926e-10	-1.16217
133415918	chr9:133415918:G:A	7.67322e-10	-1.72613	-1.44155
133416296	chr9:133416296:T:A	7.11815e-10	-1.81752	-1.42526
133416428	chr9:133416428:G:A	7.32108e-10	-1.78581	-1.42886
133416613	chr9:133416613:A:G	9.39032e-09	-1.90926e-10	-0.66316
133416637	chr9:133416637:G:A	4.56822e-09	-1.90926e-10	-1.38372
133416766	chr9:133416766:T:C	1.15025e-09	-1.6154	-1.14746
133416797	chr9:133416797:C:A	6.42229e-08	-1.53853	2.79805
133416846	chr9:133416846:G:A	4.40933e-08	-1.4804	2.36386
133416976	chr9:133416976:C:T	7.10984e-10	-1.80418	-1.43977
133417174	chr9:133417174:G:C	7.30497e-10	-1.80668	-1.41019
133417987	chr9:133417987:A:G	5.24572e-09	-1.90926e-10	-1.24543
133418042	chr9:133418042:C:G	1.13457e-08	-1.90926e-10	-0.474001
133418105	chr9:133418105:G:T	8.4059e-09	-1.90926e-10	-0.773906
133418218	chr9:133418218:A:G	7.58204e-10	-1.73789	-1.44175
133418269	chr9:133418269:T:C	1.387e-09	-1.78892	-0.786771
133418538	chr9:133418538:A:G	7.60455e-10	-1.73502	-1.44166
133418648	chr9:133418648:T:C	4.43757e-09	-1.90926e-10	-1.41273
133418663	chr9:133418663:G:T	4.41019e-09	-1.90926e-10	-1.41892
133418770	chr9:133418770:C:T	3.31608e-09	-0.556565	-1.14749
133418811	chr9:133418811:C:T	1.59447e-08	-1.90926e-10	-0.133713
133418930	chr9:133418930:G:T	6.95217e-10	-1.82774	-1.43863
133419223	chr9:133419223:T:A	5.73946e-09	-1.90926e-10	-1.15547
133419330	chr9:133419330:C:T	1.52975e-07	-1.45022	3.57766
133419614	chr9:133419614:C:T	7.56765e-10	-1.73979	-1.44175
133419759	chr9:133419759:G:A	1.16193e-08	-1.90926e-10	-0.450173
133419949	chr9:133419949:G:A	4.80359e-09	-1.90926e-10	-1.33348
133420053	chr9:133420053:T:C	7.52513e-10	-1.74545	-1.44172
133420523	chr9:133420523:A:G	1.1552e-08	-1.90926e-10	-0.45598
133420594	chr9:133420594:C:G	7.56679e-10	-1.73991	-1.44175
133420619	chr9:133420619:G:A	4.63506e-09	-1.90926e-10	-1.36919
133421010	chr9:133421010:A:G	1.61609e-08	-0.864948	0.744701
133421761	chr9:133421761:G:A	7.77837e-10	-1.71521	-1.43887
133422087	chr9:133422087:T:C	8.95935e-10	-1.58077	-1.43195
133422847	chr9:133422847:C:T	4.44938e-09	-1.90926e-10	-1.41007
133423809	chr9:133423809:C:T	2.30394e-08	-1.79509	2.02946
133423851	chr9:133423851:C:T	4.33961e-09	-1.90926e-10	-1.43506
133424252	chr9:133424252:C:T	1.01534e-08	-1.90926e-10	-0.585028
133424273	chr9:133424273:G:A	7.53878e-10	-1.74416	-1.4412
133424303	chr9:133424303:C:T	7.13855e-10	-1.82774	-1.41218
133424982	chr9:133424982:C:G	4.5948e-09	-1.90926e-10	-1.37791
133425487	chr9:133425487:T:C	8.81517e-10	-1.58927	-1.43968
133425552	chr9:133425552:G:A	7.12027e-10	-1.8148	-1.42768
133425555	chr9:133425555:C:T	6.06887e-09	-1.90926e-10	-1.09967
133425674	chr9:133425674:C:T	6.0502e-09	-1.90926e-10	-1.10275
133425943	chr9:133425943:T:C	1.29486e-09	-1.51464	-1.12979
133426023	chr9:133426023:C:T	6.80693e-09	-1.90926e-10	-0.984899
133426166	chr9:133426166:G:A	2.94567e-09	-1.8225	-4.23322e-10
133426349	chr9:133426349:T:G	7.23653e-10	-1.82503	-1.40125
133426419	chr9:133426419:G:A	9.73688e-09	-1.90926e-10	-0.626919
133426453	chr9:133426453:G:A	3.24576e-08	-1.90926e-10	0.577094
133426474	chr9:133426474:G:A	5.93243e-09	-1.80592	0.683518
133426501	chr9:133426501:A:T	6.36509e-09	-1.79273	0.740715
133427322	chr9:133427322:G:A	8.70034e-08	1.56311	-4.23322e-10
133427610	chr9:133427610:A:G	9.52882e-10	-1.51743	-1.43368
133427807	chr9:133427807:TA:T	9.43227e-10	-1.57469	-1.3866
133427848	chr9:133427848:T:G	7.2401e-10	-1.82431	-1.40148
133427946	chr9:133427946:T:C	9.71867e-10	-1.7731	-1.15828
133428188	chr9:133428188:C:G	7.0613e-08	-1.90926e-10	1.35438
133429376	chr9:133429376:C:T	3.04122e-09	-1.79058	-4.23322e-10
133429769	chr9:133429769:T:C	6.85614e-09	0.464507	-1.4422
133430050	chr9:133430050:C:T	3.39474e-06	-1.90926e-10	5.22714
133430112	chr9:133430112:C:T	1.8501e-09	-0.945028	-1.34257
133430338	chr9:133430338:G:C	4.42862e-06	-1.90926e-10	5.493
133430414	chr9:133430414:T:G	3.75544e-08	-1.90926e-10	0.72295
133431111	chr9:133431111:C:T	6.6396e-09	-1.79468	0.784893
133431338	chr9:133431338:T:C	4.54297e-09	-1.90926e-10	-1.38926
133431353	chr9:133431353:G:T	1.34697e-07	-1.90926e-10	2.00019
133431391	chr9:133431391:A:G	3.52272e-08	-1.90926e-10	0.658978
133431876	chr9:133431876:G:A	3.2308e-07	-1.90926e-10	2.87506
133431890	chr9:133431890:G:A	5.4768e-09	-1.90926e-10	-1.20232
133432121	chr9:133432121:C:T	4.11284e-08	-1.90926e-10	0.81386
133432286	chr9:133432286:T:G	1.15424e-09	-1.4111	-1.3483
133432512	chr9:133432512:G:A	1.15893e-08	-0.452761	-4.23322e-10
133432759	chr9:133432759:G:A	7.13899e-10	-1.8224	-1.41746
133432991	chr9:133432991:C:A	4.45639e-09	-1.90926e-10	-1.4085
133433011	chr9:133433011:T:G	7.14241e-10	-1.82732	-1.41205
133433166	chr9:133433166:G:C	4.38309e-09	-1.42509	-4.23322e-10
133433721	chr9:133433721:G:T	9.34338e-08	-1.90926e-10	1.63441
133433956	chr9:133433956:C:T	6.7251e-09	-1.82748	0.830488
133434013	chr9:133434013:T:C	5.79182e-09	-1.90926e-10	-1.14639
133434047	chr9:133434047:G:C	4.35241e-09	-1.90926e-10	-1.43211
133434106	chr9:133434106:T:A	4.83783e-09	-1.90926e-10	-1.32637
133434274	chr9:133434274:C:T	9.56753e-10	-1.51568	-1.43138
133434600	chr9:133434600:C:T	3.09604e-08	0.52987	-4.23322e-10
133435002	chr9:133435002:T:C	6.8904e-09	-1.82742	0.854708
133435035	chr9:133435035:G:T	5.5234e-09	-1.90926e-10	-1.19385
133435151	chr9:133435151:A:G	5.5707e-09	-1.90926e-10	-1.18532
133435404	chr9:133435404:G:T	6.83272e-09	-1.82774	0.846625
133435590	chr9:133435590:C:T	8.57017e-08	-1.90926e-10	1.54803
133435592	chr9:133435592:C:T	6.3396e-09	-1.82774	0.771713
133435617	chr9:133435617:C:A	1.61175e-07	-1.90926e-10	2.17965
133435903	chr9:133435903:T:C	9.0502e-09	-1.90926e-10	-0.700053
133435905	chr9:133435905:C:T	8.95514e-10	-1.7117	-1.30149
133435980	chr9:133435980:T:C	1.80142e-09	-0.973086	-1.34118
133435983	chr9:133435983:T:C	7.36436e-10	-1.81869	-1.39009
133436096	chr9:133436096:C:T	5.25485e-09	-1.90926e-10	-1.24369
133436206	chr9:133436206:C:T	6.01729e-06	-1.90926e-10	5.79955
133436363	chr9:133436363:GCAGTGTGGT:G	6.1927e-09	-1.82502	0.745555
133436622	chr9:133436622:T:C	6.82568e-09	-1.90926e-10	-0.982148
133436625	chr9:133436625:G:A	2.9563e-08	0.483683	-4.23322e-10
133436698	chr9:133436698:C:T	3.00357e-07	-1.90926e-10	2.80213
133436888	chr9:133436888:G:T	2.72603e-06	-1.90926e-10	5.00776
133437088	chr9:133437088:G:A	7.17992e-10	-1.82551	-1.40862
133437314	chr9:133437314:G:T	6.54829e-09	-1.82759	0.803954
133437330	chr9:133437330:C:T	9.57472e-10	-1.5197	-1.4266
133437477	chr9:133437477:C:T	5.31363e-09	0.206213	-1.43878
133437563	chr9:133437563:T:C	4.8726e-09	-1.82773	0.508521
133437642	chr9:133437642:A:G	4.49437e-09	-1.90926e-10	-1.40001
133438003	chr9:133438003:C:G	6.55702e-09	-1.82743	0.805129
133438133	chr9:133438133:T:C	4.56801e-09	-1.82763	0.443872
133438380	chr9:133438380:C:T	1.61625e-08	-1.90926e-10	-0.120144
133438544	chr9:133438544:C:T	6.30251e-09	-1.90926e-10	-1.06189
133438664	chr9:133438664:G:A	1.39575e-09	-1.15888	-1.41053
133438768	chr9:133438768:G:C	6.89198e-09	-1.81296	0.840479
133438873	chr9:133438873:T:C	7.66701e-09	-0.865914	-4.23322e-10
133438885	chr9:133438885:C:T	1.29373e-07	-1.90926e-10	1.95986
133438993	chr9:133438993:A:G	4.37934e-09	-1.42594	-4.23322e-10
133439111	chr9:133439111:G:C	9.63531e-10	-1.5119	-1.42809
133439376	chr9:133439376:G:A	1.68039e-09	-1.03037	-1.35344
133439462	chr9:133439462:G:A	4.71552e-09	-1.90926e-10	-1.35198
133439607	chr9:133439607:G:C	6.20293e-09	-1.82667	0.748848
133439744	chr9:133439744:T:C	1.32477e-07	-1.90926e-10	1.98357
133439770	chr9:133439770:T:C	1.30381e-08	-0.334965	-4.23322e-10
133439891	chr9:133439891:T:C	9.5273e-10	-1.53944	-1.41182
133440318	chr9:133440318:A:G	1.57591e-09	-1.02419	-1.42381
133440337	chr9:133440337:C:T	1.09761e-07	-1.90926e-10	1.79546
133440354	chr9:133440354:C:T	1.44237e-07	-1.90926e-10	2.06862
133440387	chr9:133440387:C:T	4.35908e-09	-1.90926e-10	-1.43058
133440409	chr9:133440409:C:G	7.18407e-10	-1.826	-1.40756
133440431	chr9:133440431:G:A	3.68518e-07	-1.90926e-10	3.00665
133440568	chr9:133440568:T:C	1.26083e-08	-1.90926e-10	-0.368485
133440735	chr9:133440735:C:T	5.40652e-09	-1.90926e-10	-1.21523
133441640	chr9:133441640:T:TA	6.34211e-09	-1.90926e-10	-1.05563
133441968	chr9:133441968:A:G	9.46537e-10	-1.52804	-1.42975
133442226	chr9:133442226:C:T	3.72775e-09	-1.58703	-4.23322e-10
133442287	chr9:133442287:A:G	9.604e-10	-1.51527	-1.42797
133442704	chr9:133442704:C:T	4.35709e-09	-1.43103	-4.23322e-10
133442727	chr9:133442727:G:A	1.47188e-07	-1.90926e-10	2.08887
133443213	chr9:133443213:A:G	1.75141e-07	-1.90926e-10	2.26275
133443421	chr9:133443421:T:C	1.22521e-09	-1.52365	-1.17608
133443920	chr9:133443920:C:G	4.72591e-09	-1.90926e-10	-1.34978
133444183	chr9:133444183:C:CCACTTTAG	4.03041e-09	-1.50897	-4.23322e-10
133444280	chr9:133444280:A:G	1.43974e-08	-1.90926e-10	-0.235795
133444343	chr9:133444343:G:A	5.545e-09	-1.90926e-10	-1.18994
133444646	chr9:133444646:A:C	5.1671e-09	0.181209	-1.44174
133444720	chr9:133444720:A:T	1.06369e-09	-1.4049	-1.43619
133444936	chr9:133444936:G:A	5.93682e-09	-1.90926e-10	-1.12167
133444950	chr9:133444950:T:C	2.69582e-08	-1.90926e-10	0.391448
133445437	chr9:133445437:T:A	1.56354e-07	-1.90926e-10	2.14928
133445551	chr9:133445551:C:T	6.1625e-08	-1.90926e-10	1.21823
133445552	chr9:133445552:G:A	1.56261e-07	-1.90926e-10	2.14869
133445557	chr9:133445557:C:T	3.07523e-08	-1.90926e-10	0.523127
133445896	chr9:133445896:G:A	2.40319e-09	-1.09036	-0.935685
133446038	chr9:133446038:C:T	7.67288e-10	-1.79462	-1.37311
133446051	chr9:133446051:C:T	8.33867e-08	-1.90926e-10	1.52065
133446270	chr9:133446270:A:G	2.46218e-08	-1.82262	2.12342
133446558	chr9:133446558:G:T	8.86642e-09	-1.67693	0.956358
133446763	chr9:133446763:A:C	1.92431e-07	-1.90926e-10	2.3569
133446953	chr9:133446953:G:T	1.41749e-08	-1.05469	0.803323
133446998	chr9:133446998:T:C	1.41677e-09	-1.826	-0.728463
133447248	chr9:133447248:A:G	2.07648e-08	0.836769	-0.70635
133447275	chr9:133447275:A:G	3.89027e-09	-1.54436	-4.23322e-10
133447335	chr9:133447335:A:G	2.43801e-08	-1.82743	2.11836
133447630	chr9:133447630:C:T	4.50471e-09	-1.90926e-10	-1.39772
133447790	chr9:133447790:C:T	8.71332e-09	-0.737986	-4.23322e-10
133448001	chr9:133448001:T:C	7.50684e-10	-1.7923	-1.39731
133449253	chr9:133449253:C:A	2.93361e-09	-1.82661	-4.23322e-10
133449511	chr9:133449511:G:C	2.94117e-09	-0.420731	-1.4033
133449522	chr9:133449522:C:G	4.33851e-09	-1.90926e-10	-1.43531
133449831	chr9:133449831:C:T	1.60739e-08	0.776042	-0.901683
133450086	chr9:133450086:C:G	4.30917e-09	-1.90926e-10	-1.44209
133450736	chr9:133450736:C:T	6.57871e-09	-1.90926e-10	-1.019
133450805	chr9:133450805:G:A	2.93105e-09	-1.82748	-4.23322e-10
133450853	chr9:133450853:G:C	9.79667e-10	-1.55816	-1.36522
133450919	chr9:133450919:G:A	9.09576e-09	-1.90926e-10	-0.695031
133451385	chr9:133451385:G:A	2.93527e-09	-1.82604	-4.23322e-10
133451471	chr9:133451471:C:T	6.4045e-09	-1.90926e-10	-1.04584
133451628	chr9:133451628:C:T	4.39371e-09	-1.90926e-10	-1.42267
133451821	chr9:133451821:A:G	1.14804e-09	-1.5393	-1.22548
133452199	chr9:133452199:G:A	4.54097e-09	-1.90926e-10	-1.3897
133452205	chr9:133452205:T:C	8.76333e-10	-1.67286	-1.36199
133452402	chr9:133452402:C:G	6.38487e-09	-1.90926e-10	-1.04891
133452645	chr9:133452645:C:T	3.68837e-09	-1.59765	-4.23322e-10
133453073	chr9:133453073:G:A	5.09392e-09	-1.90926e-10	-1.27479
133453208	chr9:133453208:G:A	8.55625e-10	-1.75472	-1.30405
133453946	chr9:133453946:T:C	4.56191e-08	-1.32672	2.24421
133454367	chr9:133454367:T:C	2.93925e-09	-1.82469	-4.23322e-10
133454374	chr9:133454374:G:A	2.96454e-09	-1.81612	-4.23322e-10
133454467	chr9:133454467:G:A	3.34201e-08	0.606318	-4.23322e-10
133454541	chr9:133454541:G:A	4.57895e-09	-1.90926e-10	-1.38137
133454734	chr9:133454734:G:A	1.44896e-08	-1.90926e-10	-0.229408
133455007	chr9:133455007:G:T	4.38966e-09	-1.90926e-10	-1.42359
133455266	chr9:133455266:T:C	7.60826e-09	-1.90926e-10	-0.873605
133456177	chr9:133456177:C:T	4.32244e-09	-1.90926e-10	-1.43902
133456252	chr9:133456252:T:C	4.3688e-09	-1.90926e-10	-1.42835
133456358	chr9:133456358:G:T	6.48898e-09	-1.90926e-10	-1.03273
133456673	chr9:133456673:G:A	6.27376e-09	-1.90926e-10	-1.06646
133457407	chr9:133457407:C:T	1.31201e-09	-1.73157	-0.899706
133457521	chr9:133457521:A:G	6.89931e-09	-1.90926e-10	-0.971419
133458126	chr9:133458126:T:C	1.32902e-09	-1.4162	-1.2022
133458632	chr9:133458632:A:G	1.59414e-09	-1.3924	-1.0441
133458756	chr9:133458756:A:G	4.54712e-09	-1.90926e-10	-1.38835
133459317	chr9:133459317:T:C	5.61029e-09	-1.90926e-10	-1.17824
133459348	chr9:133459348:C:T	1.21524e-08	-1.90926e-10	-0.405313
133459512	chr9:133459512:T:C	4.98197e-09	-1.29701	-4.23322e-10
133459656	chr9:133459656:C:G	7.5661e-10	-1.82468	-1.35707
133459696	chr9:133459696:C:T	6.55646e-09	-1.90926e-10	-1.02239
133460001	chr9:133460001:C:T	4.58077e-09	-1.90926e-10	-1.38097
133460785	chr9:133460785:G:C	4.451e-08	0.614159	0.278716
133461126	chr9:133461126:T:G	1.61309e-09	-1.42324	-1.00144
133461400	chr9:133461400:T:C	6.08654e-09	-1.90926e-10	-1.09676
133461493	chr9:133461493:T:G	4.32862e-09	-1.90926e-10	-1.43759
133461735	chr9:133461735:T:C	8.3097e-10	-1.72725	-1.36075
133462588	chr9:133462588:A:G	8.1819e-09	-1.90926e-10	-0.800915
133462696	chr9:133462696:G:A	3.36502e-09	-1.68941	-4.23322e-10
133463055	chr9:133463055:G:A	7.86837e-09	-1.90926e-10	-0.839989
133463314	chr9:133463314:G:A	4.92484e-09	-1.90926e-10	-1.30855
133463790	chr9:133463790:G:A	3.4516e-08	0.638584	-4.23322e-10
133464031	chr9:133464031:G:A	1.02356e-08	-1.90926e-10	-0.576973
133464442	chr9:133464442:G:A	8.94086e-09	-1.90926e-10	-0.712208
133464924	chr9:133464924:TACTA:T	7.4397e-09	-1.90926e-10	-0.896009
133464927	chr9:133464927:T:C	6.41094e-09	-0.345092	-0.699741
133464959	chr9:133464959:T:C	6.7351e-07	-1.90926e-10	3.60966
133465306	chr9:133465306:G:A	1.22455e-09	-1.35795	-1.34231
133465701	chr9:133465701:GCA:G	6.40793e-09	-1.90926e-10	-1.0453
133465842	chr9:133465842:C:T	5.17143e-09	-1.90926e-10	-1.25969
133466061	chr9:133466061:T:C	1.05187e-07	-1.63514	3.38803
133466159	chr9:133466159:T:A	1.80774e-08	-1.54482	1.53665
133466210	chr9:133466210:C:G	4.6008e-09	-1.90926e-10	-1.37661
133466319	chr9:133466319:T:C	1.42284e-07	-1.90926e-10	2.05499
133466479	chr9:133466479:C:G	1.20916e-08	-1.90926e-10	-0.41033
133466604	chr9:133466604:G:A	8.74296e-10	-1.82308	-1.21409
133466696	chr9:133466696:C:T	4.87459e-09	-1.90926e-10	-1.3188
133466757	chr9:133466757:A:C	1.00999e-07	1.67061	0.0416605
133466857	chr9:133466857:T:C	7.74063e-10	-1.82595	-1.33299
133467006	chr9:133467006:C:T	7.87486e-09	-0.839164	-4.23322e-10
133467089	chr9:133467089:CAT:C	4.75612e-09	-1.90926e-10	-1.34341
133467315	chr9:133467315:G:C	9.1469e-08	-1.74875	3.36191
133467345	chr9:133467345:G:A	4.56101e-09	-1.90926e-10	-1.3853
133467614	chr9:133467614:T:A	1.04153e-09	-1.64214	-1.22001
133468234	chr9:133468234:C:T	1.00485e-08	0.0615054	-0.656924
133468350	chr9:133468350:G:A	6.01707e-09	-1.90926e-10	-1.10824
133469294	chr9:133469294:G:A	5.54797e-09	-1.90926e-10	-1.18941
133469336	chr9:133469336:G:A	7.39125e-10	-1.81524	-1.38989
133469476	chr9:133469476:T:C	1.05025e-09	-1.59842	-1.2554
133469578	chr9:133469578:C:T	5.21136e-09	-1.90926e-10	-1.252
133469764	chr9:133469764:G:A	2.97837e-09	-1.81146	-4.23322e-10
133469788	chr9:133469788:T:C	2.72476e-09	-1.17216	-0.7283
133469866	chr9:133469866:C:T	4.34957e-09	-1.90926e-10	-1.43276
133470797	chr9:133470797:T:G	2.82421e-08	-1.90926e-10	0.437974
133471052	chr9:133471052:TG:T	4.89345e-09	-1.90926e-10	-1.31494
133471147	chr9:133471147:G:A	4.34895e-09	-1.90926e-10	-1.4329
133471364	chr9:133471364:C:T	4.46041e-09	-1.90926e-10	-1.4076
133471422	chr9:133471422:C:T	1.44162e-08	-1.90926e-10	-0.234485
133471786	chr9:133471786:G:A	2.97069e-09	-1.81405	-4.23322e-10
133471811	chr9:133471811:G:A	6.56728e-09	-0.00961769	-1.01112
133472018	chr9:133472018:G:T	5.58776e-09	-1.90926e-10	-1.18226
133472243	chr9:133472243:C:T	4.49508e-09	-1.90926e-10	-1.39986
133472463	chr9:133472463:A:C	5.44218e-09	-1.90926e-10	-1.20866
133472609	chr9:133472609:C:G	4.04501e-09	-1.50536	-4.23322e-10
133472783	chr9:133472783:G:A	4.06929e-09	-1.49937	-4.23322e-10
133472893	chr9:133472893:C:T	4.30753e-09	-1.90926e-10	-1.44248
133472926	chr9:133472926:T:G	4.4711e-08	-1.90926e-10	0.89738
133473065	chr9:133473065:A:C	8.90094e-10	-1.75194	-1.26733
133473458	chr9:133473458:G:A	7.94861e-09	-1.5652	0.735357
133473476	chr9:133473476:C:A	3.1476e-09	-1.51071	-0.245488
133474059	chr9:133474059:C:T	2.9895e-09	-1.80773	-4.23322e-10
133474570	chr9:133474570:T:C	4.38627e-09	-1.90926e-10	-1.42436
133474633	chr9:133474633:T:C	2.27089e-09	-1.16078	-0.921888
133474675	chr9:133474675:G:A	8.85224e-08	1.44334	0.137074
133474837	chr9:133474837:T:C	5.93107e-09	-0.255051	-0.867585
133475203	chr9:133475203:C:A	7.20516e-10	-1.80013	-1.4305
133475314	chr9:133475314:T:C	2.99282e-09	-1.80662	-4.23322e-10
133475337	chr9:133475337:G:A	6.39086e-09	-1.90926e-10	-1.04797
133475412	chr9:133475412:G:A	2.42078e-08	-1.90926e-10	0.283835
133475977	chr9:133475977:G:A	4.33862e-09	-1.90926e-10	-1.43528
133476483	chr9:133476483:A:G	4.48097e-09	-1.90926e-10	-1.403
133476654	chr9:133476654:C:G	5.50199e-09	-1.19773	-4.23322e-10
133476759	chr9:133476759:T:C	4.30883e-09	-1.90926e-10	-1.44217
133476807	chr9:133476807:G:A	6.76268e-09	-1.90926e-10	-0.991421
133477062	chr9:133477062:G:A	4.42441e-09	-1.90926e-10	-1.4157
133477293	chr9:133477293:A:G	5.11947e-09	-0.49619	-0.773598
133477633	chr9:133477633:G:A	5.70693e-09	-1.90926e-10	-1.16116
133477646	chr9:133477646:C:A	2.57577e-08	0.345895	-4.23322e-10
133477746	chr9:133477746:C:T	4.30776e-09	-1.90926e-10	-1.44242
133478286	chr9:133478286:G:A	1.94604e-08	-1.90926e-10	0.0655404
133478402	chr9:133478402:T:C	4.69077e-09	-1.90926e-10	-1.35724
133478465	chr9:133478465:C:T	4.65397e-09	-1.36512	-4.23322e-10
133479731	chr9:133479731:G:A	1.17775e-08	-0.562297	0.125647
133480222	chr9:133480222:C:T	9.68428e-09	-1.90926e-10	-0.632336
133480275	chr9:133480275:C:G	4.3689e-09	-1.90926e-10	-1.42833
133480688	chr9:133480688:T:C	4.31057e-09	-1.90926e-10	-1.44177
133480756	chr9:133480756:A:C	1.12652e-08	-0.481121	-4.23322e-10
133480981	chr9:133480981:A:G	1.34346e-08	1.09663	-1.40163
133481211	chr9:133481211:C:T	1.56262e-08	0.790533	-0.944425
133481572	chr9:133481572:T:C	5.44437e-09	-1.90926e-10	-1.20826
133481937	chr9:133481937:AAAG:A	4.4859e-09	-1.90926e-10	-1.4019
133482398	chr9:133482398:C:T	8.15789e-09	-1.71481	0.910954
133482710	chr9:133482710:T:C	2.941e-08	1.92096	-1.44246
133482927	chr9:133482927:T:C	4.44673e-09	-1.46573	0.0550575
133483072	chr9:133483072:C:T	5.45939e-09	-1.67577	0.470266
133483237	chr9:133483237:G:A	9.36764e-09	-1.90926e-10	-0.665578
133483397	chr9:133483397:A:G	6.21861e-09	-1.90926e-10	-1.07529
133483631	chr9:133483631:G:A	9.823e-10	-1.75391	-1.16679
133483980	chr9:133483980:T:G	7.3037e-09	-1.90926e-10	-0.914459
133484506	chr9:133484506:A:G	2.01577e-09	-1.76281	-0.439027
133484577	chr9:133484577:G:A	1.23096e-08	-1.90926e-10	-0.392458
133484876	chr9:133484876:C:T	3.2073e-08	-1.90926e-10	0.565174
133485356	chr9:133485356:A:C	1.49897e-09	-1.8249	-0.673166
133485475	chr9:133485475:A:T	4.13001e-08	-1.90926e-10	0.818026
133485618	chr9:133485618:G:T	4.14734e-08	-1.90926e-10	0.822211
133485770	chr9:133485770:C:T	6.43231e-09	-1.90926e-10	-1.04151
133486161	chr9:133486161:G:A	6.43498e-09	-1.90926e-10	-1.04109
133486306	chr9:133486306:G:A	9.01e-09	0.737873	-1.44238
133486360	chr9:133486360:T:A	8.22581e-10	-1.81166	-1.28649
133486409	chr9:133486409:AC:A	1.01879e-09	-1.77111	-1.11311
133486512	chr9:133486512:A:C	1.37645e-09	-1.69331	-0.890019
133487268	chr9:133487268:T:G	9.59533e-10	-1.79635	-1.1478
133487290	chr9:133487290:C:T	5.45553e-09	0.0283628	-1.23457
133487468	chr9:133487468:C:T	1.23797e-08	-0.386779	-4.23322e-10
133488008	chr9:133488008:G:A	5.65825e-09	-1.90926e-10	-1.16973
133488067	chr9:133488067:G:A	4.49288e-09	-1.90926e-10	-1.40035
133488228	chr9:133488228:G:A	8.06853e-09	0.224345	-1.03921
133488366	chr9:133488366:C:T	8.07183e-09	-1.90926e-10	-0.814459
133488399	chr9:133488399:G:T	5.26741e-09	-0.0342599	-1.20704
133488541	chr9:133488541:G:A	3.38209e-09	-1.80773	0.123387
133488632	chr9:133488632:A:G	4.93469e-08	-1.77861	2.77465
133488961	chr9:133488961:C:T	1.02545e-08	-1.90926e-10	-0.575121
133489413	chr9:133489413:G:A	8.90137e-10	-1.81288	-1.20634
133489482	chr9:133489482:C:A	9.32631e-09	-1.90926e-10	-0.670001
133489879	chr9:133489879:G:A	2.70362e-09	-1.49471	-0.413539
133489890	chr9:133489890:AG:A	2.76147e-09	-1.51347	-0.373604
133490272	chr9:133490272:G:A	7.53192e-10	-1.81814	-1.36814
133490302	chr9:133490302:C:T	7.54572e-10	-1.82545	-1.359
133490353	chr9:133490353:C:T	4.31712e-09	-1.90926e-10	-1.44025
133490551	chr9:133490551:G:A	5.30323e-08	-1.90926e-10	1.06806
133491324	chr9:133491324:C:T	5.56921e-09	-1.45054	0.264956
133491326	chr9:133491326:G:A	2.29766e-08	0.231637	-4.23322e-10
133491785	chr9:133491785:C:T	2.21891e-08	-1.90926e-10	0.196762
133491801	chr9:133491801:C:T	1.69819e-08	-1.90926e-10	-0.0706918
133492482	chr9:133492482:C:T	2.93057e-09	-1.82764	-4.23322e-10
133492555	chr9:133492555:G:A	2.6213e-09	-1.75241	-0.186755
133492803	chr9:133492803:C:T	1.3344e-09	-1.81747	-0.79689
133492859	chr9:133492859:T:C	2.11393e-08	-1.90926e-10	0.148293
133492955	chr9:133492955:T:C	1.90349e-08	1.30123	-1.2578
133493072	chr9:133493072:C:T	7.58453e-10	-1.7413	-1.43802
133493082	chr9:133493082:G:T	7.3366e-10	-1.78878	-1.42377
133493135	chr9:133493135:C:T	1.86935e-08	-1.90926e-10	0.0253379
133493195	chr9:133493195:A:G	4.41142e-09	-1.41864	-4.23322e-10
133493230	chr9:133493230:C:T	4.04607e-08	1.8815	-1.08401
133493263	chr9:133493263:C:T	4.39861e-09	-0.0298618	-1.39169
133493537	chr9:133493537:A:G	1.97491e-07	3.1624	-0.77955
133493915	chr9:133493915:A:G	4.30927e-09	-0.0553619	-1.38671
133493929	chr9:133493929:GGCT:G	2.70535e-09	-1.4875	-0.420105
133493963	chr9:133493963:A:G	1.23613e-09	-1.25206	-1.4388
133494060	chr9:133494060:A:G	1.46207e-09	-1.80298	-0.720001
133494083	chr9:133494083:A:G	3.99847e-09	-1.51693	-4.23322e-10
133494104	chr9:133494104:TAGGAGAGCCGGGGCAGGGCAGAGGGGCACAGGCCCCCAGACAC:T	4.99808e-09	-1.90926e-10	-1.29379
133494394	chr9:133494394:G:A	7.12833e-10	-1.80032	-1.44103
133494477	chr9:133494477:C:T	7.41772e-10	-1.79394	-1.40761
133494502	chr9:133494502:G:A	3.70205e-09	-1.59395	-4.23322e-10
133494663	chr9:133494663:A:G	5.25017e-09	-1.8049	0.560323
133495031	chr9:133495031:C:T	3.13239e-09	-1.60469	-0.156359
133495299	chr9:133495299:A:C	3.00302e-09	-1.80322	-4.23322e-10
133495422	chr9:133495422:C:T	4.21119e-09	-1.45563	-0.00946938
133495855	chr9:133495855:T:C	3.72358e-08	1.45357	-0.739136
133496384	chr9:133496384:A:G	4.95507e-09	-1.90926e-10	-1.30243
133496388	chr9:133496388:A:G	8.95e-10	-1.57279	-1.44098
133496747	chr9:133496747:G:A	4.34886e-09	-1.90926e-10	-1.43292
133496760	chr9:133496760:G:T	3.42765e-08	1.91367	-1.28205
133496919	chr9:133496919:T:C	5.20076e-09	-1.90926e-10	-1.25403
133496947	chr9:133496947:C:A	9.56652e-08	-1.90926e-10	1.65801
133497360	chr9:133497360:G:A	1.44822e-07	-1.90926e-10	2.07267
133497550	chr9:133497550:G:T	3.16502e-09	-1.63543	-0.115253
133497560	chr9:133497560:A:G	1.30752e-09	-1.22153	-1.41318
133497739	chr9:133497739:G:A	3.31027e-09	-1.47854	-0.22727
133497800	chr9:133497800:A:C	4.51359e-09	-1.90926e-10	-1.39575
133497880	chr9:133497880:T:G	5.40073e-09	-1.90926e-10	-1.21631
133498236	chr9:133498236:GGAGGGGCTAGT:G	3.89436e-09	-1.5112	-0.0321084
133498308	chr9:133498308:G:A	3.46543e-08	-0.933048	1.57563
133498548	chr9:133498548:G:A	5.40516e-09	-0.885427	-0.330059
133498740	chr9:133498740:A:G	3.79632e-09	-1.36262	-0.206191
133499068	chr9:133499068:G:A	5.14656e-09	-1.90926e-10	-1.26451
133499739	chr9:133499739:C:T	1.13809e-08	-1.12719	0.656282
133499740	chr9:133499740:A:T	6.89507e-09	-1.90926e-10	-0.972034
133500024	chr9:133500024:T:G	1.7346e-09	-1.35214	-0.99992
133500396	chr9:133500396:C:T	3.14625e-09	-1.75663	-4.23322e-10
133500410	chr9:133500410:C:T	2.75143e-09	-0.46968	-1.42104
133500721	chr9:133500721:C:T	3.15918e-09	-0.323832	-1.42869
133500778	chr9:133500778:G:A	5.66789e-08	-1.90926e-10	1.13456
133500864	chr9:133500864:G:A	4.4428e-09	-1.90926e-10	-1.41155
133500875	chr9:133500875:G:A	2.08605e-08	-1.90926e-10	0.135019
133501527	chr9:133501527:T:C	3.07868e-09	-1.77834	-4.23322e-10
133501837	chr9:133501837:T:C	1.04519e-08	-1.90926e-10	-0.556052
133502421	chr9:133502421:A:T	6.80934e-09	-1.90926e-10	-0.984545
133502918	chr9:133502918:A:G	2.7532e-09	-0.450229	-1.43985
133503088	chr9:133503088:C:G	4.46958e-09	-1.90926e-10	-1.40555
133503936	chr9:133503936:G:A	3.1452e-09	-0.38509	-1.37187
133503970	chr9:133503970:G:GA	1.14169e-07	-1.90926e-10	1.83484
133504331	chr9:133504331:C:T	3.73482e-09	-1.08264	-0.502502
133504739	chr9:133504739:G:A	1.18487e-07	-1.90926e-10	1.87196
133504895	chr9:133504895:G:A	2.98723e-08	0.494092	-4.23322e-10
133505082	chr9:133505082:C:T	2.53994e-09	-0.831122	-1.13958
133505113	chr9:133505113:T:A	6.51602e-09	-1.90926e-10	-1.02858
133505165	chr9:133505165:G:A	1.12417e-09	-1.37863	-1.40717
133505261	chr9:133505261:G:A	1.09347e-08	-1.90926e-10	-0.510903
133505539	chr9:133505539:G:A	7.72775e-09	-1.90926e-10	-0.858022
133505585	chr9:133505585:G:A	1.24111e-09	-1.5142	-1.17264
133506043	chr9:133506043:G:A	1.25555e-08	-1.90926e-10	-0.372683
133506146	chr9:133506146:G:A	4.31783e-09	-1.44009	-4.23322e-10
133506268	chr9:133506268:G:A	1.26612e-08	-1.90926e-10	-0.364301
133507800	chr9:133507800:C:T	1.15222e-08	-1.90926e-10	-0.458567
133508423	chr9:133508423:A:G	4.33048e-09	-1.90926e-10	-1.43716
133508738	chr9:133508738:G:A	8.28475e-10	-1.70847	-1.38254
133508815	chr9:133508815:G:A	6.33412e-09	-1.90926e-10	-1.05689
133508935	chr9:133508935:A:G	2.93117e-09	-1.82744	-4.23322e-10
133508939	chr9:133508939:G:A	1.16767e-08	-1.90926e-10	-0.445242
133509136	chr9:133509136:C:T	1.80921e-09	-1.21447	-1.09547
133509264	chr9:133509264:T:C	9.77927e-09	-1.90926e-10	-0.622575
133509668	chr9:133509668:C:T	4.06364e-09	-0.30577	-1.19499
133509774	chr9:133509774:G:A	2.11302e-09	-0.916096	-1.23862
133509890	chr9:133509890:G:A	4.50076e-09	-1.90926e-10	-1.39859
133509935	chr9:133509935:A:T	1.56852e-09	-1.12312	-1.32958
133510267	chr9:133510267:C:T	8.63299e-09	-1.90926e-10	-0.747249
133510274	chr9:133510274:G:A	9.28723e-10	-1.65338	-1.3234
133510655	chr9:133510655:G:T	3.41404e-09	-1.65609	-0.0188558
133510795	chr9:133510795:C:T	4.79933e-08	-1.90926e-10	0.968221
133510900	chr9:133510900:C:T	3.18279e-09	-1.74508	-4.23322e-10
133510923	chr9:133510923:C:T	1.17398e-09	-1.73189	-1.01055
133510961	chr9:133510961:A:G	4.10476e-09	-0.122041	-1.36865
133511136	chr9:133511136:C:T	5.26295e-08	1.93692	-0.876484
133511369	chr9:133511369:G:A	1.02366e-09	-1.63313	-1.24632
133511472	chr9:133511472:G:A	3.07426e-09	-1.77978	-4.23322e-10
133511473	chr9:133511473:T:TG	4.30753e-09	-1.90926e-10	-1.44247
133511613	chr9:133511613:C:T	3.86071e-09	-0.121568	-1.43042
133511919	chr9:133511919:TGTGTGTG:T	7.8858e-09	-1.19925	0.361472
133512091	chr9:133512091:T:G	1.3458e-09	-1.7743	-0.831556
133512418	chr9:133512418:C:T	3.21135e-09	-1.36829	-0.367859
133512433	chr9:133512433:G:A	3.70446e-08	-1.90926e-10	0.709282
133512489	chr9:133512489:G:A	3.41222e-09	-1.67548	-4.23322e-10
133512504	chr9:133512504:T:G	4.08418e-08	-1.90926e-10	0.806866
133512590	chr9:133512590:G:A	8.58587e-09	-1.90926e-10	-0.752722
133512650	chr9:133512650:C:T	1.22929e-07	-1.90926e-10	1.90876
133512742	chr9:133512742:C:A	1.49472e-07	-1.90926e-10	2.10427
133512873	chr9:133512873:T:C	9.78185e-09	-1.90926e-10	-0.622311
133512978	chr9:133512978:A:G	9.62706e-10	-1.56658	-1.37427
133513173	chr9:133513173:A:G	1.06528e-09	-1.48968	-1.34992
133513472	chr9:133513472:C:T	2.93263e-09	-1.82694	-4.23322e-10
133513496	chr9:133513496:C:G	1.57688e-09	-1.02865	-1.41874
133513690	chr9:133513690:G:A	3.32257e-09	-1.34153	-0.360573
133514007	chr9:133514007:T:C	6.99363e-10	-1.81795	-1.44248
133514768	chr9:133514768:A:G	3.3067e-09	-1.72781	0.0209208
133514927	chr9:133514927:C:T	4.81708e-09	-1.90926e-10	-1.33067
133515163	chr9:133515163:C:T	1.20948e-07	-1.90926e-10	1.89252
133515395	chr9:133515395:T:TC	2.30551e-07	-1.90926e-10	2.53763
133515673	chr9:133515673:C:A	7.20461e-09	-1.90926e-10	-0.928118
133516395	chr9:133516395:G:A	4.74387e-09	-1.90926e-10	-1.34599
133516414	chr9:133516414:A:G	9.71184e-10	-1.50806	-1.42402
133517363	chr9:133517363:C:T	3.0738e-09	-0.505782	-1.27414
133517391	chr9:133517391:C:T	6.94468e-09	-1.90926e-10	-0.964864
133517594	chr9:133517594:A:G	1.2163e-09	-1.55597	-1.15106
133517689	chr9:133517689:G:A	4.6821e-09	0.0108292	-1.36992
133517962	chr9:133517962:T:C	2.39025e-08	-1.90926e-10	0.271142
133517992	chr9:133517992:T:A	8.27448e-08	-1.90926e-10	1.51292
133518150	chr9:133518150:G:A	4.40592e-08	-1.90926e-10	0.882694
133518340	chr9:133518340:G:C	8.84286e-10	-1.65456	-1.37125
133518513	chr9:133518513:T:C	2.03383e-09	-1.57461	-0.618303
133519040	chr9:133519040:A:G	1.1e-09	-1.3716	-1.43593
133519302	chr9:133519302:C:G	8.55742e-09	-1.90926e-10	-0.756041
133519312	chr9:133519312:A:G	1.85457e-09	-0.913222	-1.37197
133519454	chr9:133519454:G:A	1.66401e-08	-1.90926e-10	-0.0910267
133519629	chr9:133519629:A:T	6.74563e-08	-1.90926e-10	1.30864
133519665	chr9:133519665:GC:G	7.81531e-08	-1.90926e-10	1.45583
133519668	chr9:133519668:C:T	7.36797e-08	-1.90926e-10	1.39689
133519721	chr9:133519721:T:TA	4.31711e-09	-1.90926e-10	-1.44025
133519727	chr9:133519727:GA:G	8.25335e-08	-1.90926e-10	1.51036
133519790	chr9:133519790:G:A	9.30964e-09	-1.90926e-10	-0.67179
133519966	chr9:133519966:A:C	1.01182e-09	-1.72694	-1.16414
133520315	chr9:133520315:A:G	8.20387e-10	-1.82753	-1.27328
133520331	chr9:133520331:A:G	1.11737e-09	-1.70398	-1.08788
133520496	chr9:133520496:T:G	1.10475e-08	-1.90926e-10	-0.50064
133520562	chr9:133520562:G:A	3.5806e-08	-1.90926e-10	0.675275
133520641	chr9:133520641:A:G	1.27998e-09	-1.81315	-0.842849
133520664	chr9:133520664:G:A	9.70882e-09	-1.90926e-10	-0.629805
133520765	chr9:133520765:T:TG	6.01295e-09	-1.90926e-10	-1.10892
133520926	chr9:133520926:T:C	4.97281e-08	-1.90926e-10	1.00373
133520999	chr9:133520999:C:T	4.68052e-09	-1.90926e-10	-1.35943
133521031	chr9:133521031:C:T	2.79047e-08	-1.90926e-10	0.425957
133521347	chr9:133521347:G:A	6.84383e-09	-1.90926e-10	-0.979493
133521499	chr9:133521499:C:T	6.3127e-08	-1.90926e-10	1.24231
133521635	chr9:133521635:A:G	5.53192e-09	-1.90926e-10	-1.19231
133521893	chr9:133521893:T:C	4.40701e-09	-1.90926e-10	-1.41964
133522244	chr9:133522244:G:A	7.69298e-10	-1.77716	-1.38795
133522460	chr9:133522460:G:A	6.87284e-09	-1.90926e-10	-0.975263
133522677	chr9:133522677:C:A	2.98751e-09	-1.8084	-4.23322e-10
133522856	chr9:133522856:T:C	1.98769e-09	-1.78544	-0.430427
133522981	chr9:133522981:C:T	4.38338e-09	-1.90926e-10	-1.42502
133523001	chr9:133523001:C:T	5.36329e-09	-1.90926e-10	-1.22326
133523148	chr9:133523148:G:A	5.51788e-09	-1.90926e-10	-1.19485
133523230	chr9:133523230:G:T	4.40676e-09	-1.90926e-10	-1.4197
133523357	chr9:133523357:G:A	3.51867e-09	-1.64476	-4.23322e-10
133523366	chr9:133523366:A:G	4.99781e-09	-1.90926e-10	-1.29384
133523580	chr9:133523580:A:G	1.12453e-09	-1.77879	-1.00668
133523703	chr9:133523703:GAGAGAGAGAGAGAGAGAC:G	8.06997e-10	-1.67509	-1.44219
133524199	chr9:133524199:G:A	7.23806e-08	-1.90926e-10	1.3791
133524629	chr9:133524629:A:C	4.83159e-09	-1.39828	0.0706175
133524893	chr9:133524893:A:G	7.22114e-10	-1.79047	-1.43794
133524978	chr9:133524978:A:G	3.44321e-07	-1.90926e-10	2.93874
133525238	chr9:133525238:C:T	7.20917e-09	-1.90926e-10	-0.927486
133525936	chr9:133525936:G:A	2.96698e-09	-1.34124	-0.474053
133526809	chr9:133526809:C:G	4.3193e-09	-1.90926e-10	-1.43975
133527452	chr9:133527452:C:T	1.16964e-09	-1.59252	-1.15362
133527507	chr9:133527507:T:C	4.93309e-09	-1.90926e-10	-1.30687
133528238	chr9:133528238:C:T	6.06219e-09	-1.90926e-10	-1.10077
133528324	chr9:133528324:G:A	1.3735e-08	-1.90926e-10	-0.282893
133528375	chr9:133528375:G:A	1.11698e-09	-1.3564	-1.43581
133528460	chr9:133528460:G:A	8.79058e-09	-1.90926e-10	-0.729159
133528744	chr9:133528744:G:A	8.41399e-10	-1.66874	-1.40679
133528896	chr9:133528896:C:T	4.54153e-09	-1.90926e-10	-1.38957
133528943	chr9:133528943:G:A	4.45033e-09	-1.90926e-10	-1.40986
133529124	chr9:133529124:C:T	4.87913e-09	-1.90926e-10	-1.31787
133529126	chr9:133529126:T:C	6.25592e-09	-1.90926e-10	-1.06931
133529131	chr9:133529131:G:C	4.3276e-09	-1.90926e-10	-1.43783
133529283	chr9:133529283:T:C	4.47835e-09	-1.90926e-10	-1.40358
133529436	chr9:133529436:C:G	1.12024e-08	-1.90926e-10	-0.486716
133529528	chr9:133529528:C:T	5.23071e-09	-1.90926e-10	-1.24829
133529551	chr9:133529551:A:T	5.03357e-09	-1.90926e-10	-1.28671
133529702	chr9:133529702:T:C	8.31035e-10	-1.68055	-1.40737
133529917	chr9:133529917:GA:G	1.18586e-08	-1.90926e-10	-0.429786
133529936	chr9:133529936:C:T	4.43874e-09	-1.90926e-10	-1.41247
133530265	chr9:133530265:A:G	4.40988e-09	-1.90926e-10	-1.41899
133530360	chr9:133530360:G:A	4.82535e-09	-1.90926e-10	-1.32896
133530579	chr9:133530579:G:A	5.08273e-09	-1.90926e-10	-1.27699
133530670	chr9:133530670:C:G	1.22179e-09	-1.50322	-1.19931
133530851	chr9:133530851:C:T	1.23094e-09	-1.46157	-1.2335
133531247	chr9:133531247:A:G	4.39749e-09	-1.90926e-10	-1.4218
133531484	chr9:133531484:G:A	4.6114e-09	-1.90926e-10	-1.37431
133531561	chr9:133531561:G:A	5.61438e-09	-1.90926e-10	-1.17751
133531754	chr9:133531754:A:G	9.58459e-10	-1.61491	-1.33036
133531860	chr9:133531860:T:C	5.85021e-09	-1.90926e-10	-1.13636
133531936	chr9:133531936:C:T	8.95943e-10	-1.64735	-1.36536
133532073	chr9:133532073:C:T	1.15881e-09	-1.67502	-1.08042
133532266	chr9:133532266:G:A	9.24791e-10	-1.71032	-1.27071
133532712	chr9:133532712:A:G	1.53642e-09	-1.81842	-0.65497
133532918	chr9:133532918:G:A	7.75803e-10	-1.72142	-1.43527
133533118	chr9:133533118:G:A	5.00632e-09	-1.90926e-10	-1.29214
133533135	chr9:133533135:A:G	4.30829e-09	-1.90926e-10	-1.4423
133533182	chr9:133533182:T:C	5.28154e-09	-1.90926e-10	-1.23862
133533275	chr9:133533275:G:A	4.87266e-09	-1.90926e-10	-1.3192
133533285	chr9:133533285:G:C	4.31253e-09	-1.90926e-10	-1.44131
133533296	chr9:133533296:G:A	2.59635e-08	-1.90926e-10	0.35385
133533448	chr9:133533448:A:T	2.33994e-09	-1.69912	-0.353598
133533490	chr9:133533490:C:T	9.75781e-10	-1.60248	-1.32488
133533588	chr9:133533588:T:C	4.31238e-09	-1.90926e-10	-1.44135
133533623	chr9:133533623:C:T	4.31471e-09	-1.90926e-10	-1.44081
133533863	chr9:133533863:C:T	3.33517e-09	-1.57644	-0.121875
133533893	chr9:133533893:C:T	2.59653e-09	-1.7587	-0.189964
133533916	chr9:133533916:C:T	2.14455e-08	-1.90926e-10	0.162677
133533953	chr9:133533953:A:G	3.35659e-09	-1.5791	-0.112812
133534193	chr9:133534193:C:T	1.91268e-09	-1.67176	-0.582576
133534331	chr9:133534331:G:A	5.63246e-09	-1.90926e-10	-1.17429
133535441	chr9:133535441:C:T	9.38817e-10	-1.52392	-1.44205
133535444	chr9:133535444:C:G	1.99958e-08	-1.81282	1.9055
133536042	chr9:133536042:T:C	1.91947e-08	-1.18712	1.23891
133536200	chr9:133536200:A:T	7.03357e-09	-1.60924	0.657098
133536303	chr9:133536303:G:A	7.18591e-09	-1.61006	0.679343
133536466	chr9:133536466:C:T	4.70932e-09	-1.90926e-10	-1.3533
133536484	chr9:133536484:A:C	1.75492e-09	-0.927083	-1.41334
133536800	chr9:133536800:A:G	5.5015e-09	-1.90926e-10	-1.19782
133536945	chr9:133536945:G:T	2.4858e-09	-1.69452	-0.297725
133536965	chr9:133536965:G:A	4.24705e-08	-1.90926e-10	0.845971
133537072	chr9:133537072:G:T	5.21369e-09	-1.90926e-10	-1.25155
133537293	chr9:133537293:G:C	5.67381e-09	-1.90926e-10	-1.16698
133538011	chr9:133538011:T:C	7.20484e-10	-1.79684	-1.43384
133538440	chr9:133538440:G:T	8.00741e-09	-0.827564	0.00509223
133538893	chr9:133538893:A:G	1.13754e-09	-1.68499	-1.08899
133538988	chr9:133538988:G:A	4.31544e-09	-1.90926e-10	-1.44064
133538993	chr9:133538993:C:T	4.18697e-09	-1.47086	-4.23322e-10
133538995	chr9:133538995:C:A	9.20066e-08	-1.90926e-10	1.61902
133539025	chr9:133539025:C:T	3.17976e-09	-1.74603	-4.23322e-10
133539394	chr9:133539394:C:T	7.53668e-10	-1.7894	-1.39625
133539444	chr9:133539444:G:A	2.97022e-09	-1.8142	-4.23322e-10
133539463	chr9:133539463:C:T	4.37684e-09	-1.90926e-10	-1.42651
133539547	chr9:133539547:T:G	7.82052e-09	-1.90926e-10	-0.846088
133539920	chr9:133539920:T:A	1.36999e-09	-1.1672	-1.42083
133540191	chr9:133540191:G:A	4.35078e-09	-1.90926e-10	-1.43249
133540399	chr9:133540399:G:A	1.37118e-09	-1.35448	-1.23269
133540499	chr9:133540499:A:G	6.67038e-09	-1.90926e-10	-1.00516
133540843	chr9:133540843:C:A	1.78336e-09	-1.82717	-0.497176
133541087	chr9:133541087:T:G	7.23988e-10	-1.78353	-1.44229
133541530	chr9:133541530:C:A	9.11762e-10	-1.57541	-1.4198
133541603	chr9:133541603:A:G	9.04201e-10	-1.60722	-1.39632
133541636	chr9:133541636:C:G	1.26932e-09	-1.38108	-1.28328
133541735	chr9:133541735:C:T	1.15938e-09	-1.49155	-1.2634
133541785	chr9:133541785:G:A	4.32079e-09	-1.90926e-10	-1.4394
133541816	chr9:133541816:A:T	9.06454e-10	-1.58683	-1.41423
133541969	chr9:133541969:A:G	8.93324e-10	-1.6856	-1.33004
133542086	chr9:133542086:C:T	8.83089e-10	-1.58707	-1.4401
133542107	chr9:133542107:G:A	3.06598e-09	-1.78247	-4.23322e-10
133542208	chr9:133542208:T:G	1.23873e-08	-0.38617	-4.23322e-10
133542232	chr9:133542232:C:T	8.1164e-10	-1.82641	-1.28513
133542238	chr9:133542238:G:A	8.15306e-10	-1.66478	-1.44225
133542267	chr9:133542267:A:G	3.29384e-09	-0.348929	-1.36186
133542537	chr9:133542537:A:C	5.33952e-09	-1.90926e-10	-1.2277
133542548	chr9:133542548:A:G	1.43317e-09	-1.31803	-1.22492
133543251	chr9:133543251:A:G	1.23178e-09	-1.82259	-0.871788
133543440	chr9:133543440:C:T	3.60634e-09	-1.62015	-4.23322e-10
133543498	chr9:133543498:T:C	6.26339e-09	-1.90926e-10	-1.06812
133543547	chr9:133543547:T:C	8.91325e-10	-1.57893	-1.43896
133543694	chr9:133543694:C:A	4.31039e-09	-1.90926e-10	-1.44181
133543719	chr9:133543719:C:T	7.45628e-10	-1.82256	-1.37381
133543754	chr9:133543754:G:A	4.32521e-09	-1.90926e-10	-1.43838
133543821	chr9:133543821:T:C	8.63052e-10	-1.66231	-1.38781
133544054	chr9:133544054:T:C	4.6881e-09	-1.90926e-10	-1.35781
133544057	chr9:133544057:A:G	4.67465e-09	-1.90926e-10	-1.36068
133544134	chr9:133544134:C:G	2.27416e-08	-1.90926e-10	0.221355
133544298	chr9:133544298:A:G	4.67786e-09	-1.90926e-10	-1.36
133544335	chr9:133544335:A:G	9.05351e-10	-1.8007	-1.20157
133544407	chr9:133544407:C:T	7.98965e-10	-1.7188	-1.40848
133544732	chr9:133544732:C:T	4.36134e-09	-1.90926e-10	-1.43006
133545182	chr9:133545182:G:A	4.68802e-09	-1.90926e-10	-1.35783
133545262	chr9:133545262:T:C	4.66011e-09	-1.90926e-10	-1.3638
133545284	chr9:133545284:G:A	4.66838e-09	-1.90926e-10	-1.36203
133545287	chr9:133545287:C:T	4.30839e-09	-1.90926e-10	-1.44228
133545802	chr9:133545802:G:A	8.51374e-10	-1.78256	-1.28119
133546109	chr9:133546109:A:G	8.66719e-10	-1.64226	-1.40362
133546192	chr9:133546192:T:C	8.08281e-10	-1.71417	-1.40152
133546215	chr9:133546215:T:A	4.86545e-09	-1.90926e-10	-1.32068
133546370	chr9:133546370:A:G	2.49812e-08	-1.90926e-10	0.315284
133546423	chr9:133546423:G:T	2.47448e-09	-0.98396	-1.01285
133546624	chr9:133546624:C:G	8.09552e-10	-1.81216	-1.30195
133546636	chr9:133546636:C:T	4.30756e-09	-1.90926e-10	-1.44247
133546663	chr9:133546663:C:T	1.06492e-09	-1.66487	-1.17508
133546919	chr9:133546919:C:T	8.65828e-10	-1.6932	-1.3537
133547048	chr9:133547048:C:T	4.6605e-09	-1.90926e-10	-1.36372
133547114	chr9:133547114:A:T	4.65956e-09	-1.90926e-10	-1.36392
133547174	chr9:133547174:C:T	2.12409e-09	-1.321	-0.828496
133547224	chr9:133547224:C:T	4.623e-09	-1.90926e-10	-1.3718
133547260	chr9:133547260:T:C	4.70358e-09	-1.90926e-10	-1.35452
133547332	chr9:133547332:C:T	1.92834e-09	-1.37671	-0.869472
133547512	chr9:133547512:A:T	9.67245e-10	-1.54836	-1.38779
133547516	chr9:133547516:A:G	7.71183e-10	-1.812	-1.35067
133547548	chr9:133547548:C:G	4.67396e-09	-1.90926e-10	-1.36083
133547598	chr9:133547598:C:T	3.56434e-09	-1.63186	-4.23322e-10
133547708	chr9:133547708:G:A	9.9213e-09	-1.90926e-10	-0.608156
133547724	chr9:133547724:C:G	4.32468e-09	-1.90926e-10	-1.4385
133547746	chr9:133547746:C:G	4.58716e-09	-1.90926e-10	-1.37958
133547858	chr9:133547858:G:A	4.56743e-09	-1.90926e-10	-1.38389
133547866	chr9:133547866:G:A	4.59654e-09	-1.90926e-10	-1.37754
133547889	chr9:133547889:A:G	4.5501e-09	-1.90926e-10	-1.38769
133547919	chr9:133547919:C:A	4.71969e-09	-1.90926e-10	-1.3511
133547931	chr9:133547931:G:C	4.69601e-09	-1.90926e-10	-1.35613
133547958	chr9:133547958:G:A	4.30801e-09	-1.90926e-10	-1.44236
133548008	chr9:133548008:A:T	4.67838e-09	-1.90926e-10	-1.35989
133548072	chr9:133548072:T:A	4.67396e-09	-1.90926e-10	-1.36083
133548087	chr9:133548087:A:G	4.69199e-09	-1.90926e-10	-1.35698
133548140	chr9:133548140:T:C	4.64157e-09	-1.90926e-10	-1.36779
133548377	chr9:133548377:G:A	4.71572e-09	-1.90926e-10	-1.35194
133548410	chr9:133548410:G:A	4.67396e-09	-1.90926e-10	-1.36083
133548459	chr9:133548459:G:A	1.94576e-09	-1.39874	-0.838448
133548513	chr9:133548513:A:G	7.11363e-09	-1.90926e-10	-0.940827
133548553	chr9:133548553:A:G	4.67613e-09	-1.90926e-10	-1.36037
133548587	chr9:133548587:A:G	4.66802e-09	-1.90926e-10	-1.3621
133548672	chr9:133548672:A:G	5.02123e-09	-1.90926e-10	-1.28916
133548698	chr9:133548698:T:TG	5.14105e-09	-1.90926e-10	-1.26558
133548713	chr9:133548713:C:G	4.34491e-09	-1.90926e-10	-1.43384
133548780	chr9:133548780:G:A	4.64629e-09	-1.90926e-10	-1.36677
133548830	chr9:133548830:A:G	4.64711e-09	-1.90926e-10	-1.36659
133548845	chr9:133548845:T:C	4.78687e-09	-1.90926e-10	-1.33696
133549409	chr9:133549409:A:G	4.78242e-09	-1.90926e-10	-1.33789
133549709	chr9:133549709:A:G	5.00028e-09	-1.90926e-10	-1.29335
133549815	chr9:133549815:G:A	6.9807e-10	-1.82186	-1.44041
133550072	chr9:133550072:A:T	4.77869e-09	-1.90926e-10	-1.33867
133550486	chr9:133550486:A:G	8.70169e-10	-1.73871	-1.3032
133550639	chr9:133550639:G:A	1.72308e-09	-1.04217	-1.31655
133550778	chr9:133550778:C:T	8.88372e-10	-1.65392	-1.36729
133550823	chr9:133550823:T:A	5.05587e-09	-1.90926e-10	-1.28229
133551282	chr9:133551282:C:T	7.33654e-09	-1.90926e-10	-0.909973
133551441	chr9:133551441:C:T	4.45885e-09	-1.90926e-10	-1.40795
133551599	chr9:133551599:A:G	1.75922e-09	-0.896189	-1.44178
133551922	chr9:133551922:T:C	2.46349e-09	-1.14925	-0.852011
133551997	chr9:133551997:T:A	1.74491e-09	-0.905792	-1.44034
133552332	chr9:133552332:GTTGAATC:G	1.7116e-09	-1.51722	-0.848195
133552387	chr9:133552387:T:C	2.22085e-09	-0.66964	-1.43531
133552873	chr9:133552873:A:T	5.0031e-08	1.0098	-4.23322e-10
133552938	chr9:133552938:C:T	1.52487e-08	-1.90926e-10	-0.178348
133553137	chr9:133553137:C:T	4.56452e-09	-1.90926e-10	-1.38453
133553201	chr9:133553201:T:G	2.94329e-08	-1.90926e-10	0.479273
133553260	chr9:133553260:C:T	3.5439e-09	-1.63761	-4.23322e-10
133553366	chr9:133553366:C:T	4.31925e-09	-1.90926e-10	-1.43976
133553609	chr9:133553609:G:A	7.72967e-10	-1.80199	-1.35836
133554044	chr9:133554044:G:A	4.9011e-09	-1.31338	-4.23322e-10
133554049	chr9:133554049:C:T	1.02798e-09	-1.81667	-1.05857
133554647	chr9:133554647:C:T	4.82461e-09	-1.90926e-10	-1.32911
133554678	chr9:133554678:G:A	4.59405e-09	-1.37808	-4.23322e-10
133555301	chr9:133555301:C:G	9.4259e-10	-1.53193	-1.43003
133555378	chr9:133555378:A:G	8.20311e-10	-1.81708	-1.28383
133555838	chr9:133555838:C:T	4.97852e-09	-1.90926e-10	-1.29771
133555922	chr9:133555922:C:T	9.08231e-10	-1.64589	-1.35321
133556558	chr9:133556558:G:A	3.095e-09	-0.332487	-1.44056
133556823	chr9:133556823:C:A	3.29265e-09	-0.490531	-1.22062
133557075	chr9:133557075:G:A	2.96323e-09	-1.81656	-4.23322e-10
133557471	chr9:133557471:C:T	4.3899e-09	-1.90926e-10	-1.42353
133557510	chr9:133557510:G:C	4.80633e-09	-0.818993	-0.513914
133557631	chr9:133557631:G:T	4.0909e-09	-0.0626845	-1.43139
133557816	chr9:133557816:G:A	4.36105e-09	-1.90926e-10	-1.43013
133557843	chr9:133557843:G:A	2.23846e-09	-0.749508	-1.34755
133557950	chr9:133557950:C:T	1.04537e-08	-1.90926e-10	-0.555885
133558376	chr9:133558376:A:G	4.76045e-09	-1.01463	-0.327865
133558476	chr9:133558476:C:T	3.73566e-07	3.02026	-4.23322e-10
133560208	chr9:133560208:G:A	1.11726e-09	-1.36564	-1.42632
133560265	chr9:133560265:A:G	7.33584e-10	-1.80894	-1.40372
133560310	chr9:133560310:G:A	2.98052e-09	-1.81074	-4.23322e-10
133560573	chr9:133560573:C:T	5.3741e-09	-1.90926e-10	-1.22125
133560588	chr9:133560588:G:A	1.09697e-08	-1.90926e-10	-0.507706
133560755	chr9:133560755:G:A	1.14397e-08	-1.90926e-10	-0.465749
133561003	chr9:133561003:C:T	7.16034e-10	-1.79483	-1.44204
133561049	chr9:133561049:A:G	4.51386e-09	-1.90926e-10	-1.39569
133561321	chr9:133561321:A:G	1.34172e-09	-1.19581	-1.41308
133561397	chr9:133561397:C:G	6.09704e-09	-1.90926e-10	-1.09504
133561506	chr9:133561506:G:A	7.53116e-10	-1.76035	-1.42603
133561513	chr9:133561513:TC:T	1.5359e-09	-1.24783	-1.2259
133561740	chr9:133561740:A:G	5.0683e-09	-1.90926e-10	-1.27983
133561792	chr9:133561792:T:G	3.53887e-09	-0.676966	-0.962065
133561927	chr9:133561927:T:G	1.27257e-09	-1.26875	-1.39305
133562063	chr9:133562063:G:A	1.24969e-09	-1.27466	-1.40528
133562974	chr9:133562974:CT:C	4.31399e-09	-1.90926e-10	-1.44098
133562990	chr9:133562990:C:T	4.31107e-09	-1.90926e-10	-1.44165
133563068	chr9:133563068:G:T	9.88302e-09	-1.90926e-10	-0.612022
133563087	chr9:133563087:C:T	6.19791e-08	-1.90926e-10	1.22396
133563093	chr9:133563093:A:G	6.8667e-09	-0.976156	-4.23322e-10
133563330	chr9:133563330:G:A	1.44263e-08	0.709663	-0.943447
133563434	chr9:133563434:GTAAGTGTCAAGCCTGTGGGCGTTGTCAC:G	4.47638e-09	-1.90926e-10	-1.40402
133564966	chr9:133564966:G:A	8.22211e-10	-1.6656	-1.43299
133565112	chr9:133565112:A:C	3.05943e-09	-1.78461	-4.23322e-10
133565434	chr9:133565434:A:G	5.1697e-08	-1.90926e-10	1.04256
133565497	chr9:133565497:G:A	7.46164e-10	-1.7532	-1.44245
133565506	chr9:133565506:A:G	5.19274e-08	2.04485	-0.997847
133565547	chr9:133565547:G:T	9.52838e-09	-0.648565	-4.23322e-10
133565742	chr9:133565742:A:G	1.53171e-09	-1.11726	-1.35919
133566225	chr9:133566225:T:G	9.60594e-10	-1.50117	-1.44187
133566364	chr9:133566364:C:T	3.24569e-09	-1.72551	-4.23322e-10
133566539	chr9:133566539:C:T	9.6711e-10	-1.49434	-1.44194
133567003	chr9:133567003:C:T	5.03789e-09	-1.90926e-10	-1.28585
133567097	chr9:133567097:G:A	2.97861e-09	-1.81138	-4.23322e-10
133567164	chr9:133567164:C:T	4.3081e-09	-1.90926e-10	-1.44234
133567182	chr9:133567182:G:A	7.46761e-09	-1.90926e-10	-0.892265
133567256	chr9:133567256:C:T	3.60675e-09	-0.537498	-1.08254
133567276	chr9:133567276:C:T	5.59297e-08	-1.90926e-10	1.12126
133567444	chr9:133567444:G:A	1.28035e-09	-1.74757	-0.908135
133567845	chr9:133567845:A:G	1.49168e-09	-1.24799	-1.25494
133568010	chr9:133568010:C:T	8.05089e-10	-1.78792	-1.33173
133568548	chr9:133568548:G:A	8.3144e-10	-1.65738	-1.43006
133568586	chr9:133568586:TC:T	5.43174e-09	-1.21058	-4.23322e-10
133568599	chr9:133568599:C:A	4.76489e-09	-1.90926e-10	-1.34157
133568974	chr9:133568974:T:C	3.0425e-09	-1.59744	-0.192719
133569102	chr9:133569102:T:C	6.03962e-09	-1.90926e-10	-1.1045
133569143	chr9:133569143:G:A	5.93334e-09	0.175058	-1.29731
133569476	chr9:133569476:A:G	2.38255e-09	-0.799882	-1.23479
133569488	chr9:133569488:C:G	4.93304e-09	-0.0172662	-1.28962
133569624	chr9:133569624:G:A	4.52864e-09	-1.90926e-10	-1.39242
133570034	chr9:133570034:A:C	4.62536e-09	-1.90926e-10	-1.37129
133570351	chr9:133570351:C:T	8.69049e-10	-1.60177	-1.44143
133570435	chr9:133570435:C:T	3.48774e-09	-1.65359	-4.23322e-10
133570935	chr9:133570935:A:G	1.72676e-09	-1.27664	-1.07995
133571158	chr9:133571158:C:G	5.25225e-09	-1.90926e-10	-1.24418
133571319	chr9:133571319:A:C	1.92053e-09	-0.869889	-1.38035
133571467	chr9:133571467:C:A	7.30387e-09	-1.90926e-10	-0.914435
133571835	chr9:133571835:C:G	7.73498e-10	-1.72558	-1.43409
133571965	chr9:133571965:C:T	4.40748e-09	-1.90926e-10	-1.41954
133572410	chr9:133572410:G:A	1.99805e-09	-1.52611	-0.684559
133572532	chr9:133572532:G:T	8.60038e-09	0.514257	-1.26529
133572725	chr9:133572725:G:A	4.27508e-09	-0.0754102	-1.37463
133573082	chr9:133573082:TG:T	2.21155e-09	-0.859692	-1.24946
133573340	chr9:133573340:G:A	6.09724e-09	-1.90926e-10	-1.095
133573728	chr9:133573728:G:A	2.95313e-08	1.87627	-1.39365
133573863	chr9:133573863:G:A	6.86373e-09	0.448673	-1.42526
133574207	chr9:133574207:G:A	8.18382e-10	-1.82671	-1.27656
133574320	chr9:133574320:C:T	1.26168e-09	-1.6607	-1.0097
133574344	chr9:133574344:G:A	4.65987e-09	-1.90926e-10	-1.36385
133574681	chr9:133574681:C:T	1.96693e-09	-0.851444	-1.37492
133575022	chr9:133575022:G:A	9.51313e-10	-1.51126	-1.44149
133575081	chr9:133575081:G:T	8.46584e-10	-1.63252	-1.43687
133575116	chr9:133575116:C:T	4.34921e-09	-1.90926e-10	-1.43284
133575149	chr9:133575149:GC:G	7.7583e-10	-1.71941	-1.43726
133575240	chr9:133575240:G:A	9.38234e-10	-1.61632	-1.35028
133575347	chr9:133575347:A:C	4.40127e-09	-1.90926e-10	-1.42095
133575459	chr9:133575459:G:A	3.85901e-09	-1.55243	-4.23322e-10
133575537	chr9:133575537:C:A	1.31094e-08	-0.431524	0.102011
133575636	chr9:133575636:C:T	7.30524e-09	-0.0605352	-0.853713
133575640	chr9:133575640:G:A	5.38581e-09	-1.90926e-10	-1.21907
133575676	chr9:133575676:C:T	4.86598e-08	-1.90926e-10	0.982013
133575722	chr9:133575722:G:A	4.58619e-09	-1.90926e-10	-1.37979
133576095	chr9:133576095:A:C	7.66511e-08	1.43642	-4.23322e-10
133576144	chr9:133576144:A:AG	1.90492e-09	-0.879512	-1.37889
133576154	chr9:133576154:A:T	3.01034e-09	-1.80079	-4.23322e-10
133576370	chr9:133576370:G:C	4.42336e-09	-1.90926e-10	-1.41594
133576633	chr9:133576633:C:T	4.65349e-09	-1.90926e-10	-1.36522
133577051	chr9:133577051:C:G	4.32117e-09	-1.90926e-10	-1.43931
133577183	chr9:133577183:A:G	2.16922e-09	-0.868386	-1.26009
133577265	chr9:133577265:C:T	7.50695e-10	-1.82745	-1.36214
133577560	chr9:133577560:G:A	9.58945e-09	-1.37842	0.736244
133577602	chr9:133577602:G:A	2.13841e-09	-1.04799	-1.09478
133577767	chr9:133577767:G:A	3.63085e-09	-0.589147	-1.02422
133577874	chr9:133577874:C:T	6.35303e-09	0.109228	-1.16314
133577967	chr9:133577967:A:G	2.16871e-09	-1.02906	-1.09964
133578005	chr9:133578005:A:G	2.47515e-09	-0.83645	-1.16009
133578043	chr9:133578043:C:T	1.35958e-09	-1.54809	-1.04757
133578137	chr9:133578137:C:T	2.27258e-09	-1.06563	-1.0163
133578178	chr9:133578178:C:CCCA	2.15032e-09	-1.02485	-1.11237
133578275	chr9:133578275:C:T	6.82122e-09	-1.90926e-10	-0.982802
133578347	chr9:133578347:G:A	1.68898e-09	-0.991639	-1.38708
133578400	chr9:133578400:T:C	5.06395e-09	0.119766	-1.40046
133578446	chr9:133578446:A:G	2.29177e-09	-1.00362	-1.0699
133578568	chr9:133578568:C:T	1.09759e-09	-1.37964	-1.43008
133578798	chr9:133578798:C:T	3.01533e-09	-1.79913	-4.23322e-10
133579241	chr9:133579241:G:A	7.50726e-09	-1.90926e-10	-0.886969
133579457	chr9:133579457:G:A	6.74694e-09	-1.90926e-10	-0.993751
133579465	chr9:133579465:G:A	1.92493e-09	-0.809015	-1.43893
133579606	chr9:133579606:C:T	1.18613e-08	-0.429559	-4.23322e-10
133579625	chr9:133579625:C:A	4.61488e-09	0.0372228	-1.41078
133579907	chr9:133579907:G:A	1.37909e-08	-0.278828	-4.23322e-10
133580075	chr9:133580075:T:C	2.20813e-09	-1.36195	-0.748742
133580355	chr9:133580355:G:T	1.04403e-08	-0.557163	-4.23322e-10
133580391	chr9:133580391:C:T	4.41536e-09	-1.90926e-10	-1.41775
133580565	chr9:133580565:G:A	4.34919e-09	-1.90926e-10	-1.43285
133580598	chr9:133580598:T:C	4.59684e-09	-1.90926e-10	-1.37747
133580775	chr9:133580775:A:G	1.02578e-09	-1.58731	-1.29007
133581285	chr9:133581285:C:T	2.01684e-09	-0.759226	-1.44208
133581320	chr9:133581320:G:A	3.75295e-09	-0.8108	-0.769499
133581792	chr9:133581792:G:A	1.76655e-08	-1.61688	1.58565
133582147	chr9:133582147:G:A	1.33752e-09	-1.21091	-1.40111
133582159	chr9:133582159:C:T	1.27933e-09	-1.25934	-1.39717
133582748	chr9:133582748:C:G	2.43974e-09	-0.569175	-1.44178
133583141	chr9:133583141:T:C	7.36745e-09	-1.90926e-10	-0.905767
133583372	chr9:133583372:G:A	1.41127e-09	-1.23721	-1.32114
133583762	chr9:133583762:G:C	1.60048e-09	-1.15395	-1.27859
133583855	chr9:133583855:C:T	1.69002e-09	-1.58571	-0.79239
133584089	chr9:133584089:G:T	1.47495e-08	-1.90926e-10	-0.211633
133584092	chr9:133584092:C:T	8.49239e-10	-1.80041	-1.26584
133584820	chr9:133584820:G:A	3.72707e-09	-1.43996	-0.147258
133584848	chr9:133584848:G:A	3.06796e-09	-1.78183	-4.23322e-10
133585505	chr9:133585505:C:T	7.21115e-10	-1.78732	-1.44247
133586169	chr9:133586169:GC:G	6.12606e-09	-1.90926e-10	-1.09029
133586552	chr9:133586552:A:T	1.57908e-09	-1.05009	-1.3959
133586684	chr9:133586684:CTG:C	1.07532e-09	-1.41027	-1.41995
133586729	chr9:133586729:G:A	3.49875e-09	-1.34681	-0.303623
133586749	chr9:133586749:A:G	6.33731e-09	-1.79523	0.738847
133586987	chr9:133586987:A:G	2.89079e-08	-1.90926e-10	0.461277
133587225	chr9:133587225:C:T	1.05261e-08	-1.90926e-10	-0.548986
133587289	chr9:133587289:G:A	7.42119e-10	-1.79112	-1.40997
133587445	chr9:133587445:C:T	6.03115e-09	-1.80963	0.703729
133587487	chr9:133587487:A:AGGCCTCCT	2.4921e-08	-1.90926e-10	0.312872
133587672	chr9:133587672:A:T	4.76757e-09	-1.90926e-10	-1.341
133587922	chr9:133587922:G:A	1.79871e-09	-1.47457	-0.841197
133588134	chr9:133588134:C:T	2.67159e-09	-0.734468	-1.1857
133588152	chr9:133588152:G:A	6.13917e-09	-1.80362	0.715467
133588158	chr9:133588158:T:C	2.57173e-09	-0.777054	-1.18121
133588219	chr9:133588219:G:A	2.6133e-09	-0.763478	-1.17875
133588276	chr9:133588276:C:T	2.73175e-09	-0.730857	-1.16704
133588285	chr9:133588285:T:G	2.84728e-09	-0.689779	-1.1667
133588405	chr9:133588405:T:G	5.41036e-09	-1.90926e-10	-1.21452
133588983	chr9:133588983:C:T	5.66e-09	-1.8033	0.633885
133589116	chr9:133589116:C:T	5.04001e-09	-1.90926e-10	-1.28543
133589136	chr9:133589136:C:T	1.83401e-09	-1.51513	-0.781198
133589291	chr9:133589291:T:C	4.60631e-09	-1.90926e-10	-1.37541
133589350	chr9:133589350:T:G	5.63789e-09	-1.90926e-10	-1.17333
133589391	chr9:133589391:T:C	2.79547e-09	-0.731802	-1.14304
133589541	chr9:133589541:C:A	1.1417e-08	-0.467738	-4.23322e-10
133589564	chr9:133589564:C:T	4.32913e-09	-1.90926e-10	-1.43747
133589578	chr9:133589578:A:G	2.3914e-09	-0.75227	-1.27869
133589927	chr9:133589927:C:T	5.26087e-09	-1.90926e-10	-1.24254
133589975	chr9:133589975:C:A	4.9842e-09	-1.90926e-10	-1.29657
133590330	chr9:133590330:C:A	2.25111e-09	-1.28903	-0.802388
133590623	chr9:133590623:C:G	1.401e-09	-1.36816	-1.19749
133590663	chr9:133590663:C:T	4.19287e-09	-1.46945	-4.23322e-10
133590682	chr9:133590682:G:A	4.32711e-09	-1.90926e-10	-1.43794
133590752	chr9:133590752:G:A	1.08743e-08	-0.4076	-0.10884
133590934	chr9:133590934:T:C	1.11925e-09	-1.46712	-1.32306
133591058	chr9:133591058:T:C	8.87953e-10	-1.62109	-1.40059
133591503	chr9:133591503:A:G	1.55352e-09	-1.80073	-0.661589
133591551	chr9:133591551:G:A	9.79285e-10	-1.48452	-1.43925
133591625	chr9:133591625:C:T	7.44716e-10	-1.77104	-1.42656
133591684	chr9:133591684:G:T	5.33757e-09	-1.90926e-10	-1.22807
133591830	chr9:133591830:C:T	4.45176e-09	-1.90926e-10	-1.40954
133591871	chr9:133591871:C:T	3.61766e-08	0.51607	0.169502
133592005	chr9:133592005:G:A	6.261e-09	-1.90926e-10	-1.0685
133592024	chr9:133592024:C:T	6.67601e-09	-0.385185	-0.619135
133592197	chr9:133592197:C:T	2.566e-09	-0.543426	-1.41707
133592370	chr9:133592370:G:A	1.70509e-07	-1.90926e-10	2.23595
133592574	chr9:133592574:T:C	8.10567e-10	-1.81016	-1.30271
133592897	chr9:133592897:C:A	4.82295e-09	-1.90926e-10	-1.32945
133593189	chr9:133593189:T:G	3.66543e-09	-0.256355	-1.34754
133593237	chr9:133593237:T:C	8.2683e-10	-1.719	-1.374
133593282	chr9:133593282:T:C	8.31146e-10	-1.71309	-1.3747
133593391	chr9:133593391:C:T	8.09095e-10	-1.70019	-1.41449
133593456	chr9:133593456:TC:T	1.04146e-09	-1.44272	-1.41949
133593498	chr9:133593498:A:G	8.23762e-10	-1.71991	-1.3768
133593649	chr9:133593649:G:T	4.74129e-09	-1.34653	-4.23322e-10
133593657	chr9:133593657:A:G	1.08733e-07	0.72494	1.06112
133593770	chr9:133593770:C:T	8.28082e-10	-1.70746	-1.38402
133593959	chr9:133593959:C:A	6.23559e-07	-1.90926e-10	3.5326
133594000	chr9:133594000:A:C	1.03005e-08	-1.79427	1.22362
133594106	chr9:133594106:A:G	8.17799e-10	-1.7275	-1.37648
133594162	chr9:133594162:G:A	1.12092e-09	-1.35085	-1.43784
133594213	chr9:133594213:A:G	4.26817e-08	-1.90926e-10	0.85093
133594260	chr9:133594260:C:T	8.45346e-10	-1.72397	-1.34688
133594265	chr9:133594265:A:G	1.13492e-08	-1.78914	1.31545
133594332	chr9:133594332:A:G	7.41391e-10	-1.82427	-1.37779
133594341	chr9:133594341:A:C	8.58297e-09	-1.90926e-10	-0.753059
133594420	chr9:133594420:G:A	4.69286e-09	-1.90926e-10	-1.3568
133594421	chr9:133594421:T:C	7.68596e-10	-1.81322	-1.35281
133594555	chr9:133594555:C:T	8.21675e-10	-1.71014	-1.38911
133594768	chr9:133594768:A:G	8.29737e-10	-1.69328	-1.3962
133594858	chr9:133594858:G:C	2.94961e-09	-1.82117	-4.23322e-10
133594903	chr9:133594903:C:T	2.52202e-09	-0.542696	-1.43508
133595067	chr9:133595067:C:T	6.03332e-09	-1.90926e-10	-1.10554
133595098	chr9:133595098:G:A	2.77603e-09	-0.453356	-1.42846
133595102	chr9:133595102:A:G	7.35331e-10	-1.81538	-1.39489
133595163	chr9:133595163:T:C	4.98305e-08	-1.90926e-10	1.00579
133595307	chr9:133595307:G:A	7.46305e-09	-1.90926e-10	-0.892876
133595379	chr9:133595379:C:T	1.02595e-09	-1.44863	-1.4286
133595400	chr9:133595400:C:T	4.36105e-09	-1.90926e-10	-1.43013
133595566	chr9:133595566:C:G	6.82786e-09	-0.981829	-4.23322e-10
133596259	chr9:133596259:G:A	3.18839e-08	-1.20984	1.7691
133596407	chr9:133596407:G:A	1.11838e-08	-1.90926e-10	-0.488375
133596524	chr9:133596524:G:A	1.17393e-08	-0.4399	-4.23322e-10
133596651	chr9:133596651:A:G	5.00814e-08	-1.62964	2.64045
133596728	chr9:133596728:C:T	7.03111e-09	-1.90926e-10	-0.952495
133596738	chr9:133596738:C:T	7.1342e-08	-1.59754	2.96218
133597002	chr9:133597002:C:T	2.41554e-08	-1.19232	1.47399
133597279	chr9:133597279:A:G	2.97997e-08	-1.78038	2.27204
133597305	chr9:133597305:G:A	4.42364e-08	0.831314	0.0553952
133597312	chr9:133597312:T:C	1.68328e-07	-1.90926e-10	2.22307
133597376	chr9:133597376:G:C	6.32534e-08	-1.60386	2.84817
133597741	chr9:133597741:G:A	2.36628e-08	-1.78909	2.05016
133597897	chr9:133597897:C:A	8.18677e-10	-1.73362	-1.36928
133598074	chr9:133598074:A:T	9.34382e-09	-1.77797	1.10985
133598224	chr9:133598224:A:G	2.93042e-09	-1.82769	-4.23322e-10
133598248	chr9:133598248:C:G	2.93093e-09	-1.82752	-4.23322e-10
133598452	chr9:133598452:T:A	2.22009e-08	-1.90926e-10	0.197294
133598690	chr9:133598690:T:C	1.1611e-08	-1.76126	1.31038
133599141	chr9:133599141:A:G	1.27045e-08	-1.90926e-10	-0.36088
133599150	chr9:133599150:C:T	2.60057e-09	-0.536268	-1.41084
133599259	chr9:133599259:C:T	7.4103e-09	-1.90926e-10	-0.899969
133599386	chr9:133599386:C:G	1.13834e-08	-1.80765	1.33697
133599547	chr9:133599547:A:T	2.52019e-09	-0.550485	-1.42802
133599575	chr9:133599575:T:G	8.42615e-09	-1.7875	1.016
133599925	chr9:133599925:TGTGA:T	4.3185e-09	-1.90926e-10	-1.43993
133599973	chr9:133599973:GTGTC:G	4.31726e-09	-1.90926e-10	-1.44022
133600054	chr9:133600054:TGA:T	1.19259e-09	-1.55222	-1.17449
133600102	chr9:133600102:A:C	2.98798e-08	-1.79553	2.28987
133600138	chr9:133600138:G:A	2.99029e-09	-1.80747	-4.23322e-10
133600515	chr9:133600515:T:A	7.55898e-09	-1.90926e-10	-0.880104
133600626	chr9:133600626:A:T	3.84934e-08	-1.6655	2.41315
133600652	chr9:133600652:G:C	6.31659e-08	-1.6705	2.91342
133600685	chr9:133600685:C:T	7.59349e-09	-1.90926e-10	-0.875548
133600843	chr9:133600843:G:A	9.32515e-10	-1.6171	-1.35561
133601134	chr9:133601134:G:A	2.14132e-09	-0.737871	-1.40354
133601177	chr9:133601177:A:C	2.43666e-08	1.18542	-0.895049
133601510	chr9:133601510:C:G	8.48845e-09	0.419727	-1.18386
133601526	chr9:133601526:C:T	7.36365e-10	-1.78173	-1.42714
133601557	chr9:133601557:T:A	1.55504e-09	-1.64923	-0.812103
133601595	chr9:133601595:C:T	8.41649e-10	-1.65085	-1.42439
133602222	chr9:133602222:G:C	7.78754e-10	-1.80567	-1.34723
133602526	chr9:133602526:C:T	7.84211e-10	-1.81446	-1.33146
133603245	chr9:133603245:A:T	3.48214e-09	-0.395417	-1.25978
133603280	chr9:133603280:A:G	1.98577e-09	-0.855184	-1.36165
133603308	chr9:133603308:C:T	2.86967e-09	-0.429606	-1.41904
133603579	chr9:133603579:C:T	1.06277e-09	-1.8083	-1.03366
133603744	chr9:133603744:C:A	9.22826e-10	-1.72298	-1.26017
133603889	chr9:133603889:T:G	3.14333e-08	-0.706278	1.25131
133603954	chr9:133603954:C:T	7.30018e-10	-1.82622	-1.3913
133604040	chr9:133604040:C:T	6.73222e-09	-0.625275	-0.37066
133604200	chr9:133604200:T:G	1.87702e-09	-1.75892	-0.514231
133604323	chr9:133604323:T:C	1.23879e-07	-1.90926e-10	1.91646
133604415	chr9:133604415:C:T	3.06976e-09	-1.78124	-4.23322e-10
133604510	chr9:133604510:A:C	1.12009e-07	-1.90926e-10	1.81574
133604882	chr9:133604882:G:C	7.64363e-09	-0.632805	-0.236162
133604885	chr9:133604885:C:T	6.05558e-09	-1.90926e-10	-1.10186
133604958	chr9:133604958:T:C	2.13043e-08	-0.650771	0.806838
133605148	chr9:133605148:G:A	7.6108e-10	-1.82217	-1.35368
133605362	chr9:133605362:A:G	6.70073e-09	-1.76429	0.76367
133605402	chr9:133605402:C:T	8.13496e-09	-1.90926e-10	-0.806669
133605927	chr9:133605927:T:A	4.82914e-09	-1.90926e-10	-1.32817
133605943	chr9:133605943:C:G	9.22798e-09	-1.90926e-10	-0.6806
133606057	chr9:133606057:C:G	1.36894e-07	-1.90926e-10	2.01637
133606071	chr9:133606071:C:T	4.48628e-08	-0.0273201	0.92809
133606199	chr9:133606199:T:C	2.42105e-08	-0.575666	0.859613
133606379	chr9:133606379:G:A	1.20378e-08	0.0241234	-0.438911
133606528	chr9:133606528:C:T	7.10994e-10	-1.82757	-1.41636
133606538	chr9:133606538:G:A	7.37461e-10	-1.82769	-1.37969
133606759	chr9:133606759:TC:T	1.33248e-07	-1.90926e-10	1.98937
133607338	chr9:133607338:C:T	7.24774e-10	-1.8275	-1.39724
133607597	chr9:133607597:G:C	1.25735e-07	-1.90926e-10	1.93133
133607770	chr9:133607770:A:T	4.09004e-08	-0.246003	1.0543
133608071	chr9:133608071:A:G	6.38958e-09	-1.90926e-10	-1.04817
133608199	chr9:133608199:G:A	7.16671e-10	-1.82689	-1.40909
133608877	chr9:133608877:G:T	5.30291e-09	-1.90926e-10	-1.23458
133609057	chr9:133609057:G:A	3.88519e-09	-0.12088	-1.42479
133609655	chr9:133609655:T:C	1.56488e-08	-1.90926e-10	-0.152448
133609684	chr9:133609684:T:C	4.89351e-09	-0.120821	-1.19411
133609729	chr9:133609729:A:G	3.34457e-08	0.236564	0.37052
133609798	chr9:133609798:C:T	3.46449e-08	0.264331	0.377979
133610061	chr9:133610061:C:T	5.26092e-09	-0.0716047	-1.17093
133610101	chr9:133610101:T:C	5.00911e-09	-0.111178	-1.1804
133610556	chr9:133610556:C:T	1.03185e-08	-1.90926e-10	-0.568898
133610621	chr9:133610621:C:G	1.15346e-08	-1.90926e-10	-0.457493
133610860	chr9:133610860:G:A	6.59256e-09	-1.0169	-4.23322e-10
133610953	chr9:133610953:C:G	4.62202e-09	-1.90926e-10	-1.37201
133610971	chr9:133610971:C:T	2.389e-08	-0.346648	0.617267
133611050	chr9:133611050:C:T	3.5386e-09	-1.63911	-4.23322e-10
133611570	chr9:133611570:C:T	4.69099e-09	-1.90926e-10	-1.3572
133611775	chr9:133611775:G:A	9.07305e-09	0.461849	-1.15938
133611780	chr9:133611780:C:T	7.1041e-10	-1.82688	-1.41787
133611784	chr9:133611784:A:C	2.99897e-09	-1.80457	-4.23322e-10
133611997	chr9:133611997:A:T	7.12472e-10	-1.8231	-1.41876
133612389	chr9:133612389:C:T	7.12676e-10	-1.82649	-1.41508
133612924	chr9:133612924:A:T	5.76503e-09	-1.90926e-10	-1.15103
133613233	chr9:133613233:G:A	7.04277e-10	-1.82659	-1.42683
133613320	chr9:133613320:G:A	3.52643e-09	-0.838979	-0.803574
133613621	chr9:133613621:G:A	1.09057e-08	-1.90926e-10	-0.513558
133614097	chr9:133614097:A:T	4.36922e-09	-1.90926e-10	-1.42825
133614184	chr9:133614184:AG:A	1.0858e-09	-1.75382	-1.06671
133614298	chr9:133614298:C:G	1.54172e-09	-1.82712	-0.642822
133614406	chr9:133614406:T:C	6.02333e-09	-1.90926e-10	-1.1072
133614422	chr9:133614422:A:T	1.10307e-09	-1.76235	-1.04239
133614449	chr9:133614449:G:A	7.12722e-10	-1.82771	-1.4138
133614661	chr9:133614661:C:G	5.54612e-09	-1.90926e-10	-1.18974
133615080	chr9:133615080:A:G	1.13754e-09	-1.74324	-1.03074
133615140	chr9:133615140:G:A	7.22745e-10	-1.79529	-1.43225
133615177	chr9:133615177:T:G	1.12266e-09	-1.76893	-1.01821
133615263	chr9:133615263:G:A	5.61248e-09	-1.90926e-10	-1.17785
133615389	chr9:133615389:C:T	1.36752e-09	-1.59421	-0.995636
133615440	chr9:133615440:G:A	7.14997e-10	-1.82452	-1.4138
133615602	chr9:133615602:C:G	5.16618e-09	-1.90926e-10	-1.26071
133615720	chr9:133615720:C:T	1.39215e-08	-0.0815086	-0.187896
133615757	chr9:133615757:C:T	4.36939e-09	-1.90926e-10	-1.42822
133615854	chr9:133615854:C:T	4.38102e-09	-1.90926e-10	-1.42556
133615886	chr9:133615886:A:C	4.36406e-09	-1.90926e-10	-1.42944
133615939	chr9:133615939:C:T	4.94482e-09	-1.3045	-4.23322e-10
133616020	chr9:133616020:AAG:A	5.15715e-09	-1.90926e-10	-1.26246
133616036	chr9:133616036:G:A	1.14349e-09	-1.752	-1.01675
133616063	chr9:133616063:T:C	4.40774e-09	-1.90926e-10	-1.41948
133616083	chr9:133616083:G:A	6.99842e-10	-1.82764	-1.4321
133616638	chr9:133616638:G:A	7.07792e-10	-1.82747	-1.42098
133616747	chr9:133616747:G:A	5.20383e-09	-1.90926e-10	-1.25344
133616807	chr9:133616807:C:T	3.26374e-09	-1.71997	-4.23322e-10
133616824	chr9:133616824:CCAGA:C	3.81877e-09	-0.304221	-1.25869
133616946	chr9:133616946:G:A	1.49563e-09	-1.74615	-0.754143
133617202	chr9:133617202:C:T	1.1458e-07	-1.90926e-10	1.83844
133617354	chr9:133617354:A:G	2.84974e-09	-0.495322	-1.36029
133617471	chr9:133617471:C:T	4.44033e-09	-1.90926e-10	-1.41211
133617501	chr9:133617501:C:T	5.914e-09	-1.90926e-10	-1.12552
133617507	chr9:133617507:ACCCTGC:A	7.4142e-09	-1.90926e-10	-0.899443
133617570	chr9:133617570:T:A	1.28347e-09	-1.67936	-0.973915
133617710	chr9:133617710:G:A	7.49699e-09	-1.90926e-10	-0.888338
133617851	chr9:133617851:G:T	9.31178e-09	-0.671559	-4.23322e-10
133618002	chr9:133618002:A:G	1.22703e-09	-1.65353	-1.04471
133618010	chr9:133618010:T:TGGGA	7.49312e-10	-1.80784	-1.3836
133618063	chr9:133618063:T:C	4.53175e-09	-1.90926e-10	-1.39173
133618355	chr9:133618355:G:A	7.7747e-09	-1.90926e-10	-0.851965
133619053	chr9:133619053:C:T	4.9626e-08	-1.90926e-10	1.00168
133619778	chr9:133619778:C:T	5.955e-09	-1.90926e-10	-1.11861
133619980	chr9:133619980:G:T	5.87703e-09	-1.90926e-10	-1.13179
133620172	chr9:133620172:T:C	6.99744e-10	-1.82765	-1.43223
133620234	chr9:133620234:C:T	7.80986e-08	-1.90926e-10	1.45513
133620476	chr9:133620476:G:A	6.83272e-09	-1.66577	0.68465
133620742	chr9:133620742:C:T	6.27202e-09	-1.90926e-10	-1.06674
133620922	chr9:133620922:A:G	5.55459e-09	-1.90926e-10	-1.18821
133621393	chr9:133621393:A:G	2.36781e-09	-0.962518	-1.07836
133621607	chr9:133621607:G:A	4.93678e-09	-1.90926e-10	-1.30613
133621622	chr9:133621622:G:A	9.3433e-10	-1.56637	-1.4044
133621642	chr9:133621642:C:T	1.27015e-08	-1.06313	0.702014
133621659	chr9:133621659:C:T	3.80316e-09	-1.75064	0.183636
133621662	chr9:133621662:A:G	1.04628e-08	-0.555011	-4.23322e-10
133621718	chr9:133621718:A:G	5.0811e-09	-1.90926e-10	-1.27731
133621807	chr9:133621807:T:C	1.31373e-09	-1.38592	-1.24405
133622065	chr9:133622065:G:A	2.37857e-08	-1.90926e-10	0.266244
133622186	chr9:133622186:T:C	4.50476e-09	-1.90926e-10	-1.3977
133622201	chr9:133622201:T:C	7.23157e-10	-1.78758	-1.43938
133622507	chr9:133622507:C:T	1.34116e-08	-1.90926e-10	-0.306721
133622987	chr9:133622987:C:G	3.17177e-09	-1.52141	-0.227139
133623022	chr9:133623022:G:A	1.31847e-09	-1.46643	-1.15993
133623163	chr9:133623163:A:G	4.4042e-09	-1.90926e-10	-1.42028
133623177	chr9:133623177:G:A	5.50491e-09	-1.90926e-10	-1.1972
133623655	chr9:133623655:A:G	4.84195e-09	-1.90926e-10	-1.32552
133623951	chr9:133623951:G:A	4.61669e-09	-1.90926e-10	-1.37316
133623972	chr9:133623972:G:A	4.52312e-09	-1.90926e-10	-1.39364
133624168	chr9:133624168:C:T	1.15709e-09	-1.75301	-1.00392
133624417	chr9:133624417:C:T	1.23469e-09	-1.76906	-0.92296
133624491	chr9:133624491:C:T	4.86168e-09	-1.90926e-10	-1.32146
133625303	chr9:133625303:T:C	4.83355e-09	-1.90926e-10	-1.32726
133625386	chr9:133625386:T:C	4.89397e-09	-1.90926e-10	-1.31484
133625646	chr9:133625646:G:A	2.6814e-08	-1.90926e-10	0.386085
133625847	chr9:133625847:T:C	4.31489e-09	-1.90926e-10	-1.44077
133627247	chr9:133627247:A:G	4.59033e-09	-1.90926e-10	-1.37889
133627315	chr9:133627315:G:A	9.15936e-09	-1.90926e-10	-0.688063
133627781	chr9:133627781:G:A	1.04129e-08	-1.90926e-10	-0.559791
133628050	chr9:133628050:G:C	1.32986e-08	-1.90926e-10	-0.315184
133628060	chr9:133628060:C:A	1.02015e-09	-1.767	-1.11589
133628128	chr9:133628128:C:T	4.64927e-09	-1.90926e-10	-1.36613
133628185	chr9:133628185:A:C	4.96539e-09	-1.29126	-0.00908531
133628240	chr9:133628240:G:A	4.90584e-09	-1.90926e-10	-1.31241
133628680	chr9:133628680:G:A	1.2104e-09	-1.81761	-0.894279
133628698	chr9:133628698:T:C	1.94069e-09	-0.930452	-1.30935
133628748	chr9:133628748:A:G	6.99246e-09	-0.958007	-4.23322e-10
133628864	chr9:133628864:C:T	2.37627e-08	-1.90926e-10	0.265279
133628920	chr9:133628920:G:C	5.75623e-09	-1.90926e-10	-1.15256
133629035	chr9:133629035:G:T	9.27372e-09	-1.90926e-10	-0.675655
133629303	chr9:133629303:T:C	1.42625e-09	-1.71296	-0.834837
133629306	chr9:133629306:A:G	7.64671e-09	-1.90926e-10	-0.868565
133629428	chr9:133629428:C:T	4.63906e-09	-1.36833	-4.23322e-10
133629444	chr9:133629444:G:A	1.02853e-09	-1.82636	-1.04835
133629528	chr9:133629528:G:A	2.51408e-09	-1.16505	-0.81588
133630196	chr9:133630196:G:A	7.06834e-10	-1.81822	-1.43158
133630535	chr9:133630535:C:T	4.76381e-09	-1.90926e-10	-1.34179
133630558	chr9:133630558:G:A	1.25914e-08	-1.90926e-10	-0.369824
133630814	chr9:133630814:A:G	6.86544e-09	-0.976339	-4.23322e-10
133631120	chr9:133631120:C:T	1.35454e-08	-1.90926e-10	-0.296791
133631188	chr9:133631188:G:A	4.53746e-09	-1.90926e-10	-1.39047
133631352	chr9:133631352:G:A	2.97187e-09	-1.81365	-4.23322e-10
133631631	chr9:133631631:G:A	6.10617e-09	-1.90926e-10	-1.09354
133631648	chr9:133631648:T:C	7.2885e-09	-1.90926e-10	-0.916542
133632205	chr9:133632205:T:C	5.31469e-09	-1.90926e-10	-1.23236
133632249	chr9:133632249:G:A	8.11068e-10	-1.77865	-1.33359
133632277	chr9:133632277:C:T	1.03866e-08	-0.562327	-4.23322e-10
133632451	chr9:133632451:A:G	5.91179e-09	-1.90926e-10	-1.12589
133633021	chr9:133633021:G:T	1.3454e-08	1.03847	-1.34203
133633078	chr9:133633078:C:T	4.3972e-09	-1.90926e-10	-1.42187
133633207	chr9:133633207:G:A	6.09338e-08	-1.90926e-10	1.20695
133633593	chr9:133633593:C:T	7.61601e-09	-1.90926e-10	-0.872587
133633639	chr9:133633639:T:C	1.60811e-08	-0.726304	0.601107
133633805	chr9:133633805:G:A	6.11243e-09	-1.90926e-10	-1.09252
133634109	chr9:133634109:AT:A	1.70993e-09	-1.77988	-0.586503
133634290	chr9:133634290:C:T	1.25051e-09	-1.56612	-1.11316
133634836	chr9:133634836:GTCTT:G	4.37601e-09	-1.90926e-10	-1.4267
133634917	chr9:133634917:G:C	4.39662e-09	-1.90926e-10	-1.422
133635081	chr9:133635081:C:T	3.12331e-09	-0.997982	-0.765965
133635254	chr9:133635254:A:G	2.20284e-08	-1.90926e-10	0.189494
133635336	chr9:133635336:G:T	9.19784e-10	-1.55983	-1.42663
133636080	chr9:133636080:C:T	3.03194e-09	-1.79364	-4.23322e-10
133636771	chr9:133636771:G:A	7.98775e-09	-1.90926e-10	-0.82493
133636975	chr9:133636975:AACTATACACAGAGG:A	4.40174e-09	-1.90926e-10	-1.42084
133637199	chr9:133637199:G:A	1.13181e-09	-1.61343	-1.16559
133637206	chr9:133637206:A:G	7.13109e-10	-1.80922	-1.43175
133637617	chr9:133637617:C:T	2.89943e-09	-1.0708	-0.767524
133637642	chr9:133637642:T:C	2.65528e-09	-1.08979	-0.836495
133637865	chr9:133637865:A:G	3.10061e-09	-1.13064	-0.640598
133637888	chr9:133637888:CAA:C	4.40158e-09	-1.90926e-10	-1.42088
133638004	chr9:133638004:C:T	2.41983e-08	-1.90926e-10	0.283441
133638134	chr9:133638134:A:G	4.13944e-09	-1.08235	-0.399925
133638460	chr9:133638460:G:A	1.66941e-09	-1.54317	-0.847202
133638586	chr9:133638586:T:A	2.34536e-09	-0.970096	-1.08031
133638697	chr9:133638697:T:C	1.87362e-09	-1.51789	-0.757078
133638942	chr9:133638942:G:A	1.90077e-09	-1.0805	-1.18008
133638951	chr9:133638951:C:T	1.83148e-09	-1.05044	-1.24728
133638952	chr9:133638952:G:A	8.50069e-10	-1.62292	-1.44236
133639043	chr9:133639043:T:TC	1.31763e-08	-0.324417	-4.23322e-10
133639336	chr9:133639336:T:C	4.3256e-09	-0.613475	-0.824813
133639458	chr9:133639458:G:A	9.32659e-10	-1.60263	-1.36993
133639476	chr9:133639476:T:C	9.41026e-10	-1.5838	-1.37982
133639513	chr9:133639513:A:C	3.93539e-09	-1.53283	-4.23322e-10
133639531	chr9:133639531:G:A	9.15338e-10	-1.59992	-1.39138
133639570	chr9:133639570:C:T	2.41069e-08	-1.90926e-10	0.279658
133639622	chr9:133639622:C:T	5.32742e-09	-1.90926e-10	-1.22997
133639801	chr9:133639801:C:T	8.20657e-10	-1.80683	-1.29366
133639992	chr9:133639992:A:G	3.24606e-09	-0.492271	-1.23313
133640005	chr9:133640005:C:T	8.13331e-10	-1.80679	-1.30266
133640024	chr9:133640024:G:A	2.33879e-09	-0.622631	-1.43057
133640119	chr9:133640119:A:G	4.36279e-09	-1.3097	-0.120033
133640404	chr9:133640404:G:A	1.61632e-09	-1.0755	-1.34719
133640478	chr9:133640478:T:C	4.43752e-09	-1.90926e-10	-1.41274
133641085	chr9:133641085:C:G	1.43635e-08	-1.90926e-10	-0.238147
133641202	chr9:133641202:A:C	1.61869e-09	-1.55052	-0.870699
133641246	chr9:133641246:G:A	4.33857e-09	-1.90926e-10	-1.4353
133641398	chr9:133641398:G:T	3.31281e-08	-1.90926e-10	0.597542
133641472	chr9:133641472:G:A	4.62072e-09	-1.90926e-10	-1.37229
133641643	chr9:133641643:C:T	1.97686e-08	-1.90926e-10	0.0812549
133641861	chr9:133641861:T:C	1.34927e-08	-1.90926e-10	-0.300693
133642040	chr9:133642040:T:G	1.61177e-09	-0.995446	-1.43006
133642057	chr9:133642057:C:T	2.3405e-09	-0.732797	-1.31968
133642322	chr9:133642322:A:G	4.56099e-09	-1.3853	-4.23322e-10
133642351	chr9:133642351:G:A	1.88256e-09	-0.994253	-1.27595
133642455	chr9:133642455:C:T	2.3051e-09	-0.706145	-1.36157
133642620	chr9:133642620:A:G	3.9219e-09	-0.634755	-0.90151
133643536	chr9:133643536:G:A	4.37688e-09	-1.90926e-10	-1.4265
133643642	chr9:133643642:C:T	4.71973e-09	-1.90926e-10	-1.35109
133643778	chr9:133643778:T:G	6.57434e-09	-0.836088	-0.183578
133644030	chr9:133644030:C:T	8.80758e-09	-1.90926e-10	-0.727227
133644153	chr9:133644153:G:T	1.55353e-09	-1.13475	-1.32756
133644190	chr9:133644190:C:T	3.62102e-09	-0.568457	-1.04763
133644329	chr9:133644329:C:T	1.67626e-09	-1.64082	-0.745448
133644466	chr9:133644466:C:T	1.52012e-09	-1.09475	-1.3893
133644480	chr9:133644480:C:T	2.05011e-08	-1.90926e-10	0.117638
133644499	chr9:133644499:C:T	1.62321e-08	-0.538596	0.422748
133644512	chr9:133644512:T:C	2.03393e-09	-0.854882	-1.33799
133644574	chr9:133644574:G:A	7.40898e-10	-1.79747	-1.40526
133644746	chr9:133644746:C:T	1.45794e-08	-1.90926e-10	-0.223231
133644755	chr9:133644755:C:T	5.68489e-09	-1.90926e-10	-1.16503
133644756	chr9:133644756:A:G	3.6272e-09	-0.648831	-0.965547
133644782	chr9:133644782:G:A	1.69461e-09	-1.03153	-1.34386
133644936	chr9:133644936:G:A	2.08122e-09	-0.824751	-1.34514
133644937	chr9:133644937:C:A	4.15801e-09	-0.431554	-1.04625
133645000	chr9:133645000:C:T	1.2372e-09	-1.77099	-0.918996
133645208	chr9:133645208:C:T	1.89515e-09	-0.943224	-1.32032
133645326	chr9:133645326:C:A	3.70867e-09	-1.59217	-4.23322e-10
133645534	chr9:133645534:A:G	4.72205e-09	-1.90926e-10	-1.3506
133645640	chr9:133645640:T:C	3.3019e-09	-1.70834	-4.23322e-10
133645897	chr9:133645897:T:C	1.81499e-09	-0.916237	-1.39052
133645898	chr9:133645898:G:A	3.10767e-09	-1.76897	-4.23322e-10
133645943	chr9:133645943:A:G	1.59072e-08	-1.90926e-10	-0.136066
133646005	chr9:133646005:G:A	1.19093e-09	-1.37048	-1.35763
133646252	chr9:133646252:C:T	4.01963e-09	-1.59846	0.0868062
133646263	chr9:133646263:C:G	3.89614e-09	-0.250327	-1.29253
133646284	chr9:133646284:G:A	4.84364e-09	-1.90926e-10	-1.32517
133646310	chr9:133646310:C:T	3.27965e-08	-1.90926e-10	0.587483
133646487	chr9:133646487:G:A	7.21981e-09	-1.90926e-10	-0.926011
133646636	chr9:133646636:GCCTCAGCCTCCTGAGTAGCTGGGATTATAGGTGCGTGCCACCACA:G	1.00994e-08	-1.00406	0.413701
133646949	chr9:133646949:C:G	1.08079e-08	-1.30088	0.778326
133647111	chr9:133647111:C:T	1.58042e-08	-1.90926e-10	-0.142562
133647153	chr9:133647153:T:C	1.63347e-09	-1.35533	-1.0568
133647221	chr9:133647221:G:A	4.41564e-09	-1.90926e-10	-1.41769
133647393	chr9:133647393:T:C	9.61671e-10	-1.82772	-1.1142
133647614	chr9:133647614:C:T	4.80431e-09	-1.90926e-10	-1.33333
133648061	chr9:133648061:T:C	8.21933e-10	-1.7836	-1.31534
133648178	chr9:133648178:G:A	6.06907e-09	-1.90926e-10	-1.09963
133648381	chr9:133648381:C:T	1.43399e-09	-1.10033	-1.44205
133648448	chr9:133648448:C:T	4.44015e-09	-1.90926e-10	-1.41215
133648590	chr9:133648590:C:T	9.14893e-10	-1.5904	-1.40138
133648675	chr9:133648675:G:A	4.3893e-09	-1.90926e-10	-1.42367
133648740	chr9:133648740:G:C	5.14395e-09	-1.90926e-10	-1.26502
133649021	chr9:133649021:G:A	3.28073e-09	-1.71477	-4.23322e-10
133649190	chr9:133649190:A:G	7.68109e-10	-1.73044	-1.43622
133649258	chr9:133649258:T:C	4.6334e-09	-1.90926e-10	-1.36955
133649281	chr9:133649281:T:C	4.4341e-09	-1.90926e-10	-1.41351
133649417	chr9:133649417:T:G	7.67932e-10	-1.75161	-1.41528
133649476	chr9:133649476:G:A	7.88421e-09	-1.90926e-10	-0.837977
133649546	chr9:133649546:G:C	2.69307e-09	-1.66894	-0.243219
133649842	chr9:133649842:C:T	4.32435e-09	-1.90926e-10	-1.43858
133650208	chr9:133650208:C:T	8.24799e-10	-1.717	-1.37845
133650542	chr9:133650542:C:T	4.39775e-09	-1.90926e-10	-1.42175
133650823	chr9:133650823:C:T	1.92705e-09	-0.909227	-1.33762
133650864	chr9:133650864:T:C	1.19202e-09	-1.33214	-1.39505
133650953	chr9:133650953:G:T	1.92132e-09	-0.891689	-1.35814
133651400	chr9:133651400:G:C	4.34886e-09	-1.90926e-10	-1.43293
133651448	chr9:133651448:C:A	2.61986e-09	-1.24025	-0.699471
133651453	chr9:133651453:G:A	8.50219e-10	-1.69888	-1.36622
133651839	chr9:133651839:G:A	4.59488e-09	-1.90926e-10	-1.3779
133651887	chr9:133651887:T:C	1.4954e-08	0.429839	-0.627697
133652024	chr9:133652024:A:C	1.52194e-08	0.43788	-0.618149
133652027	chr9:133652027:A:G	1.54365e-08	0.440046	-0.606154
133652029	chr9:133652029:C:G	1.54894e-08	0.453234	-0.615916
133652182	chr9:133652182:G:A	4.93583e-09	-1.90926e-10	-1.30632
133652364	chr9:133652364:G:A	3.18418e-09	-1.74465	-4.23322e-10
133652546	chr9:133652546:C:G	6.98237e-09	-1.90926e-10	-0.959451
133652619	chr9:133652619:G:A	6.63183e-09	-1.90926e-10	-1.01096
133652886	chr9:133652886:G:A	4.84783e-09	-1.90926e-10	-1.32431
133652975	chr9:133652975:A:G	2.54021e-09	-1.19164	-0.778955
133653227	chr9:133653227:G:A	6.22481e-09	-1.90926e-10	-1.0743
133653265	chr9:133653265:C:T	5.87694e-09	-1.90926e-10	-1.1318
133653361	chr9:133653361:T:C	4.63011e-09	-1.90926e-10	-1.37026
133653391	chr9:133653391:C:T	7.68505e-09	-1.90926e-10	-0.863563
133653488	chr9:133653488:T:C	4.6896e-09	-1.90926e-10	-1.35749
133653499	chr9:133653499:T:C	8.52219e-09	-1.90926e-10	-0.760167
133653808	chr9:133653808:C:T	1.75061e-08	-1.90926e-10	-0.0402885
133653872	chr9:133653872:G:C	7.27845e-09	-1.90926e-10	-0.917922
133653899	chr9:133653899:C:T	2.01789e-09	-1.79256	-0.408225
133653977	chr9:133653977:G:C	4.59294e-09	-1.90926e-10	-1.37832
133654127	chr9:133654127:T:TA	6.43899e-09	-1.90926e-10	-1.04047
133654300	chr9:133654300:C:G	7.09392e-10	-1.82774	-1.41844
133654468	chr9:133654468:T:C	7.10829e-10	-1.81764	-1.42652
133654578	chr9:133654578:A:G	9.18326e-10	-1.76504	-1.223
133654580	chr9:133654580:A:G	9.98924e-10	-1.74405	-1.15986
133654760	chr9:133654760:T:G	3.03508e-09	-1.7926	-4.23322e-10
133654932	chr9:133654932:C:T	1.41436e-09	-1.81975	-0.736411
133655120	chr9:133655120:C:T	5.48905e-09	-1.20008	-4.23322e-10
133655308	chr9:133655308:G:C	4.67723e-09	-1.90926e-10	-1.36013
133655540	chr9:133655540:T:C	8.19352e-10	-1.69613	-1.40595
133655765	chr9:133655765:G:A	4.43863e-09	-1.90926e-10	-1.41249
133655947	chr9:133655947:G:A	3.03547e-09	-1.79247	-4.23322e-10
133655979	chr9:133655979:C:T	9.11096e-09	-1.90926e-10	-0.693362
133656206	chr9:133656206:G:A	5.4704e-09	-1.20349	-4.23322e-10
133656438	chr9:133656438:T:C	1.373e-08	-1.90926e-10	-0.283259
133656475	chr9:133656475:C:T	1.44536e-08	-1.90926e-10	-0.231898
133656627	chr9:133656627:G:A	4.76297e-09	-1.90926e-10	-1.34197
133657065	chr9:133657065:A:G	1.57904e-09	-1.24925	-1.19677
133657152	chr9:133657152:C:T	5.50992e-08	1.88908	-0.782786
133657233	chr9:133657233:C:T	5.45351e-09	-1.90926e-10	-1.20658
133657304	chr9:133657304:T:C	1.00873e-09	-1.47135	-1.4228
133657308	chr9:133657308:C:T	4.85527e-09	-1.90926e-10	-1.32278
133657480	chr9:133657480:G:C	5.0671e-09	-1.90926e-10	-1.28007
133657525	chr9:133657525:A:G	4.42951e-09	-1.90926e-10	-1.41455
133657587	chr9:133657587:A:G	5.45882e-09	-1.90926e-10	-1.20561
133657806	chr9:133657806:G:A	1.22186e-09	-1.72601	-0.976454
133657863	chr9:133657863:A:G	1.51391e-09	-1.10064	-1.38751
133657931	chr9:133657931:T:C	5.1567e-09	-1.90926e-10	-1.26254
133658097	chr9:133658097:A:T	6.30978e-09	-1.90926e-10	-1.06074
133658275	chr9:133658275:C:T	5.05848e-09	-1.90926e-10	-1.28177
133658327	chr9:133658327:C:T	2.93326e-09	-1.82673	-4.23322e-10
133658505	chr9:133658505:G:A	1.70462e-08	-1.90926e-10	-0.0669126
133658536	chr9:133658536:A:G	5.14045e-09	-1.90926e-10	-1.2657
133658541	chr9:133658541:C:A	4.76157e-09	-1.90926e-10	-1.34226
133658547	chr9:133658547:C:T	1.47047e-09	-1.52319	-0.994073
133658725	chr9:133658725:T:C	1.83645e-09	-1.13435	-1.16065
133658837	chr9:133658837:G:A	3.02522e-09	-0.450556	-1.3453
133658840	chr9:133658840:C:T	5.30499e-09	-1.90926e-10	-1.23419
133659287	chr9:133659287:C:T	4.34197e-09	-1.90926e-10	-1.43451
133659598	chr9:133659598:A:G	4.81558e-09	-1.90926e-10	-1.33098
133659689	chr9:133659689:G:C	1.05371e-08	-0.291141	-0.256799
133659796	chr9:133659796:A:G	1.11776e-09	-1.40324	-1.38827
133659920	chr9:133659920:A:G	8.49436e-10	-1.70496	-1.36107
133659964	chr9:133659964:G:A	2.44045e-09	-1.59408	-0.416573
133660043	chr9:133660043:C:T	4.31436e-09	-1.90926e-10	-1.44089
133660181	chr9:133660181:A:G	4.39078e-09	-1.90926e-10	-1.42333
133660184	chr9:133660184:G:A	5.22554e-09	-1.90926e-10	-1.24928
133660532	chr9:133660532:T:C	4.73412e-09	-1.90926e-10	-1.34804
133660635	chr9:133660635:G:A	7.70404e-10	-1.7599	-1.40378
133661490	chr9:133661490:G:T	1.04952e-09	-1.6118	-1.2427
133661722	chr9:133661722:C:T	7.51286e-10	-1.76813	-1.42067
133662295	chr9:133662295:C:T	7.12117e-10	-1.81786	-1.42449
133663226	chr9:133663226:G:A	7.88198e-09	-1.1352	0.296942
133663599	chr9:133663599:C:T	2.78506e-09	-1.20004	-0.678526
133664079	chr9:133664079:C:T	6.93332e-10	-1.82773	-1.44135
133664252	chr9:133664252:G:A	3.67589e-09	-1.60104	-4.23322e-10
133664380	chr9:133664380:G:A	6.9461e-10	-1.82482	-1.44243
133664491	chr9:133664491:C:T	3.86317e-09	-1.05686	-0.494489
133664563	chr9:133664563:A:AGCTGGTGACGCCTGGCACT	6.09886e-09	-1.90926e-10	-1.09474
133664691	chr9:133664691:C:T	4.70698e-09	-1.90926e-10	-1.35379
133664898	chr9:133664898:T:G	8.25194e-10	-1.65594	-1.43904
133665008	chr9:133665008:C:A	2.43185e-09	-1.0607	-0.95349
133665086	chr9:133665086:C:A	7.02129e-10	-1.82554	-1.43094
133665087	chr9:133665087:ATTTGCCCATTTCC:A	6.98402e-10	-1.82737	-1.43443
133665220	chr9:133665220:G:A	4.39815e-09	-1.90926e-10	-1.42165
133665435	chr9:133665435:C:T	7.56631e-09	-0.864479	-0.0146562
133665466	chr9:133665466:C:T	7.46231e-09	-1.07518	0.182209
133665816	chr9:133665816:C:T	7.99139e-09	-1.90926e-10	-0.824475
133666206	chr9:133666206:A:AGAG	4.34895e-09	-1.90926e-10	-1.4329
133666717	chr9:133666717:C:G	7.1505e-10	-1.82435	-1.41389
133666923	chr9:133666923:G:A	4.3475e-09	-1.90926e-10	-1.43324
133666973	chr9:133666973:A:G	3.03554e-09	-1.79245	-4.23322e-10
133667012	chr9:133667012:A:T	1.4187e-09	-1.54668	-1.00642
133667068	chr9:133667068:G:A	2.93099e-09	-1.8275	-4.23322e-10
133667095	chr9:133667095:C:T	4.58704e-09	-1.90926e-10	-1.3796
133667198	chr9:133667198:T:G	2.15431e-09	-1.08603	-1.04935
133667290	chr9:133667290:C:T	4.90053e-09	-1.29754	-0.0159529
133667291	chr9:133667291:G:A	2.95542e-09	-1.8192	-4.23322e-10
133667311	chr9:133667311:C:A	4.79071e-09	-0.905945	-0.430217
133667354	chr9:133667354:T:C	4.2056e-09	-1.2597	-0.206719
133667423	chr9:133667423:C:T	4.9533e-09	-0.945156	-0.35763
133667487	chr9:133667487:C:T	4.42354e-09	-1.90926e-10	-1.4159
133667763	chr9:133667763:T:C	7.0506e-10	-1.81067	-1.44164
133667862	chr9:133667862:G:A	5.72287e-09	-1.90926e-10	-1.15837
133667944	chr9:133667944:C:T	7.30741e-10	-1.79757	-1.41897
133668022	chr9:133668022:A:G	4.48063e-09	-1.90926e-10	-1.40308
133668070	chr9:133668070:TCAGGCTG:T	5.19655e-09	-1.90926e-10	-1.25484
133668106	chr9:133668106:G:A	7.08101e-10	-1.81074	-1.43727
133668182	chr9:133668182:T:C	5.07773e-09	-1.90926e-10	-1.27798
133669736	chr9:133669736:G:A	3.1898e-09	-1.74288	-4.23322e-10
133669848	chr9:133669848:G:A	5.35474e-07	1.422	1.95832
133669887	chr9:133669887:G:A	2.32941e-08	-1.90926e-10	0.24536
133670103	chr9:133670103:C:T	1.11907e-09	-1.80401	-0.986338
133670195	chr9:133670195:A:G	8.38281e-10	-1.74656	-1.33268
133670299	chr9:133670299:G:A	7.45509e-10	-1.76117	-1.43536
133670420	chr9:133670420:G:A	4.50732e-09	-1.90926e-10	-1.39714
133670555	chr9:133670555:G:A	5.4907e-09	0.0573806	-1.25716
133670573	chr9:133670573:G:A	5.48968e-09	-1.90926e-10	-1.19997
133670624	chr9:133670624:C:T	4.44508e-09	-1.90926e-10	-1.41104
133670625	chr9:133670625:G:A	7.78141e-09	-1.90926e-10	-0.851102
133670825	chr9:133670825:C:T	5.55411e-09	-1.90926e-10	-1.1883
133670900	chr9:133670900:A:T	2.95704e-09	-1.81865	-4.23322e-10
133670914	chr9:133670914:A:G	7.88932e-10	-1.81248	-1.32744
133670935	chr9:133670935:T:C	7.46047e-10	-1.82641	-1.3694
133671005	chr9:133671005:T:C	7.48031e-10	-1.82605	-1.3671
133671030	chr9:133671030:C:T	9.90187e-10	-1.73806	-1.17464
133671038	chr9:133671038:G:T	3.74362e-09	-0.874896	-0.707892
133671062	chr9:133671062:C:T	4.32813e-09	-1.90926e-10	-1.4377
133671137	chr9:133671137:A:T	7.37e-10	-1.80306	-1.40495
133671404	chr9:133671404:T:C	4.97296e-09	-1.90926e-10	-1.29883
133671923	chr9:133671923:G:A	5.14284e-09	-1.90926e-10	-1.26523
133672048	chr9:133672048:C:G	7.6064e-10	-1.77287	-1.40356
133672078	chr9:133672078:C:T	3.29471e-09	-1.71052	-4.23322e-10
133672079	chr9:133672079:A:G	8.03672e-10	-1.76676	-1.35465
133672261	chr9:133672261:C:T	7.58863e-10	-1.77651	-1.40226
133672376	chr9:133672376:G:A	4.35605e-09	-1.90926e-10	-1.43127
133672672	chr9:133672672:G:C	4.62986e-09	-1.90926e-10	-1.37031
133672749	chr9:133672749:G:A	2.86942e-09	-1.74628	-0.102453
133672772	chr9:133672772:A:G	1.19055e-08	-0.425836	-4.23322e-10
133673027	chr9:133673027:G:A	1.01835e-09	-1.48055	-1.40411
133673136	chr9:133673136:C:T	3.05655e-09	-1.78555	-4.23322e-10
133673141	chr9:133673141:G:A	8.91892e-10	-1.78941	-1.22784
133673212	chr9:133673212:C:T	7.55754e-10	-1.81862	-1.36426
133673238	chr9:133673238:A:G	8.10515e-10	-1.73697	-1.37596
133673255	chr9:133673255:A:T	6.38191e-09	-1.90926e-10	-1.04937
133673397	chr9:133673397:C:T	6.94084e-10	-1.82729	-1.44071
133673676	chr9:133673676:C:T	3.87804e-09	-0.343978	-1.20353
133673708	chr9:133673708:T:C	9.53001e-09	-1.90926e-10	-0.648394
133673923	chr9:133673923:G:A	5.03041e-09	-1.90926e-10	-1.28734
133674812	chr9:133674812:A:G	5.31292e-09	-1.90926e-10	-1.2327
133674905	chr9:133674905:C:T	1.13562e-08	-1.90926e-10	-0.473074
133675170	chr9:133675170:C:T	4.62239e-09	-1.90926e-10	-1.37193
133675275	chr9:133675275:A:C	7.77681e-10	-1.78293	-1.37135
133675813	chr9:133675813:GGGCATAGT:G	4.43676e-09	-1.90926e-10	-1.41291
133676000	chr9:133676000:G:A	7.52424e-08	-1.90926e-10	1.41788
133676237	chr9:133676237:C:T	9.09014e-10	-1.59027	-1.40797
133676922	chr9:133676922:T:C	3.02845e-09	-1.79479	-4.23322e-10
133676957	chr9:133676957:A:G	2.18755e-08	-1.90926e-10	0.182526
133676960	chr9:133676960:G:A	1.92838e-08	-1.90926e-10	0.0564251
133677082	chr9:133677082:C:T	4.32728e-09	-1.90926e-10	-1.4379
133677215	chr9:133677215:T:C	6.5116e-09	-1.10966	0.0804069
133677247	chr9:133677247:G:A	4.78006e-09	-1.90926e-10	-1.33839
133677282	chr9:133677282:A:AG	1.00024e-09	-1.47184	-1.43076
133677345	chr9:133677345:G:A	4.83245e-09	-1.90926e-10	-1.32749
133677690	chr9:133677690:C:T	2.62231e-09	-1.6099	-0.32888
133677917	chr9:133677917:G:A	4.73882e-09	-1.90926e-10	-1.34705
133677983	chr9:133677983:C:T	4.30775e-09	-1.90926e-10	-1.44242
133678456	chr9:133678456:A:C	1.22497e-08	-0.397337	-4.23322e-10
133678572	chr9:133678572:G:A	6.03719e-09	-1.90926e-10	-1.1049
133678583	chr9:133678583:T:C	1.55279e-09	-1.80746	-0.655322
133678654	chr9:133678654:C:G	6.97057e-10	-1.82125	-1.44248
133678818	chr9:133678818:C:T	7.19952e-10	-1.79203	-1.43938
133679183	chr9:133679183:G:A	4.69587e-09	-1.90926e-10	-1.35616
133679407	chr9:133679407:C:T	3.03171e-09	-1.79371	-4.23322e-10
133679543	chr9:133679543:C:T	7.71895e-09	-1.90926e-10	-0.859161
133679821	chr9:133679821:T:C	2.79919e-09	-1.53591	-0.337601
133679917	chr9:133679917:T:C	1.38123e-09	-1.47891	-1.10096
133680241	chr9:133680241:A:G	7.2344e-10	-1.79025	-1.43633
133680301	chr9:133680301:A:G	9.54908e-10	-1.53506	-1.41392
133680323	chr9:133680323:CCCCA:C	7.21498e-10	-1.79626	-1.43301
133680660	chr9:133680660:C:T	7.28947e-10	-1.79029	-1.4287
133680828	chr9:133680828:T:C	7.36038e-10	-1.77502	-1.43429
133680941	chr9:133680941:C:T	7.38145e-10	-1.77879	-1.42767
133680988	chr9:133680988:A:G	7.46722e-10	-1.76855	-1.42636
133681088	chr9:133681088:C:T	4.54056e-09	-1.90926e-10	-1.38979
133681118	chr9:133681118:G:A	5.17194e-09	-1.90926e-10	-1.25959
133681149	chr9:133681149:C:T	4.35937e-09	-1.90926e-10	-1.43051
133681170	chr9:133681170:G:A	3.41336e-09	-1.61185	-0.0632902
133681337	chr9:133681337:C:T	7.49868e-10	-1.77845	-1.41224
133681417	chr9:133681417:G:A	5.45064e-09	-1.90926e-10	-1.20711
133681472	chr9:133681472:T:C	7.49556e-10	-1.76939	-1.42173
133681533	chr9:133681533:C:T	5.54813e-09	-1.90926e-10	-1.18938
133681580	chr9:133681580:A:G	7.56404e-10	-1.7623	-1.41972
133681782	chr9:133681782:C:T	3.22873e-09	-1.73075	-4.23322e-10
133681802	chr9:133681802:A:G	7.76572e-10	-1.72076	-1.43495
133681972	chr9:133681972:C:T	1.28103e-08	-1.90926e-10	-0.352587
133682019	chr9:133682019:C:T	7.90269e-09	-0.835637	-4.23322e-10
133682073	chr9:133682073:T:C	8.38671e-10	-1.73318	-1.3456
133682088	chr9:133682088:G:A	5.17394e-09	-1.90926e-10	-1.25921
133682103	chr9:133682103:C:T	4.87972e-09	-1.90926e-10	-1.31775
133682204	chr9:133682204:A:G	7.91561e-10	-1.70539	-1.43119
133682658	chr9:133682658:G:A	6.47131e-09	-1.90926e-10	-1.03546
133682835	chr9:133682835:C:A	4.37269e-09	-1.90926e-10	-1.42746
133682902	chr9:133682902:T:C	1.00839e-09	-1.72714	-1.16735
133682984	chr9:133682984:AC:A	4.79428e-09	-1.90926e-10	-1.33542
133683013	chr9:133683013:C:T	5.29019e-09	-1.90926e-10	-1.23698
133683134	chr9:133683134:C:T	1.1131e-09	-1.61684	-1.17885
133683143	chr9:133683143:A:C	5.58579e-09	-1.90926e-10	-1.18261
133683318	chr9:133683318:G:A	6.00038e-09	-1.90926e-10	-1.11102
133683503	chr9:133683503:C:A	9.92074e-10	-1.68373	-1.22707
133683677	chr9:133683677:T:C	8.36174e-10	-1.74024	-1.34152
133683921	chr9:133683921:C:T	1.10367e-09	-1.60814	-1.19606
133684040	chr9:133684040:TCTC:T	5.59505e-09	-1.90926e-10	-1.18096
133684352	chr9:133684352:C:T	8.26468e-10	-1.67584	-1.41759
133684534	chr9:133684534:T:A	8.03722e-10	-1.69003	-1.43131
133684536	chr9:133684536:G:A	4.81275e-09	-1.90926e-10	-1.33157
133684672	chr9:133684672:C:G	8.20235e-10	-1.668	-1.43301
133684700	chr9:133684700:G:C	5.41001e-08	-1.90926e-10	1.088
133684710	chr9:133684710:G:T	5.11197e-09	-1.30024	0.0289873
133684857	chr9:133684857:G:A	2.22484e-09	-0.760699	-1.34246
133685130	chr9:133685130:C:T	3.11775e-09	-0.51767	-1.24806
133685548	chr9:133685548:C:T	3.01268e-09	-1.61271	-0.187299
133685551	chr9:133685551:T:C	1.12191e-08	-1.90926e-10	-0.485219
133685566	chr9:133685566:G:C	3.39439e-08	-1.90926e-10	0.621868
133685695	chr9:133685695:A:G	7.57203e-10	-1.73855	-1.44242
133685876	chr9:133685876:C:T	7.97295e-10	-1.77089	-1.35848
133686207	chr9:133686207:C:T	2.48613e-08	-1.90926e-10	0.310473
133686252	chr9:133686252:G:A	5.75059e-09	-1.90926e-10	-1.15354
133686312	chr9:133686312:G:A	4.26784e-08	-1.90926e-10	0.850854
133686327	chr9:133686327:C:G	4.44544e-09	-1.90926e-10	-1.41096
133686422	chr9:133686422:C:T	8.15074e-10	-1.67028	-1.43703
133686428	chr9:133686428:A:G	7.34714e-10	-1.82772	-1.38339
133686873	chr9:133686873:G:A	4.35412e-09	-1.90926e-10	-1.43172
133686883	chr9:133686883:T:C	8.30373e-10	-1.73245	-1.35627
133687039	chr9:133687039:C:T	1.66465e-08	-1.90926e-10	-0.0906388
133687141	chr9:133687141:A:G	8.23755e-10	-1.73498	-1.36174
133687142	chr9:133687142:C:T	9.19891e-10	-1.8201	-1.16624
133687143	chr9:133687143:G:A	6.27811e-08	-1.90926e-10	1.23681
133687234	chr9:133687234:G:A	5.17659e-09	-1.90926e-10	-1.25869
133687240	chr9:133687240:C:T	8.93312e-10	-1.61949	-1.39616
133687351	chr9:133687351:G:A	9.11194e-09	-1.90926e-10	-0.693254
133687382	chr9:133687382:A:G	7.12723e-10	-1.80167	-1.43983
133687526	chr9:133687526:T:C	9.87343e-10	-1.79145	-1.12413
133687641	chr9:133687641:T:C	4.65528e-09	-1.90926e-10	-1.36484
133687866	chr9:133687866:T:C	2.9952e-09	-1.80583	-4.23322e-10
133688096	chr9:133688096:C:T	9.55255e-10	-1.80711	-1.1415
133688212	chr9:133688212:G:A	3.09363e-09	-1.77349	-4.23322e-10
133688337	chr9:133688337:C:T	7.44709e-08	-1.90926e-10	1.40757
133688339	chr9:133688339:C:A	4.90817e-09	-1.90926e-10	-1.31194
133688377	chr9:133688377:G:A	8.59032e-08	-1.90926e-10	1.55038
133688620	chr9:133688620:C:T	9.13541e-10	-1.67225	-1.32102
133688669	chr9:133688669:C:T	8.53257e-08	-1.90926e-10	1.54364
133689015	chr9:133689015:T:C	8.31883e-10	-1.72753	-1.35937
133689698	chr9:133689698:C:T	6.99327e-10	-1.825	-1.43547
133689892	chr9:133689892:G:A	7.7765e-10	-1.71218	-1.44214
133690094	chr9:133690094:G:A	4.44793e-09	-1.90926e-10	-1.4104
133690507	chr9:133690507:T:C	7.07841e-10	-1.80896	-1.43942
133690652	chr9:133690652:G:A	5.26335e-09	-1.90926e-10	-1.24207
133691020	chr9:133691020:T:C	7.81138e-10	-1.80404	-1.3458
133691056	chr9:133691056:T:C	7.17015e-09	-1.90926e-10	-0.932913
133691125	chr9:133691125:A:C	4.33619e-09	-1.90926e-10	-1.43584
133691698	chr9:133691698:C:T	5.52294e-09	-1.90926e-10	-1.19393
133692232	chr9:133692232:G:A	1.01831e-08	-1.90926e-10	-0.582113
133692484	chr9:133692484:C:G	7.48203e-10	-1.7928	-1.40012
133692624	chr9:133692624:T:C	8.98972e-09	-1.90926e-10	-0.706758
133692636	chr9:133692636:G:A	6.90901e-09	-1.90926e-10	-0.970013
133692701	chr9:133692701:C:A	7.15031e-10	-1.81836	-1.41991
133693010	chr9:133693010:C:G	1.9905e-08	-1.90926e-10	0.0881302
133693223	chr9:133693223:G:A	2.50914e-08	-1.90926e-10	0.319685
133693530	chr9:133693530:A:G	1.36223e-08	-1.90926e-10	-0.291133
133693809	chr9:133693809:G:A	4.57459e-09	-1.90926e-10	-1.38232
133694042	chr9:133694042:A:G	2.17956e-09	-1.81439	-0.309326
133694248	chr9:133694248:C:T	5.59038e-09	-1.90926e-10	-1.18179
133694592	chr9:133694592:C:G	2.45625e-08	-1.90926e-10	0.298383
133694712	chr9:133694712:G:A	9.10314e-10	-1.65569	-1.34112
133695115	chr9:133695115:A:T	4.70369e-09	-1.90926e-10	-1.35449
133695122	chr9:133695122:G:A	2.0835e-08	-1.90926e-10	0.133796
133695262	chr9:133695262:G:A	1.09673e-09	-1.79884	-1.01167
133695511	chr9:133695511:C:T	8.59214e-10	-1.82292	-1.23166
133695539	chr9:133695539:C:T	2.01778e-09	-0.761521	-1.43932
133695933	chr9:133695933:G:C	1.10095e-08	-1.90926e-10	-0.504085
133696181	chr9:133696181:A:T	1.77246e-09	-0.889989	-1.44048
133696326	chr9:133696326:G:A	4.98108e-09	-1.90926e-10	-1.29719
133696861	chr9:133696861:C:T	5.35676e-09	-1.90926e-10	-1.22448
133697064	chr9:133697064:G:A	4.76798e-09	-1.90926e-10	-1.34092
133697129	chr9:133697129:C:T	4.63679e-09	-1.90926e-10	-1.36882
133697918	chr9:133697918:A:G	6.94567e-10	-1.82678	-1.44052
133697989	chr9:133697989:G:T	6.97848e-10	-1.82451	-1.43809
133698067	chr9:133698067:G:A	7.21206e-10	-1.80276	-1.42691
133698098	chr9:133698098:AAC:A	6.84188e-09	-1.90926e-10	-0.979777
133698109	chr9:133698109:A:G	4.50505e-09	-1.90926e-10	-1.39764
133698145	chr9:133698145:A:G	4.84456e-09	-1.90926e-10	-1.32498
133698290	chr9:133698290:A:G	4.93474e-09	-1.90926e-10	-1.30654
133698681	chr9:133698681:A:G	1.06188e-08	-1.90926e-10	-0.540216
133698804	chr9:133698804:C:T	1.03682e-09	-1.45668	-1.41001
133698912	chr9:133698912:T:C	6.25408e-09	-1.90926e-10	-1.06961
133698969	chr9:133698969:C:T	4.34175e-09	-1.90926e-10	-1.43456
133699071	chr9:133699071:C:G	3.16657e-09	-0.550921	-1.19927
133699132	chr9:133699132:A:G	7.03884e-10	-1.82161	-1.43237
133699168	chr9:133699168:G:A	5.43661e-09	-1.90926e-10	-1.20968
133699206	chr9:133699206:C:T	5.11005e-09	-1.90926e-10	-1.27163
133699453	chr9:133699453:C:A	1.07528e-09	-1.39933	-1.43092
133699517	chr9:133699517:A:G	4.71518e-09	-1.90926e-10	-1.35205
133699757	chr9:133699757:C:G	4.34091e-09	-1.90926e-10	-1.43475
133699833	chr9:133699833:CAG:C	1.61044e-09	-1.71771	-0.708624
133699912	chr9:133699912:G:T	1.49083e-09	-1.73795	-0.765556
133699975	chr9:133699975:G:A	5.80965e-09	-1.90926e-10	-1.14332
133700575	chr9:133700575:G:A	4.60441e-09	-1.90926e-10	-1.37582
133701013	chr9:133701013:C:T	2.68612e-08	0.387842	-4.23322e-10
133701358	chr9:133701358:C:T	7.00612e-10	-1.81647	-1.44217
133701837	chr9:133701837:A:C	2.76441e-09	-0.593104	-1.29291
133702009	chr9:133702009:T:C	3.44971e-09	-0.222085	-1.44246
133702539	chr9:133702539:A:C	2.513e-08	-1.90926e-10	0.321222
133702685	chr9:133702685:C:G	4.30755e-09	-1.90926e-10	-1.44247
133702852	chr9:133702852:C:T	4.89887e-09	-1.90926e-10	-1.31383
133703190	chr9:133703190:C:T	1.36397e-09	-1.27145	-1.32099
133703328	chr9:133703328:T:C	4.47715e-09	-1.90926e-10	-1.40385
133703719	chr9:133703719:T:C	1.55995e-09	-1.26997	-1.18821
133703744	chr9:133703744:T:C	2.28856e-09	-1.05852	-1.01639
133703755	chr9:133703755:T:C	1.53003e-09	-1.2878	-1.18975
133703921	chr9:133703921:G:A	3.36791e-08	0.614037	-4.23322e-10
133704162	chr9:133704162:G:C	4.46076e-09	-1.90926e-10	-1.40752
133704217	chr9:133704217:G:C	4.37304e-09	-1.90926e-10	-1.42738
133704731	chr9:133704731:C:T	8.04881e-10	-1.69795	-1.42196
133704785	chr9:133704785:G:A	1.00925e-09	-1.82755	-1.06608
133704848	chr9:133704848:A:G	4.30758e-09	-1.90926e-10	-1.44246
133704852	chr9:133704852:G:A	7.20181e-10	-1.78883	-1.44227
133704878	chr9:133704878:G:A	1.293e-09	-1.80714	-0.838732
133704882	chr9:133704882:G:A	9.88843e-10	-1.82774	-1.08632
133705106	chr9:133705106:C:A	8.37073e-09	-1.90926e-10	-0.778099
133705226	chr9:133705226:C:T	7.71405e-09	-1.90926e-10	-0.859796
133705482	chr9:133705482:C:T	4.64175e-09	-1.90926e-10	-1.36775
133705618	chr9:133705618:C:T	8.09808e-10	-1.7977	-1.3161
133705650	chr9:133705650:C:T	6.8704e-09	-1.90926e-10	-0.975618
133705890	chr9:133705890:G:C	6.28525e-09	-1.90926e-10	-1.06463
133705967	chr9:133705967:G:A	1.34944e-09	-1.82745	-0.775702
133706245	chr9:133706245:G:GAATA	8.47682e-10	-1.71875	-1.34934
133706247	chr9:133706247:C:T	8.49344e-10	-1.71626	-1.34987
133706429	chr9:133706429:A:G	4.38172e-09	-1.90926e-10	-1.4254
133706764	chr9:133706764:C:T	5.61313e-09	-0.147515	-1.03022
133706796	chr9:133706796:G:A	5.45312e-09	-1.90926e-10	-1.20665
133706899	chr9:133706899:G:A	4.00171e-09	-0.424183	-1.09194
133707228	chr9:133707228:C:T	1.01632e-08	-1.90926e-10	-0.584063
133707272	chr9:133707272:G:A	5.62916e-09	-1.90926e-10	-1.17488
133707628	chr9:133707628:C:T	9.99696e-10	-1.48919	-1.41395
133707793	chr9:133707793:G:A	4.30833e-09	-1.90926e-10	-1.44229
133707930	chr9:133707930:T:C	9.21895e-10	-1.64538	-1.33878
133707936	chr9:133707936:T:C	4.57495e-09	-1.90926e-10	-1.38224
133708051	chr9:133708051:C:G	9.60344e-10	-1.56029	-1.38301
133708184	chr9:133708184:T:A	4.79316e-09	-1.90926e-10	-1.33565
133708289	chr9:133708289:C:T	5.66413e-09	-1.90926e-10	-1.16869
133708470	chr9:133708470:C:T	5.12173e-09	-1.90926e-10	-1.26935
133708526	chr9:133708526:A:T	1.35575e-09	-1.17938	-1.41911
133708661	chr9:133708661:G:A	4.30757e-09	-1.90926e-10	-1.44247
133708823	chr9:133708823:GA:G	4.17493e-08	-1.90926e-10	0.828843
133709016	chr9:133709016:TCAGA:T	4.4759e-09	-1.90926e-10	-1.40413
133709122	chr9:133709122:A:G	1.28685e-07	-1.90926e-10	1.95453
133709165	chr9:133709165:C:T	1.01267e-09	-1.4561	-1.43415
133709172	chr9:133709172:G:A	4.7282e-09	-1.90926e-10	-1.3493
133709206	chr9:133709206:G:A	4.3287e-09	-1.90926e-10	-1.43757
133709358	chr9:133709358:C:T	8.63615e-10	-1.60772	-1.44175
133709953	chr9:133709953:G:C	8.48142e-10	-1.62557	-1.44198
133710055	chr9:133710055:C:T	5.79532e-09	-1.90926e-10	-1.14579
133710135	chr9:133710135:A:G	5.22137e-09	-1.90926e-10	-1.25008
133710201	chr9:133710201:C:A	4.87138e-09	-1.90926e-10	-1.31946
133710204	chr9:133710204:C:T	4.69608e-09	-1.90926e-10	-1.35611
133710429	chr9:133710429:G:C	3.16715e-09	-1.75001	-4.23322e-10
133710478	chr9:133710478:G:A	1.55011e-09	-1.17187	-1.29264
133710640	chr9:133710640:C:T	5.0849e-09	-1.90926e-10	-1.27656
133710980	chr9:133710980:T:C	5.6259e-09	-1.90926e-10	-1.17546
133711174	chr9:133711174:G:A	4.44305e-09	-1.90926e-10	-1.4115
133711313	chr9:133711313:A:G	8.83384e-10	-1.59306	-1.43378
133711424	chr9:133711424:A:G	1.42196e-09	-1.6534	-0.897402
133711582	chr9:133711582:G:C	2.97894e-09	-0.42212	-1.38915
133711683	chr9:133711683:G:A	4.43207e-09	-1.90926e-10	-1.41397
133711820	chr9:133711820:G:A	2.80995e-09	-0.510002	-1.35967
133711938	chr9:133711938:G:A	2.89478e-09	-1.42584	-0.414087
133712092	chr9:133712092:T:C	3.41852e-09	-1.59675	-0.0768855
133712232	chr9:133712232:C:T	6.93545e-10	-1.82669	-1.44209
133712586	chr9:133712586:G:A	7.45273e-10	-1.78859	-1.40825
133712726	chr9:133712726:C:T	7.84994e-10	-1.73837	-1.40655
133712952	chr9:133712952:G:A	3.58287e-08	-1.90926e-10	0.675909
133713334	chr9:133713334:G:T	5.93915e-09	-1.90926e-10	-1.12127
133713340	chr9:133713340:A:G	2.93676e-09	-0.444174	-1.38136
133713342	chr9:133713342:C:G	4.95641e-09	-1.90926e-10	-1.30216
133713527	chr9:133713527:A:G	1.24655e-09	-1.24005	-1.44241
133713871	chr9:133713871:A:G	5.45345e-09	-1.90926e-10	-1.20659
133713991	chr9:133713991:C:T	4.30888e-09	-1.90926e-10	-1.44216
133713995	chr9:133713995:C:G	4.31002e-09	-1.90926e-10	-1.4419
133714029	chr9:133714029:C:T	4.86903e-09	-1.90926e-10	-1.31995
133714355	chr9:133714355:G:A	4.31035e-09	-1.90926e-10	-1.44182
133714467	chr9:133714467:G:A	1.36359e-09	-1.38584	-1.20688
133714472	chr9:133714472:C:T	9.38717e-10	-1.56291	-1.40317
133714473	chr9:133714473:G:A	4.31552e-09	-1.90926e-10	-1.44062
133714574	chr9:133714574:C:T	9.57012e-10	-1.66222	-1.28456
133714851	chr9:133714851:C:T	4.85798e-09	-1.90926e-10	-1.32222
133714922	chr9:133714922:T:A	1.55213e-09	-1.10398	-1.35923
133715007	chr9:133715007:G:A	1.22916e-08	-1.90926e-10	-0.393924
133715403	chr9:133715403:C:A	4.47286e-09	-1.90926e-10	-1.40481
133715445	chr9:133715445:C:T	5.44297e-09	-1.20851	-4.23322e-10
133716111	chr9:133716111:C:T	4.64967e-09	-1.90926e-10	-1.36604
133716541	chr9:133716541:C:T	4.75598e-09	-1.90926e-10	-1.34344
133716598	chr9:133716598:C:T	1.06999e-09	-1.40388	-1.43131
133716655	chr9:133716655:G:A	1.05937e-09	-1.41968	-1.42548
133716913	chr9:133716913:ATCAGGGAAGGTC:A	1.62316e-09	-1.21644	-1.20202
133717146	chr9:133717146:T:C	9.42436e-09	-1.90926e-10	-0.659542
133717257	chr9:133717257:A:G	4.95528e-09	-1.90926e-10	-1.30239
133717273	chr9:133717273:A:G	9.45974e-10	-1.55657	-1.40181
133717360	chr9:133717360:C:A	4.83062e-09	-1.32786	-4.23322e-10
133717880	chr9:133717880:T:A	4.62618e-09	-1.90926e-10	-1.37111
133717886	chr9:133717886:A:G	1.06753e-09	-1.4244	-1.4131
133717929	chr9:133717929:TG:T	4.51571e-09	-1.90926e-10	-1.39528
133718311	chr9:133718311:G:A	4.53652e-09	-1.90926e-10	-1.39068
133718440	chr9:133718440:T:C	3.27387e-09	-1.71687	-4.23322e-10
133718496	chr9:133718496:G:A	4.97446e-09	-1.90926e-10	-1.29852
133718598	chr9:133718598:G:A	4.3088e-09	-1.90926e-10	-1.44218
133718640	chr9:133718640:A:T	5.75469e-09	-1.90926e-10	-1.15282
133718678	chr9:133718678:T:C	3.516e-09	-1.64552	-4.23322e-10
133718768	chr9:133718768:C:T	4.48418e-09	-1.90926e-10	-1.40228
133718960	chr9:133718960:G:A	5.54353e-09	-1.90926e-10	-1.19021
133719010	chr9:133719010:A:G	5.72324e-09	-1.90926e-10	-1.15831
133719075	chr9:133719075:C:T	4.52977e-09	-1.90926e-10	-1.39217
133719146	chr9:133719146:C:T	4.47438e-09	-1.90926e-10	-1.40447
133719377	chr9:133719377:T:C	3.82734e-09	-0.621671	-0.938999
133719428	chr9:133719428:AG:A	4.57618e-09	-1.90926e-10	-1.38198
133719434	chr9:133719434:G:T	4.57618e-09	-1.90926e-10	-1.38198
133719437	chr9:133719437:A:G	4.51479e-09	-1.90926e-10	-1.39548
133719438	chr9:133719438:C:G	4.51383e-09	-1.90926e-10	-1.39569
133719776	chr9:133719776:C:T	4.35713e-09	-1.90926e-10	-1.43103
133719972	chr9:133719972:G:A	6.72697e-08	-1.90926e-10	1.30587
133720192	chr9:133720192:C:T	4.31682e-09	-1.90926e-10	-1.44032
133720218	chr9:133720218:G:C	3.72056e-09	-1.58897	-4.23322e-10
133720258	chr9:133720258:C:A	9.21551e-10	-1.5575	-1.42704
133720517	chr9:133720517:T:C	8.72651e-10	-1.61723	-1.42183
133720519	chr9:133720519:C:A	7.72182e-10	-1.72854	-1.43284
133720937	chr9:133720937:C:T	4.50503e-09	-1.90926e-10	-1.39764
133721141	chr9:133721141:G:A	1.86987e-09	-0.852856	-1.42412
133721245	chr9:133721245:A:G	8.99431e-10	-1.57025	-1.43858
133721532	chr9:133721532:G:A	3.81843e-08	-1.90926e-10	0.739585
133721667	chr9:133721667:G:A	6.43959e-09	-1.90926e-10	-1.04037
133721673	chr9:133721673:G:A	1.00325e-09	-1.5046	-1.39499
133721801	chr9:133721801:G:C	4.81386e-09	-1.90926e-10	-1.33134
133721832	chr9:133721832:C:T	9.62794e-10	-1.82606	-1.1147
133722090	chr9:133722090:T:C	1.039e-09	-1.46397	-1.40061
133722574	chr9:133722574:T:C	1.47898e-08	-1.90926e-10	-0.208903
133722759	chr9:133722759:G:C	4.46268e-09	-1.90926e-10	-1.40709
133723163	chr9:133723163:G:A	2.69676e-08	-1.90926e-10	0.391798
133723216	chr9:133723216:A:G	4.98037e-09	-1.90926e-10	-1.29733
133723635	chr9:133723635:C:A	1.0433e-09	-1.80952	-1.05093
133723752	chr9:133723752:G:A	1.91295e-08	-1.90926e-10	0.0483932
133723817	chr9:133723817:G:A	4.52039e-09	-1.90926e-10	-1.39424
133724070	chr9:133724070:A:G	4.43861e-09	-1.90926e-10	-1.4125
133724603	chr9:133724603:C:T	1.8045e-09	-1.3531	-0.959455
133724852	chr9:133724852:T:C	9.38593e-09	-1.90926e-10	-0.663628
133725093	chr9:133725093:G:A	2.47255e-09	-0.590215	-1.40737
133725132	chr9:133725132:C:T	4.46196e-09	-1.90926e-10	-1.40725
133725247	chr9:133725247:T:C	1.42157e-09	-1.55325	-0.997829
133725256	chr9:133725256:T:C	1.44767e-09	-1.56907	-0.963815
133725501	chr9:133725501:C:T	6.6652e-09	-1.90926e-10	-1.00594
133725968	chr9:133725968:T:C	1.26648e-09	-1.81862	-0.847972
133725972	chr9:133725972:C:A	4.43601e-09	-1.90926e-10	-1.41308
133726593	chr9:133726593:G:T	4.41389e-09	-1.90926e-10	-1.41808
133726696	chr9:133726696:G:A	9.0119e-10	-1.60743	-1.39945
133726800	chr9:133726800:G:A	9.13478e-10	-1.58732	-1.40602
133727220	chr9:133727220:C:A	2.04425e-09	-0.801898	-1.38591
133727377	chr9:133727377:A:G	1.43507e-09	-1.81128	-0.730343
133727789	chr9:133727789:C:G	5.019e-09	-1.90926e-10	-1.28961
133727973	chr9:133727973:G:A	2.73457e-08	-1.90926e-10	0.405719
133728254	chr9:133728254:C:T	5.15319e-09	-1.90926e-10	-1.26322
133728423	chr9:133728423:C:A	4.45922e-09	-1.90926e-10	-1.40787
133729061	chr9:133729061:G:A	4.34231e-09	-1.90926e-10	-1.43443
133729435	chr9:133729435:C:T	4.36839e-09	-1.90926e-10	-1.42845
133729706	chr9:133729706:C:T	7.11882e-09	-1.90926e-10	-0.940098
133729742	chr9:133729742:A:G	7.68032e-10	-1.80249	-1.36427
133730052	chr9:133730052:T:C	4.3678e-09	-1.90926e-10	-1.42858
133730131	chr9:133730131:C:T	2.92775e-08	-1.90926e-10	0.473981
133730318	chr9:133730318:G:A	1.11008e-09	-1.51301	-1.2854
133730336	chr9:133730336:G:A	8.17708e-09	-0.801504	-4.23322e-10
133730634	chr9:133730634:AG:A	7.28761e-10	-1.82505	-1.3942
133730751	chr9:133730751:G:T	3.09433e-09	-1.77327	-4.23322e-10
133730818	chr9:133730818:A:C	5.11315e-09	-1.90926e-10	-1.27102
133730927	chr9:133730927:T:A	1.45908e-09	-1.73567	-0.789365
133730992	chr9:133730992:A:C	4.5816e-09	-1.90926e-10	-1.38079
133731255	chr9:133731255:G:A	4.3968e-09	-1.90926e-10	-1.42196
133731275	chr9:133731275:G:A	1.2166e-09	-1.81023	-0.896547
133731622	chr9:133731622:G:A	5.51334e-09	-1.90926e-10	-1.19567
133731628	chr9:133731628:C:T	8.84488e-10	-1.78361	-1.24198
133731748	chr9:133731748:T:C	1.3132e-08	-1.90926e-10	-0.327791
133732761	chr9:133732761:A:G	2.3442e-09	-1.01215	-1.03874
133732857	chr9:133732857:T:C	8.81092e-10	-1.62248	-1.40695
133733006	chr9:133733006:T:G	2.28173e-09	-0.640907	-1.437
133733090	chr9:133733090:C:T	4.50538e-09	-1.90926e-10	-1.39757
133733162	chr9:133733162:A:G	9.68095e-10	-1.50028	-1.43499
133733337	chr9:133733337:C:T	3.37208e-09	-1.06435	-0.622954
133733412	chr9:133733412:C:A	4.31561e-09	-1.90926e-10	-1.4406
133733434	chr9:133733434:A:C	4.33112e-09	-1.90926e-10	-1.43701
133733528	chr9:133733528:G:A	1.0378e-08	-1.90926e-10	-0.563152
133733804	chr9:133733804:C:G	1.62113e-09	-1.00739	-1.41233
133733992	chr9:133733992:C:T	1.19981e-08	-1.90926e-10	-0.418094
133734024	chr9:133734024:C:T	8.66929e-10	-1.60321	-1.44243
133734481	chr9:133734481:T:C	4.63479e-09	-1.90926e-10	-1.36925
133734535	chr9:133734535:A:G	1.57089e-09	-1.51465	-0.93655
133734647	chr9:133734647:G:A	2.8573e-09	-0.836843	-1.01612
133735079	chr9:133735079:T:C	4.15414e-09	-0.0817888	-1.39694
133735147	chr9:133735147:C:T	4.97376e-09	-1.90926e-10	-1.29866
133735362	chr9:133735362:G:A	4.33328e-09	-1.90926e-10	-1.43652
133735443	chr9:133735443:C:T	4.30992e-09	-1.90926e-10	-1.44192
133735466	chr9:133735466:T:C	3.47127e-09	-0.23363	-1.42469
133735609	chr9:133735609:A:C	1.02938e-08	-1.90926e-10	-0.571295
133735651	chr9:133735651:C:T	9.48599e-10	-1.51412	-1.44149
133735896	chr9:133735896:C:T	4.5741e-09	-1.90926e-10	-1.38243
133735926	chr9:133735926:G:A	1.58377e-09	-1.00337	-1.43966
133736066	chr9:133736066:A:T	7.76076e-09	-1.19597	0.342207
133736268	chr9:133736268:T:C	4.35421e-09	-1.90926e-10	-1.4317
133736288	chr9:133736288:C:T	6.03803e-09	-1.90926e-10	-1.10476
133736552	chr9:133736552:T:C	6.34819e-09	-1.90926e-10	-1.05467
133736647	chr9:133736647:C:T	1.96239e-09	-0.78761	-1.44107
133736987	chr9:133736987:A:G	5.33507e-09	-1.90926e-10	-1.22854
133737157	chr9:133737157:C:A	4.74034e-09	-1.90926e-10	-1.34673
133737614	chr9:133737614:C:T	4.41891e-09	-1.90926e-10	-1.41695
133737715	chr9:133737715:G:C	5.22995e-09	-1.90926e-10	-1.24844
133737936	chr9:133737936:C:T	2.24653e-09	-0.677616	-1.41584
133737988	chr9:133737988:C:G	5.49717e-09	-1.90926e-10	-1.19861
133738081	chr9:133738081:A:T	2.05879e-09	-0.761979	-1.41874
133738192	chr9:133738192:A:C	6.32365e-09	-1.90926e-10	-1.05854
133738473	chr9:133738473:C:T	4.3089e-09	-1.90926e-10	-1.44216
133738539	chr9:133738539:C:T	1.28421e-09	-1.57937	-1.07333
133738605	chr9:133738605:T:C	5.60887e-09	-1.90926e-10	-1.17849
133738730	chr9:133738730:C:T	3.24071e-09	-0.323332	-1.40372
133739658	chr9:133739658:C:T	4.37425e-09	-1.90926e-10	-1.4271
133740172	chr9:133740172:C:T	5.12219e-09	-1.90926e-10	-1.26926
133740302	chr9:133740302:G:A	1.02208e-08	-1.90926e-10	-0.578419
133740790	chr9:133740790:T:C	4.8762e-09	-1.90926e-10	-1.31847
133741096	chr9:133741096:C:A	7.12563e-10	-1.81445	-1.42728
133741301	chr9:133741301:A:G	4.9253e-09	-1.90926e-10	-1.30845
133741855	chr9:133741855:C:T	6.2595e-09	-1.90926e-10	-1.06874
133742054	chr9:133742054:A:G	4.42059e-09	-1.90926e-10	-1.41657
133742185	chr9:133742185:G:A	5.42267e-09	-1.90926e-10	-1.21225
133742339	chr9:133742339:A:G	2.68246e-09	-0.612216	-1.30389
133742490	chr9:133742490:G:T	5.62142e-09	-1.90926e-10	-1.17625
133743104	chr9:133743104:C:G	9.28744e-09	-0.674177	-4.23322e-10
133743144	chr9:133743144:C:T	4.78171e-09	-1.90926e-10	-1.33804
133743177	chr9:133743177:A:G	6.09468e-09	-1.90926e-10	-1.09542
133743283	chr9:133743283:C:T	5.04595e-09	-1.90926e-10	-1.28425
133743336	chr9:133743336:A:G	4.95923e-09	-1.90926e-10	-1.30159
133743728	chr9:133743728:T:C	1.76233e-09	-0.895509	-1.44069
133744163	chr9:133744163:T:C	1.37118e-09	-1.16162	-1.42555
133744213	chr9:133744213:G:A	7.09309e-09	-1.90926e-10	-0.943719
133744685	chr9:133744685:C:T	1.85296e-08	-1.90926e-10	0.0165294
133744977	chr9:133744977:C:T	4.95843e-09	-1.90926e-10	-1.30175
133744998	chr9:133744998:C:T	7.24992e-10	-1.82436	-1.40008
133745123	chr9:133745123:A:G	3.83592e-09	-1.55843	-4.23322e-10
133745241	chr9:133745241:C:T	4.87981e-08	-1.90926e-10	0.984852
133745273	chr9:133745273:C:T	3.67303e-09	-1.24937	-0.352456
133745948	chr9:133745948:G:T	6.83096e-09	-1.90926e-10	-0.981374
133746031	chr9:133746031:G:A	4.24496e-09	-1.45711	-4.23322e-10
133746043	chr9:133746043:C:G	5.55488e-09	-1.90926e-10	-1.18816
133746230	chr9:133746230:G:T	4.31577e-09	-1.90926e-10	-1.44056
133746528	chr9:133746528:G:C	4.39081e-09	-1.90926e-10	-1.42333
133746651	chr9:133746651:A:G	7.58849e-09	-1.90926e-10	-0.876207
133746698	chr9:133746698:G:C	4.46554e-09	-1.90926e-10	-1.40645
133746977	chr9:133746977:A:G	4.30831e-09	-1.90926e-10	-1.44229
133747118	chr9:133747118:A:C	9.32413e-10	-1.82177	-1.15105
133747304	chr9:133747304:A:G	7.50475e-10	-1.79079	-1.39909
133747340	chr9:133747340:A:G	8.2373e-10	-1.72725	-1.3695
133747694	chr9:133747694:G:A	8.91899e-09	-1.90926e-10	-0.714656
133748018	chr9:133748018:T:C	5.64556e-09	-1.90926e-10	-1.17197
133748224	chr9:133748224:A:G	4.57146e-09	-1.90926e-10	-1.38301
133748394	chr9:133748394:T:C	8.23539e-10	-1.81738	-1.27961
133748426	chr9:133748426:G:A	1.47203e-09	-1.7371	-0.779099
133748500	chr9:133748500:T:A	7.90161e-09	-1.90926e-10	-0.835773
133748502	chr9:133748502:A:T	5.16554e-09	-1.90926e-10	-1.26083
133748629	chr9:133748629:A:G	7.47662e-09	-1.90926e-10	-0.891059
133748658	chr9:133748658:T:C	9.67039e-09	-1.90926e-10	-0.633771
133748881	chr9:133748881:C:T	2.56564e-08	-1.90926e-10	0.341954
133749310	chr9:133749310:C:T	7.70648e-10	-1.80585	-1.35751
133749361	chr9:133749361:C:T	4.30773e-09	-1.90926e-10	-1.44243
133749484	chr9:133749484:A:G	1.30756e-08	-1.90926e-10	-0.332089
133749560	chr9:133749560:T:C	5.45114e-09	-1.90926e-10	-1.20701
133749583	chr9:133749583:A:G	1.42341e-09	-1.74313	-0.806656
133749702	chr9:133749702:T:A	5.13963e-09	-1.90926e-10	-1.26586
133750587	chr9:133750587:T:G	1.0111e-08	-1.90926e-10	-0.589219
133750984	chr9:133750984:T:G	1.14988e-08	-1.90926e-10	-0.460597
133751063	chr9:133751063:G:A	6.44274e-09	-1.90926e-10	-1.03989
133751261	chr9:133751261:T:C	6.50425e-09	-1.90926e-10	-1.03038
133751452	chr9:133751452:C:T	1.64045e-09	-1.8167	-0.591164
133751504	chr9:133751504:G:A	9.91809e-10	-1.82454	-1.08652
133751726	chr9:133751726:C:T	4.32085e-09	-1.90926e-10	-1.43939
133751728	chr9:133751728:T:G	9.56509e-10	-1.81878	-1.12853
133751750	chr9:133751750:G:A	4.47951e-09	-1.90926e-10	-1.40333
133751973	chr9:133751973:C:T	2.94853e-09	-1.82153	-4.23322e-10
133752119	chr9:133752119:T:C	1.12345e-09	-1.63622	-1.15022
133752270	chr9:133752270:C:T	8.9461e-09	0.172381	-0.884003
133752359	chr9:133752359:G:A	4.63099e-09	-1.90926e-10	-1.37007
133752584	chr9:133752584:G:A	6.36878e-09	0.284497	-1.33593
133752683	chr9:133752683:A:T	1.11004e-08	0.794106	-1.28997
133752782	chr9:133752782:C:T	4.36899e-09	-1.90926e-10	-1.42831
133752802	chr9:133752802:G:C	4.40871e-09	-1.90926e-10	-1.41926
133752826	chr9:133752826:A:G	5.75478e-09	0.0475949	-1.2004
133752835	chr9:133752835:G:C	5.77114e-09	0.0770994	-1.22707
133752945	chr9:133752945:A:T	5.33511e-09	-0.173332	-1.0552
133753116	chr9:133753116:C:T	9.59079e-09	-1.90926e-10	-0.642036
133753192	chr9:133753192:G:A	5.2778e-09	-0.0531201	-1.18621
133753408	chr9:133753408:A:G	4.74654e-09	-1.90926e-10	-1.34542
133753469	chr9:133753469:T:G	1.14162e-08	-0.467806	-4.23322e-10
133753520	chr9:133753520:T:C	4.63423e-09	-1.90926e-10	-1.36937
133753594	chr9:133753594:C:T	4.67186e-09	-0.0813741	-1.27991
133753678	chr9:133753678:TAAGG:T	4.58612e-09	-0.173549	-1.20626
133753829	chr9:133753829:G:A	4.41601e-09	-1.90926e-10	-1.4176
133753991	chr9:133753991:G:A	7.99968e-10	-1.73457	-1.39145
133754014	chr9:133754014:GAGCT:G	4.44312e-09	-0.0778468	-1.33364
133754077	chr9:133754077:C:T	4.15159e-09	-0.128109	-1.35124
133754156	chr9:133754156:A:G	4.24068e-09	-0.149075	-1.30904
133754334	chr9:133754334:G:A	1.56311e-08	-1.90926e-10	-0.153575
133754360	chr9:133754360:T:C	4.87329e-09	-1.90926e-10	-1.31907
133754629	chr9:133754629:C:G	4.31325e-09	-1.90926e-10	-1.44115
133754637	chr9:133754637:C:T	4.66963e-09	-0.0243347	-1.33743
133754649	chr9:133754649:T:TGTCA	4.97718e-09	0.0602292	-1.35821
133754686	chr9:133754686:A:C	4.68863e-09	0.00612932	-1.36383
133754734	chr9:133754734:C:CA	4.60641e-09	-0.00179586	-1.3736
133754822	chr9:133754822:A:G	2.56871e-08	-1.90926e-10	0.34315
133755136	chr9:133755136:C:T	1.66767e-08	-1.90926e-10	-0.0888301
133755302	chr9:133755302:C:T	8.2957e-09	-1.90926e-10	-0.787102
133755375	chr9:133755375:CTT:C	7.06474e-09	-0.947723	-4.23322e-10
133755446	chr9:133755446:C:A	3.83538e-09	-0.272243	-1.28633
133755917	chr9:133755917:G:A	6.95988e-09	-1.90926e-10	-0.962677
133756027	chr9:133756027:C:T	3.89546e-09	-0.210598	-1.33243
133756087	chr9:133756087:C:T	2.05408e-08	-1.90926e-10	0.119572
133756185	chr9:133756185:G:A	4.40955e-09	-1.90926e-10	-1.41907
133756260	chr9:133756260:G:A	8.71618e-08	1.56493	-4.23322e-10
133756278	chr9:133756278:T:C	4.34708e-09	-1.90926e-10	-1.43334
133756380	chr9:133756380:C:T	4.99151e-09	-0.612694	-0.682407
133756418	chr9:133756418:T:C	9.48159e-09	-1.90926e-10	-0.653488
133756712	chr9:133756712:A:G	3.16679e-09	-1.75012	-4.23322e-10
133756988	chr9:133756988:T:C	4.91911e-09	-0.511077	-0.798635
133757279	chr9:133757279:T:C	9.28151e-09	0.6801	-1.35492
133757280	chr9:133757280:G:T	1.0327e-08	0.802516	-1.3706
133757458	chr9:133757458:A:G	6.41873e-09	0.329869	-1.37349
133757522	chr9:133757522:C:G	4.48338e-09	-1.90926e-10	-1.40246
133757612	chr9:133757612:T:C	4.64539e-09	-1.90926e-10	-1.36696
133757695	chr9:133757695:C:T	8.4753e-09	-1.90926e-10	-0.765684
133757896	chr9:133757896:C:T	3.94498e-09	-1.5304	-4.23322e-10
133758070	chr9:133758070:T:C	4.39327e-09	-1.90926e-10	-1.42277
133758498	chr9:133758498:C:T	6.67407e-09	-1.90926e-10	-1.00461
133758506	chr9:133758506:G:A	7.64694e-09	0.209335	-1.07787
133758816	chr9:133758816:T:C	8.11607e-10	-1.82773	-1.28385
133758983	chr9:133758983:G:A	4.61317e-09	-1.90926e-10	-1.37392
133758990	chr9:133758990:T:C	1.08307e-09	-1.39164	-1.4314
133759003	chr9:133759003:G:A	1.07772e-09	-1.39869	-1.4293
133759310	chr9:133759310:C:T	3.29832e-09	-0.990509	-0.718918
133759850	chr9:133759850:G:A	4.31566e-09	-1.90926e-10	-1.44059
133759883	chr9:133759883:T:A	2.60003e-09	-1.00618	-0.941131
133761249	chr9:133761249:G:A	2.53691e-09	-1.01762	-0.954273
133761317	chr9:133761317:T:G	2.3493e-09	-1.08977	-0.958952
133761397	chr9:133761397:G:A	9.25327e-10	-1.79666	-1.18379
133761488	chr9:133761488:G:A	7.28385e-09	-1.90926e-10	-0.917181
133761637	chr9:133761637:C:A	7.49195e-09	-1.90926e-10	-0.889011
133761645	chr9:133761645:T:C	8.24059e-10	-1.7217	-1.37465
133761963	chr9:133761963:C:T	4.43234e-09	-1.90926e-10	-1.41391
133761987	chr9:133761987:C:T	4.37495e-09	-1.90926e-10	-1.42694
133761988	chr9:133761988:G:A	2.28329e-09	-1.06172	-1.0155
133762614	chr9:133762614:T:TC	5.36551e-09	-1.90926e-10	-1.22285
133763099	chr9:133763099:G:A	1.01525e-09	-1.73486	-1.15284
133763126	chr9:133763126:T:C	1.66452e-08	-0.0907198	-4.23322e-10
133763184	chr9:133763184:C:G	4.30885e-09	-1.90926e-10	-1.44217
133763211	chr9:133763211:CCT:C	5.46603e-08	1.0983	-4.23322e-10
133763269	chr9:133763269:G:A	4.30827e-09	-1.90926e-10	-1.4423
133763320	chr9:133763320:G:A	5.01332e-09	-1.90926e-10	-1.29074
133763439	chr9:133763439:T:A	4.74451e-09	-1.90926e-10	-1.34585
133763793	chr9:133763793:G:A	7.11334e-09	-1.90926e-10	-0.940868
133763934	chr9:133763934:T:C	6.65663e-09	-1.90926e-10	-1.00723
133764176	chr9:133764176:A:G	4.43759e-08	1.10865	-0.218791
133764232	chr9:133764232:A:G	4.67414e-09	-1.90926e-10	-1.3608
133764252	chr9:133764252:G:T	4.67484e-09	-1.90926e-10	-1.36064
133764277	chr9:133764277:G:A	2.89888e-08	0.696502	-0.232433
133764421	chr9:133764421:TTCAG:T	1.52486e-08	-0.178353	-4.23322e-10
133765066	chr9:133765066:G:C	4.31773e-09	-1.90926e-10	-1.44011
133765106	chr9:133765106:C:T	5.89216e-08	1.33973	-0.166365
133765276	chr9:133765276:T:C	1.07819e-09	-1.50809	-1.31946
133765328	chr9:133765328:T:C	4.33388e-09	-1.90926e-10	-1.43638
133765586	chr9:133765586:G:A	7.56209e-08	1.44264	-0.0197508
133765629	chr9:133765629:C:T	5.3476e-08	1.2766	-0.200203
133765843	chr9:133765843:T:C	1.17869e-09	-1.58761	-1.15082
133765899	chr9:133765899:C:T	4.70786e-09	-1.90926e-10	-1.35361
133765911	chr9:133765911:G:GA	4.35853e-09	-1.90926e-10	-1.4307
133766134	chr9:133766134:G:A	1.20186e-09	-1.53862	-1.18035
133766256	chr9:133766256:T:C	5.61037e-08	0.353297	0.771066
133766762	chr9:133766762:AT:A	5.70939e-09	-1.16073	-4.23322e-10
133767482	chr9:133767482:A:G	1.15052e-09	-1.36575	-1.39687
133768266	chr9:133768266:G:A	5.0723e-09	-1.90926e-10	-1.27905
133768484	chr9:133768484:G:A	8.09547e-10	-1.73625	-1.37787
133768865	chr9:133768865:C:T	4.61565e-09	-1.90926e-10	-1.37339
133769351	chr9:133769351:C:T	5.91756e-09	-1.90926e-10	-1.12492
133769737	chr9:133769737:C:T	2.30725e-09	-0.850587	-1.2162
133769846	chr9:133769846:G:A	3.0607e-09	-1.7842	-4.23322e-10
133770745	chr9:133770745:A:G	9.36376e-09	-1.90926e-10	-0.665993
133771517	chr9:133771517:C:G	4.31778e-09	-1.90926e-10	-1.4401
133771908	chr9:133771908:C:A	5.28013e-09	-1.90926e-10	-1.23889
133772346	chr9:133772346:T:C	8.18628e-09	-1.90926e-10	-0.80038
133772354	chr9:133772354:A:G	5.19781e-09	-1.90926e-10	-1.2546
133772536	chr9:133772536:C:G	4.43849e-09	-1.90926e-10	-1.41252
133772545	chr9:133772545:AG:A	3.69918e-09	-1.59473	-4.23322e-10
133772634	chr9:133772634:CCAGACA:C	1.36314e-07	1.48046	0.53166
133772748	chr9:133772748:G:A	4.38992e-09	-1.90926e-10	-1.42353
133773336	chr9:133773336:T:C	2.26105e-07	2.37895	0.13921
133773400	chr9:133773400:A:G	7.41795e-08	0.619719	0.783929
133773610	chr9:133773610:A:AT	7.37565e-08	0.838814	0.559115
133773688	chr9:133773688:C:T	5.33308e-09	-1.90926e-10	-1.22891
133773755	chr9:133773755:A:C	1.6122e-09	-1.35341	-1.07183
133773847	chr9:133773847:T:A	1.95954e-09	-0.879246	-1.35088
133773909	chr9:133773909:C:A	1.54914e-09	-1.02275	-1.44239
133773989	chr9:133773989:T:C	2.07649e-09	-0.838228	-1.33393
133774131	chr9:133774131:G:A	1.06567e-07	0.499414	1.26652
133774290	chr9:133774290:T:C	7.13138e-10	-1.80822	-1.4327
133774295	chr9:133774295:G:A	8.34456e-10	-1.64163	-1.44219
133774451	chr9:133774451:G:A	4.32595e-09	-1.90926e-10	-1.43821
133774486	chr9:133774486:C:G	3.21056e-09	-1.53261	-0.20378
133774768	chr9:133774768:G:C	4.70508e-09	-1.90926e-10	-1.3542
133774994	chr9:133774994:G:A	1.32744e-09	-1.60753	-1.01206
133775000	chr9:133775000:G:A	5.48282e-09	-1.90926e-10	-1.20122
133775077	chr9:133775077:G:A	2.88579e-09	-0.441661	-1.40138
133775213	chr9:133775213:G:A	6.4987e-09	-1.90926e-10	-1.03124
133775319	chr9:133775319:C:T	2.07674e-09	-0.869791	-1.30225
133775718	chr9:133775718:AC:A	4.98191e-09	-1.72675	0.429721
133775938	chr9:133775938:C:T	4.33602e-09	-1.90926e-10	-1.43588
133775950	chr9:133775950:C:G	8.02865e-10	-1.74968	-1.37273
133776113	chr9:133776113:C:T	1.1425e-09	-1.75954	-1.01008
133776219	chr9:133776219:G:A	6.92103e-09	-1.90926e-10	-0.968275
133776356	chr9:133776356:C:T	3.48596e-09	-1.40061	-0.253485
133776471	chr9:133776471:T:C	2.16437e-09	-1.28407	-0.846644
133776483	chr9:133776483:A:G	8.25904e-09	0.233152	-1.02468
133776511	chr9:133776511:T:C	4.3151e-09	-1.90926e-10	-1.44072
133776591	chr9:133776591:C:T	6.28963e-09	-1.56752	0.503582
133776839	chr9:133776839:G:A	1.05289e-09	-1.54993	-1.30137
133776982	chr9:133776982:G:A	2.78461e-09	-1.36739	-0.511342
133777556	chr9:133777556:C:T	3.16675e-09	-1.75013	-4.23322e-10
133778117	chr9:133778117:G:A	4.19428e-08	2.27028	-1.43681
133778161	chr9:133778161:T:C	4.51871e-09	-1.90926e-10	-1.39461
133778166	chr9:133778166:G:T	5.09389e-09	-1.90926e-10	-1.2748
133778454	chr9:133778454:A:C	1.79527e-08	-1.90926e-10	-0.015101
133778516	chr9:133778516:C:T	4.42193e-09	-1.90926e-10	-1.41626
133778786	chr9:133778786:G:A	7.1015e-08	2.61504	-1.25499
133779039	chr9:133779039:A:G	8.26265e-09	-1.90926e-10	-0.791094
133779410	chr9:133779410:G:A	1.6322e-09	-1.74115	-0.671764
133779416	chr9:133779416:C:T	8.37981e-09	-1.90926e-10	-0.777015
133779418	chr9:133779418:CAG:C	2.41728e-09	-1.5709	-0.449292
133779487	chr9:133779487:C:G	2.47445e-09	-1.55277	-0.444056
133779564	chr9:133779564:G:A	8.25976e-09	-1.90926e-10	-0.791444
133779584	chr9:133779584:T:C	4.66137e-09	-1.55131	0.187777
133779643	chr9:133779643:G:A	1.49836e-08	1.07943	-1.27532
133779655	chr9:133779655:T:C	2.08136e-09	-1.34392	-0.825896
133779768	chr9:133779768:A:G	2.42976e-09	-1.55831	-0.456734
133779846	chr9:133779846:T:C	4.61544e-09	-1.55819	0.184757
133780015	chr9:133780015:G:A	1.54369e-08	1.08556	-1.25164
133780219	chr9:133780219:T:C	1.57344e-09	-1.01959	-1.42999
133780446	chr9:133780446:C:T	1.29128e-08	-1.90926e-10	-0.344617
133780572	chr9:133780572:T:G	5.60623e-09	-1.20693	0.0279685
133780605	chr9:133780605:A:G	1.94943e-09	-1.66454	-0.570757
133780768	chr9:133780768:C:A	4.92906e-09	-1.90926e-10	-1.30769
133780968	chr9:133780968:T:C	6.08273e-09	-1.90926e-10	-1.09739
133781050	chr9:133781050:C:G	6.87479e-09	-1.90926e-10	-0.974978
133781062	chr9:133781062:G:A	5.54187e-09	-1.90926e-10	-1.19051
133781375	chr9:133781375:A:G	4.72624e-09	-1.90926e-10	-1.34971
133781648	chr9:133781648:T:C	2.31628e-09	-0.910528	-1.15235
133781764	chr9:133781764:G:A	2.9428e-09	-1.82348	-4.23322e-10
133781931	chr9:133781931:T:C	1.59876e-08	0.0533805	-0.184404
133781957	chr9:133781957:G:A	5.97793e-09	0.159515	-1.27428
133782102	chr9:133782102:GGGGCGGGGC:G	7.82252e-10	-1.81838	-1.33004
133782344	chr9:133782344:A:G	1.84844e-09	-1.82125	-0.46725
133782502	chr9:133782502:T:C	2.06944e-09	-1.66106	-0.514507
133782554	chr9:133782554:C:T	1.10935e-09	-1.80313	-0.995932
133782566	chr9:133782566:A:G	1.0786e-09	-1.80202	-1.02516
133782875	chr9:133782875:A:T	2.9234e-09	-1.49513	-0.334966
133782891	chr9:133782891:G:T	3.18845e-09	-1.45049	-0.292819
133783009	chr9:133783009:C:A	5.79696e-09	-1.90926e-10	-1.14551
133783348	chr9:133783348:G:A	4.74887e-09	-1.90926e-10	-1.34493
133783361	chr9:133783361:T:C	3.12098e-09	-1.40547	-0.359226
133783552	chr9:133783552:G:A	7.64915e-09	-1.90926e-10	-0.868245
133783624	chr9:133783624:G:C	1.31116e-09	-1.47965	-1.15227
133783792	chr9:133783792:G:C	1.11685e-08	-1.90926e-10	-0.489739
133783859	chr9:133783859:T:C	7.26309e-10	-1.82757	-1.39505
133784902	chr9:133784902:G:A	2.9254e-09	-0.515957	-1.31345
133784905	chr9:133784905:A:G	4.4194e-09	-1.90926e-10	-1.41683
133784927	chr9:133784927:T:C	1.24112e-08	-0.384237	-4.23322e-10
133784937	chr9:133784937:G:A	1.4243e-08	-0.246576	-4.23322e-10
133784962	chr9:133784962:G:T	1.28306e-08	-0.351008	-4.23322e-10
133785183	chr9:133785183:A:G	9.937e-10	-1.63925	-1.26991
133785200	chr9:133785200:C:T	1.14263e-08	-0.46692	-4.23322e-10
133785359	chr9:133785359:A:G	7.61477e-10	-1.80787	-1.36747
133785419	chr9:133785419:G:A	1.51016e-08	-1.90926e-10	-0.188039
133785604	chr9:133785604:T:C	4.31005e-09	-1.90926e-10	-1.44189
133785618	chr9:133785618:G:A	9.61134e-10	-1.64163	-1.30085
133785844	chr9:133785844:C:T	1.25921e-08	-0.369771	-4.23322e-10
133786003	chr9:133786003:GGTGCCT:G	9.79411e-10	-1.62413	-1.29951
133786025	chr9:133786025:CAT:C	4.60515e-09	-1.90926e-10	-1.37566
133786043	chr9:133786043:CCTG:C	5.69166e-09	-1.90926e-10	-1.16384
133786108	chr9:133786108:C:T	1.64455e-08	-1.90926e-10	-0.102785
133786163	chr9:133786163:A:G	1.00079e-09	-1.61658	-1.28547
133786470	chr9:133786470:A:T	4.66163e-09	-1.90926e-10	-1.36347
133786479	chr9:133786479:T:TG	1.3093e-08	-0.330759	-4.23322e-10
133786507	chr9:133786507:G:A	7.01881e-10	-1.82554	-1.4313
133786661	chr9:133786661:C:T	4.61614e-09	-1.90926e-10	-1.37328
133786837	chr9:133786837:G:A	1.16997e-09	-1.4899	-1.25596
133786841	chr9:133786841:C:T	1.22727e-08	-1.90926e-10	-0.395465
133786867	chr9:133786867:G:A	4.65811e-09	-1.90926e-10	-1.36423
133786984	chr9:133786984:A:G	2.96278e-09	-1.81671	-4.23322e-10
133787062	chr9:133787062:G:A	1.62456e-09	-1.32173	-1.09587
133787102	chr9:133787102:G:A	3.97055e-09	-0.321434	-1.2025
133787327	chr9:133787327:G:C	1.84699e-08	-1.90926e-10	0.0133011
133787343	chr9:133787343:A:G	8.49865e-10	-1.75201	-1.31351
133787563	chr9:133787563:C:T	1.78104e-08	-1.90926e-10	-0.0230573
133787812	chr9:133787812:C:T	4.88007e-09	-1.90926e-10	-1.31768
133788314	chr9:133788314:C:T	3.56335e-09	-1.63214	-4.23322e-10
133788429	chr9:133788429:G:A	3.55455e-09	-1.63461	-4.23322e-10
133788500	chr9:133788500:C:T	1.73551e-08	-1.90926e-10	-0.0489548
133788911	chr9:133788911:C:T	7.06231e-09	-0.948068	-4.23322e-10
133788916	chr9:133788916:G:A	2.102e-09	-1.72644	-0.43351
133788926	chr9:133788926:C:T	1.03472e-08	-0.566119	-4.23322e-10
133789008	chr9:133789008:C:A	9.1599e-09	-0.688004	-4.23322e-10
133789054	chr9:133789054:C:T	1.23914e-08	-0.385834	-4.23322e-10
133789055	chr9:133789055:A:G	4.49529e-09	9.9938e-05	-1.39991
133789375	chr9:133789375:G:A	1.08926e-09	-1.81918	-0.998159
133789458	chr9:133789458:C:T	1.2283e-09	-1.43785	-1.25936
133789577	chr9:133789577:T:C	7.14459e-09	-0.179121	-0.757364
133789646	chr9:133789646:G:A	4.05292e-09	-0.102915	-1.40049
133789667	chr9:133789667:C:T	1.43794e-08	-0.237041	-4.23322e-10
133790128	chr9:133790128:A:G	1.31249e-08	-0.328328	-4.23322e-10
133790362	chr9:133790362:A:G	7.1971e-09	-1.90926e-10	-0.929162
133790635	chr9:133790635:G:T	2.93031e-09	-1.82773	-4.23322e-10
133790807	chr9:133790807:T:C	4.48892e-09	-1.90926e-10	-1.40123
133790823	chr9:133790823:G:A	8.69506e-09	-1.90926e-10	-0.740084
133791114	chr9:133791114:G:A	1.17415e-09	-1.3531	-1.3892
133791128	chr9:133791128:C:A	9.33093e-09	-1.90926e-10	-0.669505
133791230	chr9:133791230:G:A	1.76135e-09	-0.894663	-1.4421
133791261	chr9:133791261:A:G	1.0014e-09	-1.52753	-1.37391
133791272	chr9:133791272:C:T	1.00364e-09	-1.51531	-1.38391
133791434	chr9:133791434:A:C	7.93499e-09	-1.90926e-10	-0.831558
133791722	chr9:133791722:C:T	1.48494e-08	-0.204879	-4.23322e-10
133792488	chr9:133792488:G:A	5.85245e-09	-1.13598	-4.23322e-10
133792582	chr9:133792582:G:A	1.04808e-09	-1.61127	-1.2446
133792632	chr9:133792632:G:C	8.32321e-10	-1.82599	-1.26038
133792652	chr9:133792652:A:G	8.41085e-10	-1.67921	-1.39669
133792836	chr9:133792836:A:C	9.71134e-09	-0.629545	-4.23322e-10
133792838	chr9:133792838:C:T	8.82951e-10	-1.76507	-1.26226
133792903	chr9:133792903:C:G	4.90724e-09	-1.90926e-10	-1.31213
133793190	chr9:133793190:T:C	5.49987e-09	-1.90926e-10	-1.19812
133793227	chr9:133793227:G:A	4.77925e-09	-1.90926e-10	-1.33856
133793238	chr9:133793238:G:A	8.18672e-10	-1.73783	-1.36508
133793240	chr9:133793240:G:A	4.6463e-09	-1.36677	-4.23322e-10
133793245	chr9:133793245:G:A	5.1002e-09	-1.90926e-10	-1.27356
133793303	chr9:133793303:T:C	7.32561e-08	0.00802219	1.3831
133793369	chr9:133793369:C:T	9.1618e-10	-1.82774	-1.16264
133793463	chr9:133793463:G:A	4.31356e-09	-1.90926e-10	-1.44108
133793491	chr9:133793491:A:G	1.01495e-08	-0.585418	-4.23322e-10
133793496	chr9:133793496:C:T	2.01276e-09	-1.77309	-0.430245
133793612	chr9:133793612:C:T	2.20027e-09	-1.59956	-0.514698
133793694	chr9:133793694:T:C	7.57823e-10	-1.74282	-1.43732
133793809	chr9:133793809:G:A	7.77483e-10	-1.71625	-1.43828
133793830	chr9:133793830:C:T	7.63876e-10	-1.73348	-1.43871
133793865	chr9:133793865:C:T	7.62908e-10	-1.73599	-1.43747
133793877	chr9:133793877:T:C	7.62932e-10	-1.7343	-1.43913
133794009	chr9:133794009:G:A	6.48196e-09	-1.90926e-10	-1.03382
133794051	chr9:133794051:A:G	7.61444e-10	-1.73802	-1.43736
133794205	chr9:133794205:C:T	1.91325e-09	-1.55528	-0.698752
133794261	chr9:133794261:T:C	7.25858e-10	-1.78545	-1.43779
133794399	chr9:133794399:C:T	4.63796e-09	-1.90926e-10	-1.36857
133794542	chr9:133794542:C:T	3.70836e-09	-0.991738	-0.600514
133794595	chr9:133794595:C:T	5.28695e-09	-1.90926e-10	-1.2376
133794711	chr9:133794711:G:A	7.66771e-10	-1.72958	-1.43883
133794890	chr9:133794890:A:G	7.77378e-10	-1.71503	-1.43964
133794996	chr9:133794996:C:A	7.73836e-10	-1.72054	-1.43869
133795032	chr9:133795032:G:A	3.47165e-09	-1.01888	-0.639325
133795133	chr9:133795133:A:G	8.32245e-09	-1.90926e-10	-0.783883
133795205	chr9:133795205:G:A	7.76085e-10	-1.7161	-1.44023
133795234	chr9:133795234:G:C	9.42227e-09	-1.90926e-10	-0.659764
133795282	chr9:133795282:T:C	2.2739e-09	-1.16352	-0.917825
133795827	chr9:133795827:C:G	1.65517e-08	-0.0963489	-4.23322e-10
133795875	chr9:133795875:T:G	1.55653e-09	-1.57546	-0.884926
133796031	chr9:133796031:C:T	4.37982e-09	-1.90926e-10	-1.42583
133796103	chr9:133796103:C:T	5.33216e-09	-1.90926e-10	-1.22908
133796193	chr9:133796193:C:T	4.37569e-09	-1.90926e-10	-1.42677
133796812	chr9:133796812:T:C	9.35281e-10	-1.63759	-1.33215
133797091	chr9:133797091:C:T	8.06771e-10	-1.71817	-1.39939
133797516	chr9:133797516:G:A	2.60093e-09	-0.5095	-1.43747
133797568	chr9:133797568:A:C	5.45669e-09	-1.206	-4.23322e-10
133797806	chr9:133797806:A:G	3.34497e-09	-0.30134	-1.39404
133797918	chr9:133797918:G:C	8.45232e-09	-1.90926e-10	-0.768399
133797944	chr9:133797944:G:A	5.64351e-09	-1.90926e-10	-1.17233
133798117	chr9:133798117:C:A	6.90493e-09	-1.90926e-10	-0.970604
133798304	chr9:133798304:G:A	2.39636e-08	0.273696	-4.23322e-10
133798401	chr9:133798401:A:G	2.78941e-09	-1.04219	-0.834821
133798705	chr9:133798705:C:T	2.16267e-08	0.171089	-4.23322e-10
133798713	chr9:133798713:G:A	1.9513e-08	0.0682436	-4.23322e-10
133798743	chr9:133798743:G:A	7.93638e-09	-1.90926e-10	-0.831383
133798889	chr9:133798889:A:G	1.91777e-09	-1.24998	-1.0017
133798918	chr9:133798918:T:A	2.19198e-08	0.184551	-4.23322e-10
133799048	chr9:133799048:G:A	3.80211e-08	-0.895081	1.63038
133799306	chr9:133799306:C:T	6.50316e-09	-1.90926e-10	-1.03055
133799335	chr9:133799335:T:C	3.16129e-09	-0.373257	-1.3786
133799371	chr9:133799371:C:T	1.33597e-09	-1.65582	-0.957363
133799435	chr9:133799435:G:A	4.66333e-09	-1.90926e-10	-1.36311
133799779	chr9:133799779:A:T	1.81584e-09	-1.52546	-0.78083
133799900	chr9:133799900:G:A	6.65047e-09	-1.05912	0.0509648
133800186	chr9:133800186:T:C	2.71061e-09	-0.522341	-1.38332
133800539	chr9:133800539:G:A	2.71479e-08	0.398461	-4.23322e-10
133800871	chr9:133800871:G:C	3.91875e-09	-0.669491	-0.867576
133800890	chr9:133800890:A:G	2.20847e-08	0.192044	-4.23322e-10
133801096	chr9:133801096:C:T	3.00276e-09	-1.80331	-4.23322e-10
133801106	chr9:133801106:G:A	6.75303e-09	-1.90926e-10	-0.992848
133801118	chr9:133801118:G:A	1.11479e-08	-1.90926e-10	-0.491591
133801344	chr9:133801344:G:C	2.34009e-08	0.249934	-4.23322e-10
133801358	chr9:133801358:A:G	2.33882e-08	0.249391	-4.23322e-10
133801361	chr9:133801361:C:T	3.93239e-09	-1.60842	0.0748302
133801438	chr9:133801438:T:C	6.53883e-08	-0.109926	1.38743
133801452	chr9:133801452:C:G	1.82924e-09	-1.47394	-0.825001
133801471	chr9:133801471:G:A	7.6724e-09	-1.90926e-10	-0.86521
133801676	chr9:133801676:T:C	3.03304e-09	-0.971673	-0.821601
133801776	chr9:133801776:C:T	7.61643e-09	-1.90926e-10	-0.872531
133802024	chr9:133802024:G:A	2.55123e-08	0.336319	-4.23322e-10
133802410	chr9:133802410:C:A	4.90996e-09	-1.90926e-10	-1.31157
133802610	chr9:133802610:C:T	1.52974e-08	-1.90926e-10	-0.175155
133802696	chr9:133802696:C:A	3.68362e-09	-0.61436	-0.984583
133802751	chr9:133802751:CCT:C	7.53993e-10	-1.82238	-1.36283
133803131	chr9:133803131:G:A	4.45622e-09	-1.90926e-10	-1.40854
133803295	chr9:133803295:C:T	4.33141e-09	-1.90926e-10	-1.43695
133803347	chr9:133803347:C:T	4.40374e-09	-1.90926e-10	-1.42039
133803432	chr9:133803432:A:AC	3.03603e-08	0.510296	-4.23322e-10
133803702	chr9:133803702:G:A	1.66262e-09	-1.62669	-0.767754
133803825	chr9:133803825:G:A	4.32588e-09	-1.90926e-10	-1.43822
133804067	chr9:133804067:G:A	1.28407e-09	-1.34092	-1.31189
133804241	chr9:133804241:C:T	9.20911e-10	-1.57772	-1.40751
133804417	chr9:133804417:G:A	2.21993e-08	0.197223	-4.23322e-10
133804529	chr9:133804529:C:T	1.27748e-07	-1.90926e-10	1.94722
133804822	chr9:133804822:T:C	8.11077e-10	-1.67219	-1.44004
133804831	chr9:133804831:G:A	6.45328e-09	-1.90926e-10	-1.03825
133804956	chr9:133804956:G:C	5.12206e-08	0.609917	0.423386
133805253	chr9:133805253:G:C	3.012e-09	-1.81319	0.0129539
133805285	chr9:133805285:C:T	8.33422e-10	-1.65522	-1.42983
133805515	chr9:133805515:C:T	1.16852e-09	-1.30523	-1.44187
133805705	chr9:133805705:T:C	3.20176e-09	-1.3728	-0.366336
133805777	chr9:133805777:A:C	8.18361e-09	-1.90926e-10	-0.800707
133805896	chr9:133805896:C:T	1.02555e-08	-1.90926e-10	-0.575024
133805915	chr9:133805915:C:T	2.41112e-08	-1.90926e-10	0.279837
133805952	chr9:133805952:G:A	2.04871e-09	-0.961445	-1.22419
133806347	chr9:133806347:G:A	1.58619e-09	-1.62439	-0.817114
133806440	chr9:133806440:G:A	1.95941e-09	-0.975649	-1.25455
133806485	chr9:133806485:G:A	1.017e-08	-1.90926e-10	-0.583396
133806673	chr9:133806673:G:A	4.39121e-09	-1.90926e-10	-1.42324
133806819	chr9:133806819:T:C	4.02079e-09	-1.17235	-0.339008
133807001	chr9:133807001:G:A	2.35266e-08	-1.90926e-10	0.255293
133807098	chr9:133807098:C:G	8.78841e-09	-1.90926e-10	-0.729406
133807127	chr9:133807127:C:T	1.36432e-09	-1.19428	-1.3979
133807179	chr9:133807179:G:A	2.74806e-08	-1.90926e-10	0.410641
133807208	chr9:133807208:C:T	1.71859e-08	-1.90926e-10	-0.0587478
133807236	chr9:133807236:C:T	1.62952e-09	-1.58072	-0.83383
133807252	chr9:133807252:C:G	4.37515e-09	-1.90926e-10	-1.4269
133807371	chr9:133807371:A:G	3.87127e-09	-0.845858	-0.703401
133807407	chr9:133807407:A:G	3.61674e-09	-0.865943	-0.751324
133807418	chr9:133807418:G:A	4.34469e-09	-1.90926e-10	-1.43389
133807619	chr9:133807619:G:A	4.48308e-09	-1.90926e-10	-1.40253
133807820	chr9:133807820:G:A	6.54476e-09	-1.90926e-10	-1.02418
133808113	chr9:133808113:C:T	4.50795e-09	-1.90926e-10	-1.397
133808126	chr9:133808126:A:T	1.00176e-09	-1.54977	-1.35131
133808241	chr9:133808241:C:T	1.25051e-09	-1.30743	-1.37185
133808294	chr9:133808294:C:A	4.63648e-09	-1.90926e-10	-1.36888
133808601	chr9:133808601:C:T	4.30756e-09	-1.90926e-10	-1.44247
133809256	chr9:133809256:G:A	1.09828e-08	-1.90926e-10	-0.50651
133809852	chr9:133809852:G:C	3.11589e-08	0.569626	-0.033365
133810077	chr9:133810077:T:C	8.621e-09	-1.90926e-10	-0.748639
133810180	chr9:133810180:G:A	2.55485e-09	-1.07517	-0.889675
133810422	chr9:133810422:T:C	1.30442e-09	-1.27802	-1.35906
133810590	chr9:133810590:TG:T	4.37739e-09	-1.90926e-10	-1.42639
133810617	chr9:133810617:C:T	9.89844e-10	-1.57054	-1.34251
133810892	chr9:133810892:T:C	1.82359e-08	1.38632	-1.38577
133811153	chr9:133811153:T:A	1.70861e-08	1.27329	-1.33786
133812072	chr9:133812072:G:C	2.09574e-08	-1.90926e-10	0.139654
133812405	chr9:133812405:G:A	1.98002e-08	-1.90926e-10	0.0828536
133812433	chr9:133812433:G:C	2.07041e-08	-1.90926e-10	0.127494
133812599	chr9:133812599:CCAGAA:C	1.36846e-09	-1.24522	-1.34394
133812844	chr9:133812844:A:G	9.04728e-09	-1.90926e-10	-0.700375
133812981	chr9:133812981:G:A	4.92758e-09	-1.90926e-10	-1.30799
133813398	chr9:133813398:G:A	8.71713e-09	-1.90926e-10	-0.737549
133813543	chr9:133813543:G:A	1.35492e-08	-1.90926e-10	-0.296513
133813568	chr9:133813568:G:A	4.30919e-09	-1.90926e-10	-1.44209
133813845	chr9:133813845:C:G	2.93891e-09	-1.8248	-4.23322e-10
133813958	chr9:133813958:A:G	1.66248e-08	1.34972	-1.44166
133814224	chr9:133814224:G:A	4.99805e-09	-1.90926e-10	-1.29379
133814335	chr9:133814335:T:C	1.07371e-09	-1.53416	-1.29756
133814349	chr9:133814349:T:G	1.89944e-08	0.0413059	-4.23322e-10
133814508	chr9:133814508:G:T	1.21753e-09	-1.32322	-1.38279
133814631	chr9:133814631:G:A	4.32083e-09	-1.90926e-10	-1.43939
133814758	chr9:133814758:G:A	1.21989e-08	-1.90926e-10	-0.401494
133814799	chr9:133814799:G:A	1.00191e-09	-1.58784	-1.31309
133815092	chr9:133815092:C:T	4.32181e-09	-1.90926e-10	-1.43917
133815503	chr9:133815503:A:G	7.1927e-09	-1.90926e-10	-0.929772
133815627	chr9:133815627:T:G	8.25168e-09	0.620073	-1.4125
133815693	chr9:133815693:T:C	8.56288e-09	0.658505	-1.41391
133815781	chr9:133815781:C:T	2.85901e-08	1.63896	-1.18874
133815800	chr9:133815800:C:A	2.59774e-08	1.55647	-1.20209
133815871	chr9:133815871:C:G	1.27517e-08	-1.90926e-10	-0.357177
133816093	chr9:133816093:G:A	3.12785e-07	2.42911	0.413561
133816143	chr9:133816143:G:A	2.74416e-08	-1.90926e-10	0.40922
133816289	chr9:133816289:T:C	8.97359e-09	0.695914	-1.40447
133816419	chr9:133816419:C:T	3.5424e-07	2.53356	0.433573
133816634	chr9:133816634:G:C	5.112e-07	2.54555	0.788368
133816682	chr9:133816682:A:G	1.9716e-09	-1.64689	-0.577101
133816711	chr9:133816711:C:T	4.92039e-09	-1.90926e-10	-1.30945
133816782	chr9:133816782:C:G	1.96547e-08	0.0754744	-4.23322e-10
133816854	chr9:133816854:T:C	1.98805e-09	-1.64114	-0.574545
133816948	chr9:133816948:G:C	4.45403e-09	-1.90926e-10	-1.40903
133816985	chr9:133816985:T:C	3.08569e-07	2.38475	0.444354
133817001	chr9:133817001:G:A	6.22041e-09	-1.90926e-10	-1.075
133817017	chr9:133817017:T:A	4.56536e-09	-1.90926e-10	-1.38434
133817272	chr9:133817272:T:C	4.71708e-08	1.35338	-0.40245
133817286	chr9:133817286:G:A	2.85936e-07	2.36348	0.389445
133817327	chr9:133817327:T:C	2.63425e-07	2.27777	0.393156
133817346	chr9:133817346:C:T	2.78207e-07	2.30241	0.423112
133817360	chr9:133817360:G:A	3.42003e-07	2.40116	0.530821
133817379	chr9:133817379:G:A	3.29182e-07	2.44679	0.446977
133817391	chr9:133817391:G:A	2.68762e-07	2.36434	0.326642
133817423	chr9:133817423:T:C	2.68901e-07	2.37179	0.319719
133817476	chr9:133817476:A:G	6.86383e-08	-1.90926e-10	1.32601
133817551	chr9:133817551:T:C	2.47891e-07	2.49397	0.11618
133817592	chr9:133817592:G:C	1.98629e-09	-1.67304	-0.54353
133817783	chr9:133817783:T:C	2.17825e-07	2.62848	-0.14763
133817803	chr9:133817803:A:G	1.97544e-08	0.0805371	-4.23322e-10
133817931	chr9:133817931:G:A	9.84796e-10	-1.6826	-1.23556
133818036	chr9:133818036:T:C	1.23286e-08	-0.39092	-4.23322e-10
133818083	chr9:133818083:G:A	2.0616e-08	0.123226	-4.23322e-10
133818095	chr9:133818095:C:T	6.07219e-09	-1.09912	-4.23322e-10
133818167	chr9:133818167:A:G	2.39383e-09	-1.42429	-0.605652
133818223	chr9:133818223:A:G	8.25505e-10	-1.76603	-1.32857
133818234	chr9:133818234:C:T	4.68422e-08	0.943945	-4.23322e-10
133818282	chr9:133818282:C:T	8.86239e-10	-1.6655	-1.3581
133818444	chr9:133818444:G:A	5.36152e-08	1.07899	-4.23322e-10
133818474	chr9:133818474:C:A	5.69203e-09	-1.90926e-10	-1.16377
133818634	chr9:133818634:G:A	3.74394e-09	-0.242274	-1.34043
133818659	chr9:133818659:A:G	7.80808e-09	0.54344	-1.39112
133818686	chr9:133818686:C:T	5.00738e-09	0.122279	-1.41421
133818730	chr9:133818730:A:G	5.21775e-09	0.161443	-1.41222
133818955	chr9:133818955:G:C	4.82598e-09	-0.00450995	-1.32432
133818996	chr9:133818996:T:C	4.30233e-09	-0.12114	-1.32254
133819102	chr9:133819102:G:A	6.58876e-09	0.373554	-1.39103
133819109	chr9:133819109:T:C	2.50153e-09	-0.625459	-1.36048
133819147	chr9:133819147:G:A	4.26852e-09	-0.110988	-1.34058
133819211	chr9:133819211:G:A	8.82783e-09	-1.90926e-10	-0.72493
133819241	chr9:133819241:G:A	1.67677e-09	-1.42834	-0.957635
133819378	chr9:133819378:G:A	4.31582e-09	-0.12699	-1.31356
133819392	chr9:133819392:A:T	5.18144e-09	0.174729	-1.43249
133819406	chr9:133819406:G:A	1.45535e-08	-1.90926e-10	-0.225012
133819428	chr9:133819428:G:A	6.18852e-09	-1.90926e-10	-1.08014
133819440	chr9:133819440:C:T	5.40793e-09	-1.21497	-4.23322e-10
133819469	chr9:133819469:C:T	3.91058e-09	-0.263007	-1.27615
133819529	chr9:133819529:T:A	5.35077e-09	-1.2256	-4.23322e-10
133819658	chr9:133819658:C:T	2.04664e-09	-1.31529	-0.871348
133819659	chr9:133819659:G:A	5.93369e-09	-1.90926e-10	-1.12219
133819672	chr9:133819672:G:A	1.85996e-09	-1.42989	-0.852396
133819733	chr9:133819733:C:T	4.32873e-09	-0.139176	-1.29839
133819779	chr9:133819779:T:C	4.01528e-09	-0.229401	-1.28333
133819959	chr9:133819959:A:G	5.32296e-09	-1.90926e-10	-1.23081
133820018	chr9:133820018:T:C	1.97594e-09	-1.3622	-0.85959
133820254	chr9:133820254:C:T	4.30779e-09	-1.90926e-10	-1.44241
133820392	chr9:133820392:C:T	4.31352e-09	-0.164834	-1.27625
133820425	chr9:133820425:G:A	4.4738e-09	-1.90926e-10	-1.4046
133820449	chr9:133820449:A:G	4.08691e-09	-0.22096	-1.27409
133820686	chr9:133820686:C:T	3.5904e-09	-0.339946	-1.28463
133820741	chr9:133820741:C:T	5.4627e-09	-1.90926e-10	-1.2049
133820793	chr9:133820793:T:C	4.62525e-09	0.0630575	-1.43437
133820851	chr9:133820851:G:A	5.58105e-09	-1.90926e-10	-1.18346
133820873	chr9:133820873:C:A	6.13055e-09	-1.90926e-10	-1.08955
133820943	chr9:133820943:AGC:A	2.31781e-09	-0.811097	-1.25112
133820959	chr9:133820959:G:A	4.43002e-09	-1.90926e-10	-1.41444
133821120	chr9:133821120:C:T	4.86282e-09	-0.189247	-1.13197
133821183	chr9:133821183:C:T	6.36032e-09	0.153082	-1.20584
133821213	chr9:133821213:T:C	5.23622e-09	0.0868792	-1.33412
133821267	chr9:133821267:A:T	4.02398e-09	-0.284682	-1.22589
133821368	chr9:133821368:G:C	4.41083e-09	0.0220378	-1.44081
133821620	chr9:133821620:T:C	4.37343e-09	-1.90926e-10	-1.42729
133821799	chr9:133821799:A:G	5.13561e-09	-1.26664	-4.23322e-10
133822166	chr9:133822166:CA:C	4.61056e-09	-0.219628	-1.15486
133822272	chr9:133822272:G:A	4.32465e-09	-1.90926e-10	-1.43851
133822838	chr9:133822838:A:G	3.36948e-09	-0.408858	-1.27922
133823111	chr9:133823111:G:A	5.91292e-09	-1.90926e-10	-1.1257
133823897	chr9:133823897:G:T	1.61213e-08	-1.90926e-10	-0.122699
133824209	chr9:133824209:GGT:G	1.05618e-09	-1.60727	-1.24091
133824436	chr9:133824436:CCCAG:C	2.44013e-09	-1.23574	-0.775052
133824476	chr9:133824476:T:C	2.93889e-09	-0.697373	-1.12743
133824719	chr9:133824719:C:T	2.36336e-09	-1.31977	-0.722991
133824752	chr9:133824752:C:T	1.03031e-09	-1.66706	-1.20592
133824828	chr9:133824828:G:A	1.02817e-09	-1.67404	-1.20102
133824851	chr9:133824851:C:T	7.60262e-09	-1.90926e-10	-0.874347
133824856	chr9:133824856:C:G	6.67525e-09	-1.90926e-10	-1.00443
133824920	chr9:133824920:C:T	3.73844e-09	-0.752604	-0.831568
133824934	chr9:133824934:G:C	2.99288e-09	-0.662502	-1.1441
133825079	chr9:133825079:G:A	6.07494e-09	-1.90926e-10	-1.09867
133825160	chr9:133825160:G:A	6.10554e-09	-1.90926e-10	-1.09364
133825247	chr9:133825247:A:G	3.16878e-09	-0.622679	-1.12681
133825284	chr9:133825284:C:T	7.78341e-09	-1.90926e-10	-0.850846
133825303	chr9:133825303:G:A	2.63948e-09	-0.893559	-1.0387
133825306	chr9:133825306:C:T	8.22675e-09	-1.90926e-10	-0.795449
133825446	chr9:133825446:T:C	5.13719e-09	-1.90926e-10	-1.26633
133825460	chr9:133825460:G:A	7.90073e-09	-1.90926e-10	-0.835884
133825466	chr9:133825466:G:A	7.03112e-09	-0.952494	-4.23322e-10
133825517	chr9:133825517:G:T	6.27557e-09	-1.90926e-10	-1.06618
133825800	chr9:133825800:C:T	5.79541e-09	-0.742119	-0.403655
133825846	chr9:133825846:C:T	6.74307e-09	-1.90926e-10	-0.994325
133825867	chr9:133825867:G:A	2.71269e-09	-0.77084	-1.13406
133825999	chr9:133825999:T:C	1.77938e-08	-1.90926e-10	-0.0239898
133826023	chr9:133826023:C:A	1.3416e-09	-1.77624	-0.832732
133826068	chr9:133826068:C:T	1.06181e-08	-1.90926e-10	-0.540276
133826384	chr9:133826384:C:T	8.52967e-09	-0.759288	-4.23322e-10
133826500	chr9:133826500:C:T	9.07109e-08	-1.90926e-10	1.60484
133826702	chr9:133826702:T:C	3.02325e-09	-1.79651	-4.23322e-10
133826720	chr9:133826720:T:C	4.31091e-09	-1.90926e-10	-1.44169
133827157	chr9:133827157:C:T	5.07093e-09	-1.90926e-10	-1.27931
133828550	chr9:133828550:C:A	4.30951e-09	-1.90926e-10	-1.44201
133828595	chr9:133828595:G:A	4.38861e-09	-1.90926e-10	-1.42383
133828784	chr9:133828784:A:G	1.16291e-09	-1.5102	-1.24172
133828878	chr9:133828878:G:A	4.40688e-09	-1.90926e-10	-1.41967
133829029	chr9:133829029:A:C	4.36488e-09	-1.90926e-10	-1.42925
133829389	chr9:133829389:C:T	5.76057e-09	-1.1518	-4.23322e-10
133829590	chr9:133829590:A:C	5.85498e-09	-1.90926e-10	-1.13555
133829617	chr9:133829617:T:C	6.28792e-09	-1.90926e-10	-1.06421
133829745	chr9:133829745:CCA:C	1.20852e-08	-1.90926e-10	-0.410857
133829785	chr9:133829785:C:T	9.17735e-09	-1.90926e-10	-0.686102
133829864	chr9:133829864:C:T	9.14274e-09	-1.90926e-10	-0.68988
133830010	chr9:133830010:G:A	2.78598e-09	-0.436193	-1.44205
133830437	chr9:133830437:A:G	2.35663e-09	-0.603414	-1.44219
133830593	chr9:133830593:G:A	4.59654e-09	-1.90926e-10	-1.37753
133831145	chr9:133831145:T:C	4.33492e-09	-1.90926e-10	-1.43614
133831184	chr9:133831184:T:C	5.13599e-09	-1.26657	-4.23322e-10
133831193	chr9:133831193:T:C	3.05395e-09	-1.00147	-0.784934
133831420	chr9:133831420:G:A	9.6956e-10	-1.55809	-1.37566
133831682	chr9:133831682:T:C	8.08622e-10	-1.67349	-1.44177
133831732	chr9:133831732:C:T	9.89758e-10	-1.59423	-1.3189
133831852	chr9:133831852:T:C	5.1613e-09	-1.90926e-10	-1.26165
133832404	chr9:133832404:C:T	5.78335e-09	-1.90926e-10	-1.14786
133832413	chr9:133832413:A:C	6.97138e-10	-1.82761	-1.436
133832568	chr9:133832568:TTTTA:T	4.44468e-09	-1.90926e-10	-1.41113
133832597	chr9:133832597:C:T	4.34697e-09	-1.90926e-10	-1.43336
133832678	chr9:133832678:C:T	1.02979e-09	-1.82702	-1.04646
133832824	chr9:133832824:A:G	4.31969e-09	-1.90926e-10	-1.43966
133832951	chr9:133832951:G:A	5.75578e-09	-1.90926e-10	-1.15263
133833236	chr9:133833236:T:G	5.61824e-09	-1.90926e-10	-1.17682
133833295	chr9:133833295:C:T	4.59558e-09	-1.90926e-10	-1.37774
133833491	chr9:133833491:G:A	4.31537e-09	-1.90926e-10	-1.44066
133833526	chr9:133833526:T:C	1.32324e-09	-1.33909	-1.28367
133833533	chr9:133833533:T:C	5.01876e-09	-1.28966	-4.23322e-10
133833534	chr9:133833534:G:A	3.00908e-09	-1.8012	-4.23322e-10
133833654	chr9:133833654:C:T	4.76657e-09	-1.90926e-10	-1.34121
133834123	chr9:133834123:C:T	7.55631e-09	-1.90926e-10	-0.880457
133834369	chr9:133834369:A:G	5.25564e-09	-1.90926e-10	-1.24354
133834595	chr9:133834595:G:A	5.65258e-09	-1.90926e-10	-1.17073
133834678	chr9:133834678:C:T	5.29252e-09	-1.90926e-10	-1.23654
133835131	chr9:133835131:G:A	4.8916e-09	-1.31532	-4.23322e-10
133835452	chr9:133835452:C:G	6.18822e-09	-1.90926e-10	-1.08019
133835483	chr9:133835483:C:T	1.33995e-09	-1.61819	-0.992023
133835569	chr9:133835569:G:A	5.54809e-09	-1.90926e-10	-1.18939
133836137	chr9:133836137:C:T	7.29129e-09	-1.90926e-10	-0.91616
133836162	chr9:133836162:C:T	5.98572e-09	-1.90926e-10	-1.11346
133836184	chr9:133836184:C:T	6.71301e-09	-1.90926e-10	-0.998792
133836355	chr9:133836355:C:T	6.58979e-09	-1.90926e-10	-1.01732
133836407	chr9:133836407:G:A	4.53304e-09	-1.90926e-10	-1.39145
133836604	chr9:133836604:G:A	5.11036e-09	-1.27157	-4.23322e-10
133836918	chr9:133836918:G:C	4.39493e-09	-1.90926e-10	-1.42239
133836964	chr9:133836964:A:T	4.31181e-09	-1.90926e-10	-1.44148
133837263	chr9:133837263:C:T	6.68134e-09	-1.90926e-10	-1.00352
133837462	chr9:133837462:C:T	4.89711e-09	-1.90926e-10	-1.31419
133837495	chr9:133837495:G:A	8.52906e-10	-1.65558	-1.40637
133837572	chr9:133837572:G:A	5.00407e-09	-1.90926e-10	-1.29259
133837597	chr9:133837597:GC:G	4.69704e-09	-1.90926e-10	-1.35591
133838167	chr9:133838167:G:A	4.99109e-09	-1.90926e-10	-1.29519
133838729	chr9:133838729:G:A	7.0423e-09	-1.90926e-10	-0.950904
133839066	chr9:133839066:G:A	4.57038e-09	-1.90926e-10	-1.38324
133839067	chr9:133839067:A:G	4.39859e-09	-1.90926e-10	-1.42156
133839072	chr9:133839072:T:C	4.866e-09	-1.90926e-10	-1.32057
133839217	chr9:133839217:C:T	5.72744e-09	-1.90926e-10	-1.15757
133839559	chr9:133839559:C:T	3.25298e-09	-1.72327	-4.23322e-10
133839707	chr9:133839707:C:T	4.35402e-09	-1.90926e-10	-1.43174
133839917	chr9:133839917:T:G	4.74718e-09	-1.90926e-10	-1.34529
133840252	chr9:133840252:T:C	4.71464e-09	-1.90926e-10	-1.35217
133840318	chr9:133840318:T:C	2.02828e-09	-0.753515	-1.44214
133840692	chr9:133840692:C:T	4.49894e-09	-1.90926e-10	-1.399
133840726	chr9:133840726:T:G	5.54651e-09	-1.18967	-4.23322e-10
133840834	chr9:133840834:G:A	8.97378e-10	-1.57462	-1.4365
133841392	chr9:133841392:A:T	2.26719e-09	-1.81096	-0.273338
133841459	chr9:133841459:G:A	6.17686e-09	-1.90926e-10	-1.08203
133841716	chr9:133841716:T:C	9.3399e-10	-1.63295	-1.33818
133841874	chr9:133841874:C:T	4.48633e-09	-1.90926e-10	-1.40181
133841943	chr9:133841943:T:A	3.38586e-08	0.619352	-4.23322e-10
133842113	chr9:133842113:C:G	4.53783e-09	-1.90926e-10	-1.39039
133842387	chr9:133842387:G:GAGCCTC	9.19463e-09	-1.90926e-10	-0.684221
133842693	chr9:133842693:T:C	9.68126e-10	-1.57673	-1.3585
133842694	chr9:133842694:G:A	7.24318e-09	-1.90926e-10	-0.922779
133842752	chr9:133842752:T:C	4.36904e-09	-1.90926e-10	-1.4283
133842757	chr9:133842757:A:G	4.46067e-09	-1.90926e-10	-1.40754
133843169	chr9:133843169:G:C	4.41774e-09	-1.90926e-10	-1.41721
133843397	chr9:133843397:G:A	4.99495e-09	-1.90926e-10	-1.29441
133843698	chr9:133843698:G:A	8.41188e-10	-1.68842	-1.38736
133844372	chr9:133844372:C:T	7.92308e-09	-0.83306	-4.23322e-10
133844481	chr9:133844481:G:A	3.78505e-09	-1.57178	-4.23322e-10
133844788	chr9:133844788:C:T	5.72658e-09	-1.15772	-4.23322e-10
133844940	chr9:133844940:A:G	7.91596e-10	-1.72665	-1.40989
133845303	chr9:133845303:G:A	7.75889e-09	-1.90926e-10	-0.854001
133845392	chr9:133845392:C:T	7.68103e-10	-1.72691	-1.43976
133845413	chr9:133845413:C:T	4.33699e-09	-1.90926e-10	-1.43566
133845428	chr9:133845428:G:A	7.33718e-10	-1.77573	-1.43674
133845475	chr9:133845475:G:A	4.62981e-09	-1.90926e-10	-1.37032
133845545	chr9:133845545:CCCTGCACTT:C	4.31014e-09	-1.90926e-10	-1.44187
133845565	chr9:133845565:T:C	4.86913e-09	-1.90926e-10	-1.31992
133845597	chr9:133845597:G:A	4.31014e-09	-1.90926e-10	-1.44187
133845720	chr9:133845720:C:T	4.42983e-09	-1.90926e-10	-1.41448
133845759	chr9:133845759:A:G	7.5785e-10	-1.7513	-1.42881
133845780	chr9:133845780:G:A	4.75017e-09	-1.90926e-10	-1.34466
133846600	chr9:133846600:G:GCA	3.52273e-09	-1.6436	-4.23322e-10
133846761	chr9:133846761:C:T	5.40243e-09	-1.90926e-10	-1.21599
133846813	chr9:133846813:C:T	8.84067e-09	-1.90926e-10	-0.723476
133846925	chr9:133846925:C:T	4.34956e-09	-1.90926e-10	-1.43276
133847048	chr9:133847048:G:A	5.18967e-09	-1.90926e-10	-1.25617
133847187	chr9:133847187:T:C	4.52791e-09	-1.90926e-10	-1.39258
133847212	chr9:133847212:G:A	4.5983e-09	-1.90926e-10	-1.37715
133847489	chr9:133847489:G:A	4.69265e-09	-1.90926e-10	-1.35684
133847822	chr9:133847822:G:A	4.32674e-09	-1.90926e-10	-1.43803
133848162	chr9:133848162:T:C	2.13691e-09	-0.891956	-1.25152
133848213	chr9:133848213:G:A	3.1661e-09	-1.75034	-4.23322e-10
133848400	chr9:133848400:G:A	3.41456e-09	-1.55705	-0.117743
133848544	chr9:133848544:A:C	2.97884e-09	-1.81131	-4.23322e-10
133848821	chr9:133848821:C:A	4.65507e-09	-1.90926e-10	-1.36488
133848874	chr9:133848874:T:C	1.87207e-09	-0.837063	-1.43873
133848927	chr9:133848927:G:A	6.79794e-09	-1.90926e-10	-0.98622
133849067	chr9:133849067:T:C	4.65716e-09	-1.90926e-10	-1.36443
133849087	chr9:133849087:G:A	3.53755e-09	-1.56306	-0.0763438
133849269	chr9:133849269:C:T	4.37233e-09	-1.90926e-10	-1.42754
133849374	chr9:133849374:C:T	5.33234e-09	-1.22905	-4.23322e-10
133849547	chr9:133849547:T:C	9.08249e-09	0.680459	-1.37695
133849558	chr9:133849558:C:T	5.82884e-09	0.202897	-1.34292
133849694	chr9:133849694:C:G	8.38246e-09	-1.90926e-10	-0.776698
133849878	chr9:133849878:TC:T	6.54841e-09	-1.02362	-4.23322e-10
133850194	chr9:133850194:G:T	3.14987e-09	-1.75548	-4.23322e-10
133850434	chr9:133850434:C:T	7.73356e-09	0.508401	-1.36567
133850516	chr9:133850516:G:A	1.05467e-09	-1.79599	-1.05362
133850808	chr9:133850808:A:G	9.49442e-10	-1.72153	-1.23319
133851136	chr9:133851136:G:A	4.95249e-09	-1.90926e-10	-1.30295
133851161	chr9:133851161:C:T	4.68252e-09	-1.90926e-10	-1.359
133851197	chr9:133851197:T:C	1.75696e-09	-1.62483	-0.714423
133851277	chr9:133851277:A:G	1.25851e-09	-1.79388	-0.879031
133851401	chr9:133851401:C:T	1.3305e-09	-1.33673	-1.28056
133851406	chr9:133851406:C:T	1.21867e-08	-0.402498	-4.23322e-10
133851423	chr9:133851423:C:T	7.17358e-09	-1.90926e-10	-0.932435
133851427	chr9:133851427:G:A	1.06302e-09	-1.79889	-1.04283
133851435	chr9:133851435:T:A	1.08464e-09	-1.79724	-1.02435
133851619	chr9:133851619:G:A	1.38525e-09	-1.24723	-1.32973
133851623	chr9:133851623:T:G	1.38938e-09	-1.29868	-1.27531
133851752	chr9:133851752:AT:A	1.52947e-09	-1.08656	-1.39136
133851790	chr9:133851790:T:C	7.8225e-09	0.560813	-1.40665
133851804	chr9:133851804:G:GATGA	9.68562e-09	0.778351	-1.41055
133851806	chr9:133851806:TG:T	5.77593e-09	-1.90926e-10	-1.14914
133851847	chr9:133851847:G:A	4.38326e-09	-1.90926e-10	-1.42505
133852076	chr9:133852076:C:T	4.63691e-09	-1.90926e-10	-1.36879
133852709	chr9:133852709:C:T	5.71838e-09	0.243844	-1.403
133852765	chr9:133852765:C:T	6.76444e-09	0.371085	-1.36225
133853552	chr9:133853552:T:C	5.33201e-09	-1.90926e-10	-1.22911
133853570	chr9:133853570:G:A	3.44425e-09	-1.66613	-4.23322e-10
133853574	chr9:133853574:A:G	1.71338e-09	-1.06009	-1.30428
133853768	chr9:133853768:C:T	5.28662e-09	-1.90926e-10	-1.23766
133853923	chr9:133853923:G:T	1.86793e-09	-1.73731	-0.540697
133853992	chr9:133853992:G:A	4.44242e-09	-1.90926e-10	-1.41164
133854106	chr9:133854106:C:A	6.81072e-09	-1.90926e-10	-0.984342
133854108	chr9:133854108:C:T	5.58578e-09	-1.18262	-4.23322e-10
133854128	chr9:133854128:ACACACACCCC:A	3.60091e-09	-1.62165	-4.23322e-10
133854238	chr9:133854238:C:T	5.45792e-09	-1.90926e-10	-1.20577
133854458	chr9:133854458:A:C	5.02696e-09	-1.90926e-10	-1.28802
133854646	chr9:133854646:GGGGGCCAGACCCCA:G	7.67783e-09	-1.90926e-10	-0.864503
133854702	chr9:133854702:C:A	5.53382e-09	-1.90926e-10	-1.19196
133855363	chr9:133855363:T:C	1.33394e-08	0.789819	-1.10194
133855489	chr9:133855489:C:T	5.33559e-09	-1.90926e-10	-1.22844
133855677	chr9:133855677:C:T	4.65403e-09	-1.78242	0.417311
133855699	chr9:133855699:G:A	1.66547e-09	-1.8183	-0.574436
133855786	chr9:133855786:A:C	5.04867e-09	-1.90926e-10	-1.28371
133855789	chr9:133855789:C:G	5.57752e-09	-1.90926e-10	-1.18409
133855942	chr9:133855942:G:A	5.35659e-09	-1.90926e-10	-1.22451
133855956	chr9:133855956:C:A	1.93774e-09	-1.18637	-1.05495
133856002	chr9:133856002:A:G	6.32099e-09	-1.05896	-4.23322e-10
133856019	chr9:133856019:G:A	5.5663e-09	-1.90926e-10	-1.18611
133856183	chr9:133856183:G:A	4.31002e-09	-1.90926e-10	-1.4419
133856546	chr9:133856546:A:C	1.34148e-09	-1.82264	-0.786428
133856619	chr9:133856619:T:C	7.00379e-10	-1.82119	-1.43778
133856889	chr9:133856889:C:T	7.00931e-10	-1.82286	-1.43533
133856948	chr9:133856948:A:G	7.35489e-10	-1.78545	-1.4246
133856971	chr9:133856971:G:A	1.61292e-09	-0.982363	-1.44243
133857069	chr9:133857069:C:T	1.21389e-09	-1.82014	-0.88887
133857236	chr9:133857236:C:T	4.7346e-09	-1.90926e-10	-1.34794
133857800	chr9:133857800:G:T	7.66997e-09	-1.90926e-10	-0.865527
133857914	chr9:133857914:G:A	2.98316e-09	-1.80986	-4.23322e-10
133858010	chr9:133858010:C:A	8.50216e-10	-1.68989	-1.37522
133858013	chr9:133858013:A:C	5.95531e-09	-1.11856	-4.23322e-10
133858054	chr9:133858054:C:T	4.88809e-09	-1.90926e-10	-1.31604
133858131	chr9:133858131:G:A	9.29818e-09	-0.673021	-4.23322e-10
133858398	chr9:133858398:A:G	2.01058e-09	-1.05007	-1.15434
133858688	chr9:133858688:C:T	2.99061e-08	-1.90926e-10	0.495224
133858939	chr9:133858939:G:A	7.35064e-09	-1.90926e-10	-0.908053
133859000	chr9:133859000:C:T	1.40281e-08	-0.261776	-4.23322e-10
133859241	chr9:133859241:G:A	1.64194e-08	-1.90926e-10	-0.104377
133859377	chr9:133859377:G:A	4.34154e-09	-1.90926e-10	-1.43461
133859892	chr9:133859892:A:G	1.55518e-09	-1.73661	-0.724634
133859896	chr9:133859896:G:C	8.46377e-09	-0.767044	-4.23322e-10
133860131	chr9:133860131:TC:T	4.30892e-09	-1.90926e-10	-1.44215
133860256	chr9:133860256:C:T	5.84452e-09	-1.13733	-4.23322e-10
133860683	chr9:133860683:C:A	6.82086e-09	-1.90926e-10	-0.982854
133860917	chr9:133860917:A:C	7.05441e-10	-1.81022	-1.44155
133861235	chr9:133861235:C:T	5.93474e-09	-1.12202	-4.23322e-10
133861424	chr9:133861424:G:A	7.23905e-09	-1.90926e-10	-0.923349
133861504	chr9:133861504:C:G	8.33836e-10	-1.7748	-1.30976
133862096	chr9:133862096:G:A	1.23829e-09	-1.81681	-0.872302
133862179	chr9:133862179:G:A	7.56681e-09	-1.90926e-10	-0.879068
133862319	chr9:133862319:C:T	6.56532e-09	-1.02104	-4.23322e-10
133862624	chr9:133862624:C:T	7.89117e-09	-1.04467	0.20758
133862707	chr9:133862707:C:T	7.36552e-09	-1.90926e-10	-0.906031
133862745	chr9:133862745:G:A	5.91822e-09	-1.90926e-10	-1.1248
133862788	chr9:133862788:C:T	5.40099e-09	-1.90926e-10	-1.21626
133863076	chr9:133863076:A:AG	4.16937e-09	-1.47508	-4.23322e-10
133863180	chr9:133863180:G:A	4.83437e-09	-1.90926e-10	-1.32709
133863241	chr9:133863241:A:G	8.51386e-09	-1.90926e-10	-0.761144
133863266	chr9:133863266:G:A	4.91279e-09	-1.90926e-10	-1.311
133863276	chr9:133863276:G:A	3.35902e-09	-1.69119	-4.23322e-10
133863612	chr9:133863612:A:G	5.20592e-09	-1.90926e-10	-1.25304
133863793	chr9:133863793:C:G	6.62318e-09	-1.01226	-4.23322e-10
133864102	chr9:133864102:G:C	4.35454e-09	-1.90926e-10	-1.43162
133864301	chr9:133864301:C:T	5.68003e-09	-1.90926e-10	-1.16588
133864493	chr9:133864493:A:G	5.37998e-09	-1.90926e-10	-1.22015
133864548	chr9:133864548:G:A	4.31397e-09	-1.90926e-10	-1.44098
133864549	chr9:133864549:T:G	6.48968e-09	-1.90926e-10	-1.03263
133864570	chr9:133864570:CA:C	5.28864e-09	-1.90926e-10	-1.23728
133864900	chr9:133864900:C:T	1.01503e-08	-1.90926e-10	-0.585333
133864925	chr9:133864925:C:T	3.05536e-09	-1.78594	-4.23322e-10
133865056	chr9:133865056:C:T	7.56283e-09	-1.90926e-10	-0.879594
133865745	chr9:133865745:C:G	4.76853e-09	-1.90926e-10	-1.3408
133865749	chr9:133865749:C:T	6.87992e-09	-1.90926e-10	-0.974232
133866062	chr9:133866062:G:A	4.60002e-09	-1.90926e-10	-1.37678
133866305	chr9:133866305:C:T	3.72402e-09	-1.65379	0.0657556
133866531	chr9:133866531:C:T	4.75619e-09	-1.90926e-10	-1.34339
133866579	chr9:133866579:A:G	1.27445e-08	-1.90926e-10	-0.357741
133866637	chr9:133866637:C:T	3.35392e-09	-1.69271	-4.23322e-10
133866641	chr9:133866641:T:C	7.91874e-09	-1.90926e-10	-0.833607
133866760	chr9:133866760:T:C	1.60297e-09	-1.62788	-0.803108
133866874	chr9:133866874:G:A	7.8749e-09	-1.90926e-10	-0.839159
133867043	chr9:133867043:C:T	4.58442e-09	-1.90926e-10	-1.38018
133867084	chr9:133867084:C:G	2.55503e-09	-0.737728	-1.22705
133867645	chr9:133867645:C:T	2.16542e-09	-1.62324	-0.506989
133867653	chr9:133867653:G:A	6.46754e-09	-1.03604	-4.23322e-10
133867727	chr9:133867727:T:C	6.54984e-09	-1.0234	-4.23322e-10
133867857	chr9:133867857:C:T	4.65931e-09	-1.90926e-10	-1.36397
133867888	chr9:133867888:C:T	9.36999e-09	-1.90926e-10	-0.665328
133868006	chr9:133868006:C:A	4.33873e-09	-1.90926e-10	-1.43526
133868204	chr9:133868204:A:G	1.56807e-08	-1.90926e-10	-0.150411
133868219	chr9:133868219:C:T	5.27037e-09	-1.90926e-10	-1.24074
133868277	chr9:133868277:A:G	1.56384e-08	-1.90926e-10	-0.153108
133868288	chr9:133868288:A:G	8.19677e-09	-0.76481	-0.0342899
133868335	chr9:133868335:T:C	1.24444e-09	-1.61138	-1.07277
133868360	chr9:133868360:T:G	4.39787e-09	-1.77754	0.355825
133868473	chr9:133868473:G:A	1.38697e-09	-1.78917	-0.786542
133868496	chr9:133868496:G:A	6.95741e-09	-1.90926e-10	-0.963032
133868660	chr9:133868660:G:T	6.05334e-08	-1.90926e-10	1.20036
133868684	chr9:133868684:T:C	1.43689e-09	-1.77912	-0.761239
133868704	chr9:133868704:C:T	1.30526e-09	-1.82771	-0.808731
133868724	chr9:133868724:G:A	1.39605e-09	-1.17577	-1.39343
133868853	chr9:133868853:T:C	5.69972e-09	-1.78014	0.61772
133868924	chr9:133868924:C:T	2.80987e-09	-1.76169	-0.108009
133869090	chr9:133869090:G:A	1.50096e-09	-1.81072	-0.686012
133869211	chr9:133869211:A:G	1.37798e-09	-1.79545	-0.786767
133869530	chr9:133869530:A:G	4.33653e-09	-1.90926e-10	-1.43577
133869571	chr9:133869571:C:G	1.26916e-09	-1.74384	-0.920651
133869652	chr9:133869652:C:T	3.06919e-09	-1.76501	-0.0164209
133870031	chr9:133870031:G:A	5.72391e-09	-1.90926e-10	-1.15819
133870036	chr9:133870036:G:T	1.27197e-09	-1.73269	-0.929581
133870098	chr9:133870098:C:T	1.32072e-09	-1.72818	-0.896482
133870278	chr9:133870278:G:A	1.33839e-09	-1.72561	-0.885756
133870451	chr9:133870451:G:T	1.34115e-09	-1.80224	-0.807071
133870620	chr9:133870620:C:T	1.39694e-09	-1.39509	-1.17346
133870680	chr9:133870680:G:A	1.56402e-09	-1.7319	-0.723683
133871172	chr9:133871172:A:G	1.32212e-09	-1.23902	-1.38458
133871609	chr9:133871609:G:A	5.83138e-09	-1.90926e-10	-1.13959
133871692	chr9:133871692:C:A	1.34648e-09	-1.71501	-0.890331
133871783	chr9:133871783:T:C	1.38348e-09	-1.71632	-0.86192
133871881	chr9:133871881:T:C	1.37574e-09	-1.72257	-0.861276
133871935	chr9:133871935:C:T	4.66301e-09	-1.90926e-10	-1.36318
133871951	chr9:133871951:A:C	3.39608e-09	-1.75805	0.0778328
133871996	chr9:133871996:T:C	1.37384e-09	-1.73816	-0.847076
133872065	chr9:133872065:A:T	1.39288e-09	-1.71471	-0.856755
133872188	chr9:133872188:AC:A	1.00745e-09	-1.66341	-1.232
133872210	chr9:133872210:C:T	1.80128e-09	-1.71849	-0.595852
133872322	chr9:133872322:T:C	1.27566e-09	-1.74794	-0.911437
133872430	chr9:133872430:G:A	4.39056e-09	-1.90926e-10	-1.42338
133872761	chr9:133872761:G:C	2.12324e-09	-1.7548	-0.395093
133872780	chr9:133872780:T:C	1.5991e-09	-1.13137	-1.30203
133872827	chr9:133872827:A:G	9.8054e-09	-1.90926e-10	-0.619907
133873171	chr9:133873171:T:C	1.14263e-08	-1.90926e-10	-0.466922
133873198	chr9:133873198:A:T	5.02511e-09	-1.90926e-10	-1.28839
133873269	chr9:133873269:G:A	4.25651e-09	-1.45439	-4.23322e-10
133873654	chr9:133873654:G:C	7.65651e-09	0.481895	-1.34918
133873750	chr9:133873750:A:G	1.15702e-09	-1.32194	-1.43505
133873789	chr9:133873789:A:G	1.08634e-09	-1.70477	-1.11525
133874654	chr9:133874654:A:C	1.08262e-09	-1.40311	-1.42034
133874662	chr9:133874662:A:G	1.04922e-09	-1.4466	-1.4082
133874681	chr9:133874681:T:C	1.32449e-09	-1.23749	-1.38433
133874692	chr9:133874692:A:G	4.54292e-09	-1.90926e-10	-1.38927
133874775	chr9:133874775:G:A	1.41653e-08	-1.90926e-10	-0.252045
133874826	chr9:133874826:A:G	1.12557e-09	-1.62316	-1.16139
133874853	chr9:133874853:G:A	1.46658e-09	-1.20896	-1.31095
133874869	chr9:133874869:G:A	7.26666e-09	0.223766	-1.14331
133874964	chr9:133874964:G:A	5.50607e-09	-1.74006	0.543069
133875136	chr9:133875136:T:C	5.13292e-09	-1.90926e-10	-1.26716
133875758	chr9:133875758:C:T	3.29023e-09	-1.71188	-4.23322e-10
133875800	chr9:133875800:G:A	1.57111e-07	2.15411	-4.23322e-10
133875849	chr9:133875849:A:G	7.5907e-09	0.535208	-1.41112
133875866	chr9:133875866:G:C	5.04072e-09	-1.90926e-10	-1.28529
133875882	chr9:133875882:C:T	4.33903e-09	-1.90926e-10	-1.43519
133876073	chr9:133876073:C:T	8.2567e-10	-1.69732	-1.39708
133876094	chr9:133876094:A:C	4.38505e-09	-1.90926e-10	-1.42464
133876227	chr9:133876227:A:G	8.74254e-10	-1.69907	-1.33816
133876322	chr9:133876322:C:T	8.42514e-09	-1.90926e-10	-0.771619
133876685	chr9:133876685:G:A	6.21321e-09	-1.90926e-10	-1.07616
133876894	chr9:133876894:C:T	5.72412e-09	-1.15815	-4.23322e-10
133877156	chr9:133877156:C:T	4.87238e-09	-1.90926e-10	-1.31926
133877642	chr9:133877642:C:T	4.4379e-09	-1.90926e-10	-1.41266
133877846	chr9:133877846:G:GT	4.57765e-09	-1.90926e-10	-1.38165
133877910	chr9:133877910:A:G	4.78082e-09	-1.90926e-10	-1.33823
133877977	chr9:133877977:G:A	4.38336e-09	-1.90926e-10	-1.42502
133878159	chr9:133878159:G:A	4.51473e-09	-1.90926e-10	-1.39549
133878204	chr9:133878204:G:A	1.71888e-08	1.27849	-1.33707
133878364	chr9:133878364:A:G	5.03979e-09	-1.28548	-4.23322e-10
133878403	chr9:133878403:G:A	4.583e-09	-1.90926e-10	-1.38049
133878493	chr9:133878493:C:T	4.52952e-09	-1.90926e-10	-1.39222
133878660	chr9:133878660:C:T	1.49458e-08	1.22487	-1.42328
133878949	chr9:133878949:C:T	4.57967e-09	-1.90926e-10	-1.38121
133879091	chr9:133879091:A:G	4.34318e-09	-1.90926e-10	-1.43423
133879121	chr9:133879121:C:T	3.04418e-09	-1.78961	-4.23322e-10
133879165	chr9:133879165:G:A	4.64704e-09	-1.90926e-10	-1.36661
133879280	chr9:133879280:G:A	4.87032e-09	-1.90926e-10	-1.31968
133879317	chr9:133879317:GA:G	4.28607e-09	-1.69491	0.247441
133879469	chr9:133879469:A:T	4.8033e-09	-1.90926e-10	-1.33354
133879542	chr9:133879542:G:A	4.30845e-09	-1.70421	0.261947
133879654	chr9:133879654:A:G	6.32541e-09	-1.90926e-10	-1.05827
133879721	chr9:133879721:C:T	6.03313e-09	-1.90926e-10	-1.10557
133879877	chr9:133879877:T:C	4.97426e-09	-1.29856	-4.23322e-10
133880041	chr9:133880041:G:A	5.30295e-08	2.50914	-1.44113
133880176	chr9:133880176:A:G	4.32725e-09	-1.90926e-10	-1.43791
133880204	chr9:133880204:C:G	4.34273e-09	-1.90926e-10	-1.43434
133880430	chr9:133880430:G:C	4.31393e-09	-1.90926e-10	-1.44099
133880635	chr9:133880635:A:G	9.73996e-10	-1.69453	-1.23466
133880715	chr9:133880715:A:G	4.30947e-08	2.1753	-1.31474
133880825	chr9:133880825:A:G	2.34708e-09	-0.892947	-1.15672
133880843	chr9:133880843:A:G	8.12332e-10	-1.67387	-1.43682
133881060	chr9:133881060:G:A	3.11951e-09	-1.76516	-4.23322e-10
133881061	chr9:133881061:C:CT	7.83902e-10	-1.71338	-1.43293
133881082	chr9:133881082:C:T	2.92516e-09	-0.404047	-1.42544
133881691	chr9:133881691:G:A	2.93497e-09	-1.82614	-4.23322e-10
133882117	chr9:133882117:G:C	8.55428e-10	-1.79983	-1.25916
133882225	chr9:133882225:C:T	5.5061e-09	-1.90926e-10	-1.19698
133882364	chr9:133882364:G:A	4.75398e-09	-1.90926e-10	-1.34386
133882531	chr9:133882531:AAGAAG:A	8.86586e-09	-1.90926e-10	-0.720631
133882567	chr9:133882567:T:C	6.84837e-09	-1.90926e-10	-0.978829
133882573	chr9:133882573:G:A	4.3896e-09	-1.90926e-10	-1.4236
133882672	chr9:133882672:C:T	7.35689e-10	-1.77292	-1.43686
133882710	chr9:133882710:T:C	1.40963e-09	-1.63655	-0.922965
133882732	chr9:133882732:A:C	7.54758e-10	-1.82648	-1.35772
133883012	chr9:133883012:C:T	5.62214e-09	-1.90926e-10	-1.17613
133883157	chr9:133883157:T:C	7.76211e-09	-1.90926e-10	-0.853585
133883412	chr9:133883412:G:A	4.82449e-09	-1.90926e-10	-1.32914
133883420	chr9:133883420:G:C	2.9004e-09	-0.652559	-1.18543
133883471	chr9:133883471:G:A	5.63699e-09	-1.90926e-10	-1.17349
133883858	chr9:133883858:C:T	5.52126e-09	-1.90926e-10	-1.19423
133883883	chr9:133883883:C:A	4.37239e-09	-1.42753	-4.23322e-10
133884303	chr9:133884303:C:T	7.83688e-09	-1.90926e-10	-0.843999
133884390	chr9:133884390:G:A	4.7538e-09	-1.90926e-10	-1.34389
133884557	chr9:133884557:C:T	2.98246e-09	-1.81009	-4.23322e-10
133885037	chr9:133885037:T:C	4.81849e-09	-1.90926e-10	-1.33038
133885191	chr9:133885191:T:C	4.81956e-09	-1.90926e-10	-1.33016
133885358	chr9:133885358:A:G	2.58017e-09	-1.6415	-0.313487
133885458	chr9:133885458:C:T	6.35417e-09	-1.90926e-10	-1.05373
133885786	chr9:133885786:C:T	6.80184e-09	-1.90926e-10	-0.985646
133886065	chr9:133886065:C:A	4.92681e-09	-1.90926e-10	-1.30815
133886214	chr9:133886214:G:A	1.67253e-08	1.23205	-1.31797
133886512	chr9:133886512:C:T	5.65648e-09	-1.90926e-10	-1.17004
133886632	chr9:133886632:T:C	1.31756e-09	-1.82291	-0.804149
133886894	chr9:133886894:G:A	5.25932e-09	-1.90926e-10	-1.24284
133887376	chr9:133887376:G:A	4.47082e-09	-1.90926e-10	-1.40527
133887442	chr9:133887442:C:T	1.43729e-09	-1.25889	-1.28119
133887672	chr9:133887672:G:A	5.30505e-09	-1.90926e-10	-1.23418
133887797	chr9:133887797:C:T	1.0018e-09	-1.56468	-1.33636
133887814	chr9:133887814:G:A	4.30863e-09	-1.90926e-10	-1.44222
133888655	chr9:133888655:C:T	4.31769e-09	-1.90926e-10	-1.44012
133888978	chr9:133888978:C:T	4.31747e-09	-1.90926e-10	-1.44017
133889032	chr9:133889032:G:A	4.31747e-09	-1.90926e-10	-1.44017
133889126	chr9:133889126:G:A	5.05224e-09	-1.90926e-10	-1.28301
133889207	chr9:133889207:AG:A	4.3107e-09	-1.90926e-10	-1.44174
133889292	chr9:133889292:G:A	1.13055e-09	-1.33869	-1.44145
133889324	chr9:133889324:T:A	4.31133e-09	-1.90926e-10	-1.44159
133889675	chr9:133889675:T:A	4.31769e-09	-1.90926e-10	-1.44012
133889707	chr9:133889707:C:T	8.26081e-10	-1.69015	-1.40375
133889735	chr9:133889735:G:T	6.11031e-09	-1.90926e-10	-1.09286
133889993	chr9:133889993:C:G	4.38826e-09	-1.90926e-10	-1.42391
133890173	chr9:133890173:G:C	5.88282e-09	-1.14399	0.0131893
133890382	chr9:133890382:G:A	4.02106e-09	-1.51129	-4.23322e-10
133890460	chr9:133890460:T:A	6.5588e-09	-1.90926e-10	-1.02203
133890468	chr9:133890468:G:A	5.01661e-09	-1.16076	-0.129326
133890505	chr9:133890505:G:A	3.21679e-09	-1.73446	-4.23322e-10
133890562	chr9:133890562:G:C	4.34361e-09	-1.20163	-0.232508
133890891	chr9:133890891:G:A	4.64961e-09	-1.90926e-10	-1.36606
133891041	chr9:133891041:A:AT	4.45419e-09	-1.90926e-10	-1.40899
133891132	chr9:133891132:C:T	1.74312e-09	-0.915156	-1.43201
133891194	chr9:133891194:C:T	5.30569e-09	-1.10596	-0.128095
133891970	chr9:133891970:G:C	4.32265e-09	-1.90926e-10	-1.43897
133891971	chr9:133891971:G:A	4.33479e-09	-1.90926e-10	-1.43617
133892284	chr9:133892284:G:A	9.24921e-09	-0.678301	-4.23322e-10
133892428	chr9:133892428:T:C	8.84451e-10	-1.81454	-1.21109
133892450	chr9:133892450:C:T	5.33737e-09	-1.90926e-10	-1.22811
133892551	chr9:133892551:G:A	7.20631e-09	-0.927883	-4.23322e-10
133892594	chr9:133892594:C:T	5.19847e-09	-1.90926e-10	-1.25447
133893158	chr9:133893158:C:T	4.57049e-09	-1.90926e-10	-1.38322
133893373	chr9:133893373:C:T	4.32388e-09	-1.90926e-10	-1.43869
133893853	chr9:133893853:GC:G	9.30855e-08	-1.90926e-10	1.63068
133893866	chr9:133893866:G:A	4.95663e-09	-1.90926e-10	-1.30211
133893912	chr9:133893912:G:A	2.3802e-09	-0.982331	-1.05332
133894064	chr9:133894064:C:G	8.71662e-09	-0.945092	0.207484
133894099	chr9:133894099:A:G	4.63404e-09	-1.90926e-10	-1.36941
133894112	chr9:133894112:G:A	7.60619e-10	-1.73522	-1.44124
133894205	chr9:133894205:A:G	2.20424e-08	-1.90926e-10	0.190126
133894292	chr9:133894292:G:A	1.01184e-07	-1.90926e-10	1.7141
133894386	chr9:133894386:A:C	7.63388e-09	-0.923226	0.0529825
133894465	chr9:133894465:C:T	7.33908e-09	-0.929073	0.0194474
133894633	chr9:133894633:T:C	7.90181e-09	-0.915312	0.0795644
133894855	chr9:133894855:T:C	5.47316e-09	-1.90926e-10	-1.20298
133894857	chr9:133894857:G:A	1.11428e-08	-1.90926e-10	-0.49205
133895161	chr9:133895161:C:T	5.80998e-08	-1.90926e-10	1.15932
133895268	chr9:133895268:G:A	3.7516e-09	-1.58066	-4.23322e-10
133895457	chr9:133895457:C:T	4.43046e-09	-1.76684	0.352502
133895517	chr9:133895517:C:T	2.16373e-09	-1.49056	-0.640442
133895597	chr9:133895597:C:T	1.09038e-09	-1.63891	-1.1774
133895643	chr9:133895643:T:G	8.28115e-09	-1.5213	0.732441
133895658	chr9:133895658:G:A	5.09873e-09	-1.90926e-10	-1.27385
133895729	chr9:133895729:T:C	1.8559e-09	-1.56317	-0.721299
133895814	chr9:133895814:C:G	2.46798e-08	-0.0361812	0.339327
133896877	chr9:133896877:G:A	5.04574e-09	-1.90926e-10	-1.2843
133896880	chr9:133896880:A:G	4.77492e-09	-1.90926e-10	-1.33946
133896921	chr9:133896921:C:T	1.48685e-08	-1.19545	0.991856
133897110	chr9:133897110:C:T	5.84493e-09	-1.6588	0.521538
133897119	chr9:133897119:T:C	4.73228e-09	-1.90926e-10	-1.34843
133897184	chr9:133897184:T:A	1.17761e-08	-1.90926e-10	-0.43677
133897336	chr9:133897336:A:G	3.09377e-09	-1.79008	0.0166271
133897522	chr9:133897522:C:G	4.75027e-09	-1.90926e-10	-1.34464
133897551	chr9:133897551:G:A	4.33241e-09	-1.90926e-10	-1.43672
133897641	chr9:133897641:AG:A	4.32761e-09	-1.90926e-10	-1.43782
133897690	chr9:133897690:T:C	1.13685e-09	-1.52397	-1.2506
133897816	chr9:133897816:A:G	4.31494e-09	-1.90926e-10	-1.44076
133898099	chr9:133898099:ACATACTG:A	1.79288e-09	-1.78705	-0.531969
133898112	chr9:133898112:G:A	5.06167e-09	-1.90926e-10	-1.28114
133898181	chr9:133898181:C:A	1.48458e-07	-1.90926e-10	2.09746
133898195	chr9:133898195:G:A	1.29577e-09	-1.69406	-0.949669
133898202	chr9:133898202:T:C	1.302e-09	-1.69837	-0.94057
133898217	chr9:133898217:C:T	2.82558e-09	-1.59291	-0.271215
133898622	chr9:133898622:A:C	1.25188e-09	-1.64769	-1.0305
133898668	chr9:133898668:G:A	1.28754e-08	-1.90926e-10	-0.347522
133898781	chr9:133898781:G:A	1.42669e-08	-1.90926e-10	-0.244898
133898796	chr9:133898796:A:G	9.21408e-10	-1.61188	-1.37282
133898805	chr9:133898805:G:A	1.11815e-09	-1.66284	-1.12832
133899082	chr9:133899082:A:G	8.10373e-10	-1.70963	-1.40347
133899111	chr9:133899111:G:A	8.8299e-10	-1.71443	-1.31285
133899309	chr9:133899309:C:A	6.93277e-10	-1.8277	-1.44147
133899311	chr9:133899311:C:T	4.70471e-09	-1.81994	0.465665
133899444	chr9:133899444:T:C	9.05964e-10	-1.78188	-1.21971
133899471	chr9:133899471:C:T	4.23341e-09	-1.44805	-0.0117795
133899486	chr9:133899486:G:A	8.84363e-10	-1.77474	-1.25098
133899606	chr9:133899606:C:T	4.49795e-09	-1.82133	0.422106
133899612	chr9:133899612:G:A	4.30752e-09	-1.90926e-10	-1.44248
133899804	chr9:133899804:G:A	5.09035e-09	-1.90926e-10	-1.27549
133899818	chr9:133899818:G:A	9.45971e-10	-1.78305	-1.17534
133899830	chr9:133899830:A:G	4.54e-09	-1.81718	0.427268
133899999	chr9:133899999:C:T	8.87925e-10	-1.79933	-1.22238
133900000	chr9:133900000:G:A	5.84548e-09	-1.90926e-10	-1.13717
133900074	chr9:133900074:C:T	8.88464e-10	-1.7955	-1.2256
133900473	chr9:133900473:C:T	3.04302e-09	-1.59951	-0.190482
133900604	chr9:133900604:G:C	8.23865e-10	-1.7943	-1.30229
133900619	chr9:133900619:GGCTCATCT:G	8.94676e-10	-1.7867	-1.22743
133900655	chr9:133900655:C:T	3.89476e-09	-1.49526	-0.0479496
133900726	chr9:133900726:C:T	9.05949e-10	-1.78217	-1.21944
133900884	chr9:133900884:C:T	9.0017e-10	-1.64277	-1.36524
133900961	chr9:133900961:G:A	1.18192e-08	-1.90926e-10	-0.433117
133901215	chr9:133901215:A:G	9.2756e-10	-1.78334	-1.1947
133901276	chr9:133901276:C:T	3.66321e-09	-1.52821	-0.0762873
133901277	chr9:133901277:G:A	1.1351e-09	-1.80447	-0.971654
133901293	chr9:133901293:C:T	5.12782e-09	-1.28829	0.0201291
133901478	chr9:133901478:G:C	1.08425e-08	-1.90926e-10	-0.519368
133901496	chr9:133901496:C:T	5.21461e-09	-1.55026	0.298883
133901499	chr9:133901499:C:G	2.67573e-09	-1.57848	-0.340134
133901503	chr9:133901503:G:A	1.19175e-08	-1.90926e-10	-0.424831
133901529	chr9:133901529:C:T	2.90425e-09	-1.82649	-0.0101784
133901566	chr9:133901566:G:C	8.75928e-10	-1.6086	-1.42672
133901593	chr9:133901593:C:T	2.34241e-08	-1.90926e-10	0.250924
133901710	chr9:133901710:T:G	7.63424e-10	-1.82377	-1.34902
133902013	chr9:133902013:T:C	1.09969e-09	-1.82675	-0.981065
133902179	chr9:133902179:A:C	1.18786e-09	-1.76383	-0.966859
133902227	chr9:133902227:G:A	1.94987e-09	-1.603	-0.63208
133902372	chr9:133902372:G:A	9.55833e-10	-1.64808	-1.29993
133902742	chr9:133902742:G:A	1.11517e-08	-1.90926e-10	-0.491251
133902746	chr9:133902746:G:A	1.11829e-08	-1.90926e-10	-0.488455
133903453	chr9:133903453:A:G	1.1141e-09	-1.81162	-0.983173
133903686	chr9:133903686:C:T	1.18884e-09	-1.76174	-0.968122
133903742	chr9:133903742:T:C	1.15587e-09	-1.76049	-0.997498
133903773	chr9:133903773:G:C	1.29632e-09	-1.56571	-1.0776
133903792	chr9:133903792:A:C	3.77161e-09	-1.82425	0.24891
133904107	chr9:133904107:T:C	1.11514e-09	-1.44849	-1.34538
133904226	chr9:133904226:T:C	5.54056e-08	-1.70887	2.82071
133904255	chr9:133904255:A:G	4.31443e-09	-1.90926e-10	-1.44087
133904296	chr9:133904296:C:T	5.15449e-09	-1.90926e-10	-1.26297
133904319	chr9:133904319:C:G	1.28336e-09	-1.66632	-0.987037
133904380	chr9:133904380:A:G	8.22603e-09	-1.90926e-10	-0.795536
133904423	chr9:133904423:C:T	1.4197e-09	-1.71551	-0.836886
133904513	chr9:133904513:T:G	5.9058e-09	-1.90926e-10	-1.12691
133904766	chr9:133904766:G:A	1.3847e-07	-1.90926e-10	2.02781
133904770	chr9:133904770:C:T	4.55233e-09	-1.90926e-10	-1.3872
133904795	chr9:133904795:C:T	4.33346e-09	-1.90926e-10	-1.43647
133904965	chr9:133904965:C:T	3.28267e-09	-1.56266	-0.151519
133905027	chr9:133905027:G:A	5.57706e-09	-1.18418	-4.23322e-10
133905072	chr9:133905072:A:G	4.33025e-09	-1.90926e-10	-1.43721
133905305	chr9:133905305:G:A	3.25469e-09	-1.72274	-4.23322e-10
133905329	chr9:133905329:G:A	2.32727e-09	-1.71761	-0.34053
133905404	chr9:133905404:C:G	1.04894e-09	-1.41589	-1.43916
133905443	chr9:133905443:A:C	6.9348e-09	-1.90926e-10	-0.966287
133905719	chr9:133905719:A:G	1.10786e-09	-1.8203	-0.980104
133905723	chr9:133905723:C:A	1.18583e-09	-1.82588	-0.906517
133905896	chr9:133905896:C:T	1.52534e-09	-1.03845	-1.44218
133906191	chr9:133906191:G:A	4.36523e-09	-1.90926e-10	-1.42917
133906197	chr9:133906197:T:C	1.01755e-09	-1.56689	-1.31856
133906267	chr9:133906267:T:C	2.6398e-08	1.04961	-0.679162
133906291	chr9:133906291:G:A	1.03899e-08	-1.90926e-10	-0.562008
133906310	chr9:133906310:G:A	4.78325e-09	-0.11084	-1.22688
133906442	chr9:133906442:C:T	4.97822e-08	2.01212	-1.0073
133906525	chr9:133906525:G:A	5.13798e-09	-1.90926e-10	-1.26618
133906896	chr9:133906896:G:A	1.59464e-09	-1.7363	-0.69989
133906924	chr9:133906924:G:A	1.1065e-08	-1.90926e-10	-0.49905
133906928	chr9:133906928:T:C	1.1057e-08	-1.90926e-10	-0.499772
133907106	chr9:133907106:C:T	4.21715e-08	-1.90926e-10	0.838905
133907134	chr9:133907134:G:A	1.64122e-09	-1.60624	-0.801161
133907142	chr9:133907142:C:A	4.37156e-09	-1.90926e-10	-1.42772
133907200	chr9:133907200:C:T	2.65262e-08	-1.45693	1.83222
133907203	chr9:133907203:C:T	1.10494e-08	-1.90926e-10	-0.500462
133907226	chr9:133907226:C:T	3.23893e-08	-1.45481	2.02979
133907234	chr9:133907234:A:C	3.19042e-08	-1.51117	2.07107
133907236	chr9:133907236:A:G	3.04278e-08	-1.50741	2.01993
133907417	chr9:133907417:C:G	8.79875e-09	-1.90926e-10	-0.728231
133907424	chr9:133907424:C:T	1.11491e-08	-1.90926e-10	-0.491483
133907533	chr9:133907533:C:T	9.81255e-09	-1.90926e-10	-0.619177
133907565	chr9:133907565:A:G	2.18312e-08	1.03285	-0.85235
133907580	chr9:133907580:A:C	1.12746e-08	-1.90926e-10	-0.480285
133907609	chr9:133907609:T:C	1.13148e-08	-1.90926e-10	-0.476731
133907629	chr9:133907629:G:A	1.13148e-08	-1.90926e-10	-0.476731
133907656	chr9:133907656:C:T	1.13148e-08	-1.90926e-10	-0.476731
133907685	chr9:133907685:T:C	1.13382e-08	-1.90926e-10	-0.474666
133907696	chr9:133907696:C:T	1.2158e-09	-1.60079	-1.10665
133907786	chr9:133907786:C:T	1.13148e-08	-1.90926e-10	-0.476731
133907791	chr9:133907791:A:G	3.61199e-08	-1.90926e-10	0.684004
133908199	chr9:133908199:G:C	1.225e-08	-1.90926e-10	-0.397314
133908413	chr9:133908413:C:T	7.51469e-10	-1.78009	-1.40847
133908469	chr9:133908469:T:C	1.04593e-08	-1.90926e-10	-0.555351
133908569	chr9:133908569:C:T	3.11698e-09	-1.76597	-4.23322e-10
133908640	chr9:133908640:C:T	7.5753e-10	-1.76738	-1.41316
133908641	chr9:133908641:G:A	4.49277e-09	-1.90926e-10	-1.40037
133908656	chr9:133908656:A:G	1.09689e-08	-1.90926e-10	-0.507776
133908682	chr9:133908682:T:C	3.35032e-09	-1.69378	-4.23322e-10
133908753	chr9:133908753:G:A	8.16299e-09	-1.90926e-10	-0.803229
133908762	chr9:133908762:G:A	1.06182e-08	-1.90926e-10	-0.540267
133908776	chr9:133908776:G:T	1.09642e-08	-1.90926e-10	-0.508204
133908803	chr9:133908803:C:T	1.09642e-08	-1.90926e-10	-0.508204
133908857	chr9:133908857:T:C	8.72911e-09	0.308902	-1.04508
133908898	chr9:133908898:C:A	1.14039e-08	-1.90926e-10	-0.468885
133908927	chr9:133908927:G:A	1.09675e-08	-1.90926e-10	-0.507903
133908931	chr9:133908931:C:T	5.06835e-09	-1.90926e-10	-1.27982
133909016	chr9:133909016:C:T	1.1033e-08	-1.90926e-10	-0.501948
133909095	chr9:133909095:T:C	8.09458e-09	0.235864	-1.04751
133909179	chr9:133909179:G:GA	1.11308e-08	-1.90926e-10	-0.493126
133909275	chr9:133909275:G:A	4.38317e-09	-1.90926e-10	-1.42507
133909527	chr9:133909527:C:T	6.07117e-09	-1.90926e-10	-1.09929
133909659	chr9:133909659:TC:T	1.45578e-09	-1.28883	-1.23847
133909661	chr9:133909661:C:T	1.44478e-09	-1.2889	-1.24598
133909863	chr9:133909863:G:A	1.14366e-08	-1.90926e-10	-0.466022
133909889	chr9:133909889:T:C	1.1329e-08	-1.90926e-10	-0.475472
133909930	chr9:133909930:G:T	1.13623e-08	-1.90926e-10	-0.472535
133910109	chr9:133910109:C:T	1.13685e-09	-1.80052	-0.974055
133910282	chr9:133910282:C:T	4.36155e-09	-1.90926e-10	-1.43001
133910299	chr9:133910299:G:T	1.14154e-08	-1.90926e-10	-0.46788
133910353	chr9:133910353:C:T	2.06804e-09	-1.81777	-0.358471
133910406	chr9:133910406:G:C	1.14039e-08	-1.90926e-10	-0.468885
133910418	chr9:133910418:G:A	9.9113e-10	-1.5989	-1.31285
133910428	chr9:133910428:C:G	1.41553e-09	-1.33449	-1.22084
133910478	chr9:133910478:T:C	1.59187e-09	-1.30227	-1.13566
133910484	chr9:133910484:G:A	4.60149e-09	-1.90926e-10	-1.37646
133910538	chr9:133910538:C:T	4.3687e-09	-1.90926e-10	-1.42837
133910549	chr9:133910549:A:G	1.13931e-08	-1.90926e-10	-0.46983
133910692	chr9:133910692:C:T	1.11051e-08	-1.90926e-10	-0.495435
133910772	chr9:133910772:C:T	3.39164e-08	-1.90926e-10	0.62106
133910791	chr9:133910791:C:T	5.19356e-08	2.41152	-1.36435
133910802	chr9:133910802:C:T	7.96946e-10	-1.71221	-1.4176
133910893	chr9:133910893:A:G	5.58234e-09	-1.90926e-10	-1.18323
133911052	chr9:133911052:G:A	8.10011e-09	0.621544	-1.43251
133911165	chr9:133911165:C:T	1.2214e-09	-1.77135	-0.931491
133911367	chr9:133911367:G:A	4.46178e-09	-1.90926e-10	-1.40729
133911540	chr9:133911540:C:G	4.44526e-08	-1.90926e-10	0.891584
133911600	chr9:133911600:C:T	3.86657e-08	-1.90926e-10	0.752113
133912348	chr9:133912348:G:A	9.31074e-10	-1.82503	-1.14923
133912354	chr9:133912354:A:G	6.69207e-09	-1.90926e-10	-1.00192
133912699	chr9:133912699:T:C	4.44814e-09	-1.90926e-10	-1.41035
133912839	chr9:133912839:G:A	5.00586e-09	-1.90926e-10	-1.29223
133913079	chr9:133913079:G:C	4.66064e-09	-1.36369	-4.23322e-10
133913244	chr9:133913244:C:T	5.05111e-09	-1.90926e-10	-1.28323
133913247	chr9:133913247:C:A	4.5853e-09	-1.90926e-10	-1.37998
133913394	chr9:133913394:G:A	1.30847e-07	3.26148	-1.2903
133913431	chr9:133913431:G:A	1.70996e-09	-0.971055	-1.39531
133913613	chr9:133913613:G:A	1.14714e-08	-1.90926e-10	-0.462979
133913704	chr9:133913704:G:A	1.42268e-07	-1.90926e-10	2.05488
133913757	chr9:133913757:G:A	3.25343e-09	-1.68043	-0.0427046
133913784	chr9:133913784:G:A	4.92892e-09	-1.90926e-10	-1.30772
133914031	chr9:133914031:G:A	1.0842e-09	-1.66836	-1.15364
133914054	chr9:133914054:C:T	2.3677e-09	-1.61446	-0.426455
133914059	chr9:133914059:C:T	4.49939e-09	-1.90926e-10	-1.3989
133914441	chr9:133914441:G:A	1.8585e-09	-1.51649	-0.766585
133914542	chr9:133914542:A:G	4.31444e-09	-0.127572	-1.3133
133914565	chr9:133914565:G:A	4.53114e-09	-1.90926e-10	-1.39187
133914981	chr9:133914981:A:G	3.16398e-08	1.89366	-1.34209
133915186	chr9:133915186:G:A	5.77816e-09	-1.14875	-4.23322e-10
133915211	chr9:133915211:T:C	4.34947e-09	-1.90926e-10	-1.43278
133915383	chr9:133915383:T:C	1.46351e-09	-1.09626	-1.42574
133915428	chr9:133915428:C:T	6.97581e-09	-1.90926e-10	-0.960391
133915498	chr9:133915498:G:A	7.02261e-09	-1.90926e-10	-0.953704
133915635	chr9:133915635:C:T	1.08192e-09	-1.38162	-1.44248
133915709	chr9:133915709:C:T	8.08901e-09	-1.90926e-10	-0.812334
133915710	chr9:133915710:G:A	2.40668e-08	-1.36748	1.64547
133915853	chr9:133915853:A:G	4.82815e-09	-1.03251	-0.295866
133915883	chr9:133915883:A:G	1.34338e-09	-1.76277	-0.844881
133915904	chr9:133915904:A:C	1.48015e-08	-1.90926e-10	-0.208112
133915924	chr9:133915924:C:T	6.85727e-09	-1.44719	0.469658
133915989	chr9:133915989:C:T	1.6029e-08	-1.90926e-10	-0.128443
133916096	chr9:133916096:C:T	2.96683e-09	-1.81535	-4.23322e-10
133916137	chr9:133916137:G:A	1.28613e-08	-1.90926e-10	-0.348617
133916268	chr9:133916268:A:G	1.28855e-09	-1.76276	-0.886562
133916412	chr9:133916412:C:T	8.83459e-09	-1.90926e-10	-0.724165
133916533	chr9:133916533:A:C	1.0457e-09	-1.81995	-1.03821
133916810	chr9:133916810:AG:A	1.22577e-08	0.0283514	-0.42504
133916864	chr9:133916864:C:T	4.75403e-09	-1.90926e-10	-1.34385
133917045	chr9:133917045:T:C	2.5349e-09	-1.79422	-0.178464
133917147	chr9:133917147:A:G	1.92522e-09	-1.75763	-0.490172
133917159	chr9:133917159:G:C	8.24767e-10	-1.65305	-1.44245
133917322	chr9:133917322:C:T	2.53431e-09	-1.79355	-0.179366
133917390	chr9:133917390:T:C	4.88665e-09	-1.90926e-10	-1.31633
133917559	chr9:133917559:G:A	2.31309e-09	-1.78628	-0.277969
133917625	chr9:133917625:C:T	4.44318e-09	-1.90926e-10	-1.41147
133917627	chr9:133917627:T:A	4.44819e-09	-1.90926e-10	-1.41034
133917718	chr9:133917718:T:C	5.9566e-09	-1.90926e-10	-1.11834
133917829	chr9:133917829:G:T	5.10261e-09	-1.90926e-10	-1.27309
133918228	chr9:133918228:G:A	4.94615e-09	-1.90926e-10	-1.30423
133918274	chr9:133918274:C:G	3.95991e-09	-0.569738	-0.95688
133918383	chr9:133918383:G:A	4.4987e-08	-1.56722	2.47076
133918397	chr9:133918397:C:A	4.62659e-09	-1.90926e-10	-1.37102
133918627	chr9:133918627:A:G	2.64362e-08	-1.90926e-10	0.371893
133918700	chr9:133918700:C:G	3.14863e-08	-1.90926e-10	0.546711
133918921	chr9:133918921:G:A	5.20616e-09	-1.90926e-10	-1.253
133919069	chr9:133919069:G:A	5.6457e-09	-1.90926e-10	-1.17195
133919653	chr9:133919653:A:C	4.42825e-09	-1.90926e-10	-1.41484
133919712	chr9:133919712:T:C	5.82588e-09	-1.90926e-10	-1.14053
133919815	chr9:133919815:G:A	4.39653e-09	-1.90926e-10	-1.42202
133919827	chr9:133919827:C:T	4.35281e-09	-1.90926e-10	-1.43202
133919851	chr9:133919851:C:T	1.19562e-09	-1.55771	-1.16647
133920017	chr9:133920017:G:C	6.10287e-09	-1.90926e-10	-1.09408
133920264	chr9:133920264:C:G	1.46015e-09	-1.69339	-0.830914
133920289	chr9:133920289:C:T	5.15889e-09	-1.90926e-10	-1.26212
133920567	chr9:133920567:G:A	6.15123e-09	-1.90926e-10	-1.08619
133920648	chr9:133920648:C:T	4.41926e-09	-1.90926e-10	-1.41687
133920750	chr9:133920750:T:C	8.24129e-09	0.590303	-1.38399
133920902	chr9:133920902:C:T	1.27964e-09	-1.82718	-0.829078
133921074	chr9:133921074:T:C	4.12703e-09	-1.48528	-4.23322e-10
133921575	chr9:133921575:G:A	8.95829e-09	-1.90926e-10	-0.71026
133922030	chr9:133922030:G:A	1.27822e-09	-1.64157	-1.01581
133922041	chr9:133922041:A:G	1.80296e-09	-1.52764	-0.785769
133922047	chr9:133922047:G:A	2.96455e-09	-0.713704	-1.10241
133922131	chr9:133922131:C:T	3.0407e-09	-0.698503	-1.09225
133922134	chr9:133922134:C:T	2.94279e-09	-0.732187	-1.0913
133922136	chr9:133922136:G:T	3.04433e-09	-0.696695	-1.09286
133922444	chr9:133922444:G:T	2.98982e-09	-1.80763	-4.23322e-10
133922613	chr9:133922613:A:C	4.71831e-09	-1.90926e-10	-1.35139
133922733	chr9:133922733:C:T	3.19211e-08	-1.90926e-10	0.560426
133922823	chr9:133922823:C:T	6.03364e-09	-1.90926e-10	-1.10549
133922824	chr9:133922824:G:A	4.15602e-09	-1.47828	-4.23322e-10
133922850	chr9:133922850:G:A	1.55867e-09	-1.56242	-0.896588
133922851	chr9:133922851:A:G	1.07536e-08	-1.52859	1.00099
133923276	chr9:133923276:G:A	5.71855e-09	-1.90926e-10	-1.15912
133923476	chr9:133923476:T:C	6.19612e-09	-1.07892	-4.23322e-10
133923705	chr9:133923705:G:A	5.00026e-09	-1.90926e-10	-1.29335
133923780	chr9:133923780:G:A	1.64606e-09	-1.78158	-0.622876
133923849	chr9:133923849:G:A	5.18839e-09	-1.90926e-10	-1.25642
133923925	chr9:133923925:G:A	4.53667e-09	-1.90926e-10	-1.39065
133923940	chr9:133923940:A:G	1.34137e-09	-1.59017	-1.01898
133924012	chr9:133924012:G:A	5.14821e-09	-1.90926e-10	-1.26419
133924017	chr9:133924017:G:A	1.24593e-08	-1.52996	1.14959
133924091	chr9:133924091:T:C	9.34667e-09	-1.90926e-10	-0.66782
133924183	chr9:133924183:A:G	3.31757e-09	-1.70361	-4.23322e-10
133924260	chr9:133924260:G:A	1.39305e-09	-1.78964	-0.781709
133924454	chr9:133924454:C:T	4.59326e-09	-1.90926e-10	-1.37825
133924556	chr9:133924556:G:A	4.45029e-09	-1.90926e-10	-1.40987
133924625	chr9:133924625:C:T	5.2792e-09	-1.90926e-10	-1.23907
133924882	chr9:133924882:G:A	5.51179e-09	-1.90926e-10	-1.19595
133924997	chr9:133924997:T:A	5.71477e-09	-1.2641	0.104315
133925148	chr9:133925148:G:A	4.82761e-09	-1.90926e-10	-1.32849
133925160	chr9:133925160:T:C	8.26166e-10	-1.66312	-1.43068
133925252	chr9:133925252:T:C	6.45657e-09	-1.90926e-10	-1.03774
133925337	chr9:133925337:T:C	2.77293e-08	-1.61067	2.03032
133925368	chr9:133925368:C:A	1.08246e-08	-1.72197	1.20095
133925373	chr9:133925373:C:T	5.89313e-09	-1.90926e-10	-1.12905
133925428	chr9:133925428:A:G	6.31966e-08	-1.79178	3.03519
133925513	chr9:133925513:T:C	4.66639e-08	-1.80904	2.74918
133925526	chr9:133925526:G:T	1.98332e-09	-1.61949	-0.598579
133925567	chr9:133925567:C:T	7.44961e-10	-1.8265	-1.37077
133925576	chr9:133925576:A:G	9.76177e-10	-1.82528	-1.10168
133925578	chr9:133925578:T:A	3.474e-08	-1.82004	2.4651
133925620	chr9:133925620:C:T	9.57828e-09	-1.82774	1.1844
133925656	chr9:133925656:G:A	8.16872e-09	-1.82666	1.02413
133925771	chr9:133925771:A:G	8.79525e-10	-1.7476	-1.28362
133925834	chr9:133925834:A:C	2.62419e-08	-1.90926e-10	0.36452
133926443	chr9:133926443:A:C	4.64567e-09	-1.90926e-10	-1.36691
133926991	chr9:133926991:G:A	4.66783e-09	-1.90926e-10	-1.36214
133927110	chr9:133927110:TG:T	7.57237e-09	-1.78843	0.910095
133927282	chr9:133927282:G:A	1.20318e-09	-1.79529	-0.922579
133927369	chr9:133927369:C:T	7.81581e-09	-1.79652	0.949833
133928105	chr9:133928105:G:A	8.73642e-10	-1.80522	-1.23271
133928226	chr9:133928226:T:C	4.52845e-09	-1.90926e-10	-1.39246
133928293	chr9:133928293:C:T	4.49089e-09	-1.90926e-10	-1.40079
133928385	chr9:133928385:C:T	4.6013e-09	-1.90926e-10	-1.3765
133928573	chr9:133928573:C:T	1.64224e-08	-1.90926e-10	-0.104191
133928952	chr9:133928952:G:A	1.63661e-08	-1.90926e-10	-0.10763
133929011	chr9:133929011:A:T	8.67678e-09	-1.79478	1.05259
133929054	chr9:133929054:G:T	4.69274e-09	-1.35682	-4.23322e-10
133929289	chr9:133929289:G:A	6.3142e-09	-1.90926e-10	-1.06004
133929446	chr9:133929446:G:T	4.31767e-09	-1.90926e-10	-1.44012
133929505	chr9:133929505:G:A	5.97187e-09	-1.90926e-10	-1.11578
133929534	chr9:133929534:G:A	5.97187e-09	-1.90926e-10	-1.11578
133929665	chr9:133929665:A:C	4.75033e-09	-1.90926e-10	-1.34463
133929726	chr9:133929726:C:T	2.27748e-09	-1.73299	-0.346779
133929870	chr9:133929870:G:C	1.71422e-09	-1.82662	-0.537267
133929924	chr9:133929924:T:C	3.57662e-08	0.602	0.0721629
133930098	chr9:133930098:C:A	8.75131e-09	-1.90926e-10	-0.733636
133930134	chr9:133930134:C:G	7.9306e-09	-1.90926e-10	-0.832111
133930236	chr9:133930236:C:T	9.71515e-09	-1.74867	1.11952
133930305	chr9:133930305:C:T	1.3143e-08	-1.90926e-10	-0.326952
133930308	chr9:133930308:C:T	2.79204e-08	-1.90926e-10	0.426518
133930357	chr9:133930357:CTT:C	1.01984e-08	-1.76056	1.17995
133930375	chr9:133930375:C:T	3.59962e-09	-1.62201	-4.23322e-10
133930439	chr9:133930439:T:C	9.87926e-09	-1.76801	1.1556
133930466	chr9:133930466:C:T	9.19053e-09	-1.76124	1.07658
133930497	chr9:133930497:C:T	7.87526e-09	-1.76119	0.922076
133930623	chr9:133930623:G:A	3.06937e-09	-1.78137	-4.23322e-10
133930824	chr9:133930824:G:A	1.51369e-09	-1.73057	-0.75772
133931069	chr9:133931069:A:G	5.23564e-09	-1.24735	-4.23322e-10
133931332	chr9:133931332:G:A	4.72864e-09	-1.90926e-10	-1.3492
133931695	chr9:133931695:T:C	1.05849e-09	-1.67384	-1.17216
133931890	chr9:133931890:G:T	4.60482e-09	-1.90926e-10	-1.37574
133931928	chr9:133931928:G:A	7.65136e-09	-1.90926e-10	-0.867957
133931997	chr9:133931997:T:C	2.74943e-09	-1.07631	-0.815133
133932018	chr9:133932018:G:A	2.91395e-09	-1.79422	-0.039109
133932034	chr9:133932034:C:T	1.56675e-09	-1.12588	-1.32796
133932289	chr9:133932289:C:T	6.24158e-09	-1.90926e-10	-1.07161
133932591	chr9:133932591:C:T	1.02173e-09	-1.8181	-1.06324
133932640	chr9:133932640:G:A	1.23289e-09	-1.8083	-0.885181
133932709	chr9:133932709:G:T	3.61747e-09	-1.81964	0.202578
133932785	chr9:133932785:G:A	1.09268e-09	-1.63401	-1.1802
133933021	chr9:133933021:ACCGCC:A	1.35831e-09	-1.81151	-0.785096
133933122	chr9:133933122:C:T	6.6676e-09	-1.00558	-4.23322e-10
133933248	chr9:133933248:T:C	1.36424e-09	-1.81203	-0.780209
133933528	chr9:133933528:C:T	4.04923e-09	-1.62804	0.123727
133933989	chr9:133933989:T:C	4.59649e-09	-1.90926e-10	-1.37755
133934060	chr9:133934060:T:C	1.40436e-09	-1.73538	-0.827874
133934064	chr9:133934064:T:C	1.02687e-08	-1.90926e-10	-0.573735
133934114	chr9:133934114:T:C	1.48006e-09	-1.805	-0.705753
133934146	chr9:133934146:T:G	1.27821e-09	-1.7938	-0.863575
133934162	chr9:133934162:T:C	4.32245e-09	-1.90926e-10	-1.43902
133934213	chr9:133934213:CT:C	1.36488e-09	-1.80871	-0.783062
133934279	chr9:133934279:T:A	1.2276e-09	-1.80571	-0.892067
133934407	chr9:133934407:G:A	4.38069e-09	-1.90926e-10	-1.42563
133934459	chr9:133934459:G:C	4.39003e-09	-1.90926e-10	-1.4235
133934793	chr9:133934793:C:T	1.52412e-09	-1.80725	-0.674173
133935103	chr9:133935103:C:T	4.41291e-09	-1.90926e-10	-1.4183
133935184	chr9:133935184:C:T	2.08812e-08	-1.90926e-10	0.136009
133935201	chr9:133935201:AT:A	1.27137e-08	-1.90926e-10	-0.360162
133935268	chr9:133935268:C:T	4.61161e-09	-1.90926e-10	-1.37426
133935364	chr9:133935364:GC:G	4.41393e-09	-1.90926e-10	-1.41807
133935389	chr9:133935389:G:A	1.16379e-09	-1.81648	-0.934677
133935497	chr9:133935497:G:A	4.3334e-09	-1.43649	-4.23322e-10
133935589	chr9:133935589:GTT:G	6.38851e-09	-1.90926e-10	-1.04834
133935860	chr9:133935860:T:G	4.69413e-09	-1.82528	0.468756
133935959	chr9:133935959:G:A	7.3033e-08	-1.77771	3.16578
133936029	chr9:133936029:G:A	2.25576e-08	-1.90926e-10	0.213233
133936298	chr9:133936298:A:G	9.359e-10	-1.52927	-1.43981
133936549	chr9:133936549:T:C	7.30548e-09	-1.90926e-10	-0.914215
133936650	chr9:133936650:G:C	9.75627e-09	-1.7867	1.16177
133936682	chr9:133936682:G:A	1.43774e-08	-1.75826	1.52107
133937165	chr9:133937165:G:A	4.47342e-09	-1.90926e-10	-1.40469
133937361	chr9:133937361:GTGTGTT:G	4.63152e-09	-1.90926e-10	-1.36995
133937473	chr9:133937473:A:G	1.26368e-09	-1.38356	-1.28526
133937525	chr9:133937525:AGAGT:A	5.14553e-09	-1.90926e-10	-1.26471
133937621	chr9:133937621:C:G	7.3289e-10	-1.82774	-1.38586
133938039	chr9:133938039:T:G	5.06286e-09	-1.5846	0.303694
133938127	chr9:133938127:T:C	1.39317e-09	-1.62786	-0.943395
133938308	chr9:133938308:C:T	9.17774e-10	-1.67935	-1.30929
133938333	chr9:133938333:A:G	1.38415e-09	-1.59496	-0.982787
133938346	chr9:133938346:C:A	8.02923e-08	-1.90926e-10	1.48283
133938509	chr9:133938509:CTGCA:C	1.17473e-09	-1.45336	-1.28844
133938645	chr9:133938645:G:A	5.43804e-09	-1.90926e-10	-1.20942
133938714	chr9:133938714:G:A	1.25014e-09	-1.39757	-1.28201
133938717	chr9:133938717:A:G	1.26304e-09	-1.39102	-1.2783
133938762	chr9:133938762:G:A	2.52923e-08	-1.90926e-10	0.327662
133938779	chr9:133938779:A:G	1.33136e-09	-1.51483	-1.1018
133939022	chr9:133939022:T:C	1.4161e-08	-1.90926e-10	-0.252349
133939237	chr9:133939237:AG:A	1.11046e-08	-1.90926e-10	-0.495481
133939475	chr9:133939475:C:T	4.32117e-09	-1.90926e-10	-1.43931
133939578	chr9:133939578:C:T	4.84784e-09	-1.90926e-10	-1.32431
133939619	chr9:133939619:G:A	5.54049e-09	-1.90926e-10	-1.19076
133939720	chr9:133939720:A:G	4.30931e-09	-1.90926e-10	-1.44206
133939728	chr9:133939728:G:A	5.04548e-09	-1.90926e-10	-1.28435
133940169	chr9:133940169:A:G	5.05147e-09	-1.90926e-10	-1.28316
133940187	chr9:133940187:G:A	4.32675e-09	-1.90926e-10	-1.43802
133940207	chr9:133940207:T:C	1.22705e-08	-1.90926e-10	-0.395644
133940273	chr9:133940273:C:T	5.22572e-09	-1.90926e-10	-1.24925
133940321	chr9:133940321:A:G	3.66371e-09	-0.562777	-1.04159
133940447	chr9:133940447:G:C	1.23161e-08	-0.104389	-0.287545
133940517	chr9:133940517:C:T	4.39988e-09	-1.90926e-10	-1.42126
133940617	chr9:133940617:G:A	1.22258e-08	-0.185601	-0.213693
133940731	chr9:133940731:A:G	4.65011e-09	-0.225236	-1.14071
133940851	chr9:133940851:G:A	1.50994e-08	-0.0396465	-0.148536
133941103	chr9:133941103:A:G	2.47937e-09	-0.552744	-1.44209
133941150	chr9:133941150:G:A	4.65245e-09	-1.90926e-10	-1.36545
133941243	chr9:133941243:A:G	2.01284e-09	-1.71443	-0.48886
133941259	chr9:133941259:T:C	1.13706e-08	-1.90926e-10	-0.471807
133941486	chr9:133941486:T:C	4.31075e-09	-1.90926e-10	-1.44173
133941545	chr9:133941545:G:A	5.55459e-09	-1.90926e-10	-1.18822
133941696	chr9:133941696:A:G	2.48266e-09	-0.893092	-1.10042
133941729	chr9:133941729:G:A	4.78119e-08	-0.74861	1.71305
133941752	chr9:133941752:C:T	4.3685e-09	-1.90926e-10	-1.42842
133941904	chr9:133941904:G:A	1.49306e-08	-1.90926e-10	-0.19943
133942116	chr9:133942116:C:T	1.08025e-09	-1.82072	-1.00493
133942335	chr9:133942335:T:A	1.12279e-08	-0.172364	-0.312078
133942518	chr9:133942518:A:G	1.22358e-08	-0.139586	-0.258891
133942552	chr9:133942552:T:C	7.41409e-08	-0.268254	1.67138
133942648	chr9:133942648:A:G	1.19561e-08	-0.169769	-0.251834
133942752	chr9:133942752:C:G	4.42964e-09	-1.90926e-10	-1.41452
133942754	chr9:133942754:C:T	5.06724e-09	-1.90926e-10	-1.28004
133942766	chr9:133942766:T:C	4.59344e-09	-1.90926e-10	-1.37821
133942806	chr9:133942806:G:C	1.2319e-08	-0.168394	-0.223305
133943219	chr9:133943219:C:T	4.75209e-09	-1.90926e-10	-1.34425
133943265	chr9:133943265:T:C	4.53631e-09	-1.90926e-10	-1.39072
133943268	chr9:133943268:C:T	3.67625e-08	-0.69544	1.39708
133943332	chr9:133943332:C:T	2.44309e-09	-0.60686	-1.40272
133943744	chr9:133943744:G:A	4.3601e-09	-1.90926e-10	-1.43035
133943890	chr9:133943890:G:A	1.09717e-08	-1.90926e-10	-0.507517
133943930	chr9:133943930:T:C	3.06718e-09	-0.341784	-1.4403
133943963	chr9:133943963:G:A	5.34834e-08	-1.90926e-10	1.07653
133943994	chr9:133943994:G:A	1.72778e-08	-0.162318	0.108901
133943996	chr9:133943996:C:G	1.77127e-08	-0.137461	0.108901
133944198	chr9:133944198:C:T	2.03534e-08	-1.90926e-10	0.110406
133944296	chr9:133944296:A:C	6.27166e-09	-1.90926e-10	-1.0668
133944370	chr9:133944370:A:C	4.70917e-09	-1.90926e-10	-1.35333
133944732	chr9:133944732:C:T	4.4928e-09	-1.90926e-10	-1.40036
133945204	chr9:133945204:A:G	1.14804e-08	-1.90926e-10	-0.462202
133945279	chr9:133945279:C:T	1.09762e-08	-1.90926e-10	-0.507113
133945520	chr9:133945520:C:T	6.34439e-09	-1.90926e-10	-1.05527
133945735	chr9:133945735:C:T	2.40943e-09	-0.588715	-1.43474
133946261	chr9:133946261:G:A	4.73078e-09	-1.90926e-10	-1.34875
133946701	chr9:133946701:T:C	2.20797e-08	-1.90926e-10	0.191817
133946724	chr9:133946724:G:A	4.85685e-09	-1.90926e-10	-1.32245
133947049	chr9:133947049:T:C	1.87539e-09	-0.847057	-1.42696
133947161	chr9:133947161:G:C	1.72647e-09	-1.2501	-1.10666
133947212	chr9:133947212:A:G	1.75997e-09	-1.25322	-1.08433
133947263	chr9:133947263:T:C	9.57513e-09	-1.90926e-10	-0.643671
133947282	chr9:133947282:C:G	2.45736e-09	-1.32177	-0.681982
133947377	chr9:133947377:G:A	4.56845e-09	-1.12121	-0.262455
133947559	chr9:133947559:C:T	4.34139e-09	-1.90926e-10	-1.43465
133947832	chr9:133947832:G:A	5.25852e-09	-1.90926e-10	-1.24299
133947982	chr9:133947982:G:A	4.37434e-09	-1.90926e-10	-1.42708
133948133	chr9:133948133:A:G	4.37359e-09	-1.90926e-10	-1.42726
133948218	chr9:133948218:A:G	5.8607e-09	-1.90926e-10	-1.13457
133948219	chr9:133948219:C:T	2.4618e-08	-1.52555	1.82619
133948236	chr9:133948236:G:A	4.61137e-09	-1.90926e-10	-1.37432
133948282	chr9:133948282:G:A	5.2144e-08	-1.90926e-10	1.05117
133948531	chr9:133948531:G:A	1.60417e-08	-1.46548	1.33783
133948569	chr9:133948569:A:G	6.08427e-09	-1.90926e-10	-1.09713
133948583	chr9:133948583:T:C	4.61972e-09	-1.90926e-10	-1.3725
133948632	chr9:133948632:C:T	4.78428e-09	-1.90926e-10	-1.3375
133948633	chr9:133948633:G:A	9.98493e-09	-1.90926e-10	-0.601763
133948716	chr9:133948716:T:A	5.81665e-09	-1.90926e-10	-1.14212
133948747	chr9:133948747:C:T	4.6845e-09	-1.90926e-10	-1.35858
133948872	chr9:133948872:A:G	4.67096e-09	-1.90926e-10	-1.36147
133949075	chr9:133949075:T:C	4.60999e-09	-1.90926e-10	-1.37461
133949249	chr9:133949249:CCT:C	6.21721e-09	-1.90926e-10	-1.07552
133949258	chr9:133949258:G:A	4.65518e-09	-1.90926e-10	-1.36486
133949300	chr9:133949300:C:T	4.60313e-09	-1.90926e-10	-1.3761
133949323	chr9:133949323:A:G	2.41349e-09	-1.34705	-0.674721
133949369	chr9:133949369:T:C	1.33093e-09	-1.1763	-1.44066
133949445	chr9:133949445:G:A	4.30764e-09	-1.90926e-10	-1.44245
133949586	chr9:133949586:T:C	5.82559e-09	-1.293	0.152422
133949708	chr9:133949708:A:G	4.96868e-09	-1.90926e-10	-1.29969
133949792	chr9:133949792:C:G	4.53769e-09	-1.90926e-10	-1.39042
133949874	chr9:133949874:C:T	4.65126e-09	-1.90926e-10	-1.3657
133950009	chr9:133950009:A:T	4.66465e-09	-1.90926e-10	-1.36283
133950042	chr9:133950042:G:A	4.73113e-09	-1.90926e-10	-1.34867
133950153	chr9:133950153:T:G	4.78379e-09	-1.90926e-10	-1.33761
133950220	chr9:133950220:T:C	4.72516e-09	-1.90926e-10	-1.34994
133950235	chr9:133950235:G:A	7.64347e-10	-1.74157	-1.43
133950433	chr9:133950433:T:A	3.62174e-09	-1.36698	-0.248904
133950458	chr9:133950458:T:C	4.49127e-09	-1.90926e-10	-1.4007
133950513	chr9:133950513:G:A	4.54247e-09	-1.90926e-10	-1.38937
133950535	chr9:133950535:C:T	4.55849e-09	-1.90926e-10	-1.38585
133950677	chr9:133950677:A:G	4.76504e-09	-1.90926e-10	-1.34153
133950708	chr9:133950708:G:A	4.6197e-09	-1.90926e-10	-1.37251
133950868	chr9:133950868:A:G	4.45367e-09	-1.79775	0.388635
133951083	chr9:133951083:T:A	6.0261e-09	-1.90926e-10	-1.10674
133951372	chr9:133951372:G:C	1.34738e-09	-1.36006	-1.24462
133951479	chr9:133951479:C:T	5.64044e-09	-1.90926e-10	-1.17288
133951737	chr9:133951737:G:A	5.96856e-09	-1.90926e-10	-1.11633
133951817	chr9:133951817:C:T	1.4746e-09	-1.47062	-1.04383
133951913	chr9:133951913:T:C	1.37438e-09	-1.70668	-0.878158
133951976	chr9:133951976:A:C	1.31536e-09	-1.6811	-0.947628
133952064	chr9:133952064:T:C	1.21823e-09	-1.77843	-0.927009
133952229	chr9:133952229:G:A	1.23233e-09	-1.6933	-1.00064
133952297	chr9:133952297:G:A	1.21761e-08	-1.90926e-10	-0.403364
133952343	chr9:133952343:T:C	1.35921e-09	-1.77614	-0.8198
133952512	chr9:133952512:A:G	1.18756e-09	-1.70354	-1.0274
133952633	chr9:133952633:G:A	6.83104e-09	-1.90926e-10	-0.981363
133952771	chr9:133952771:C:T	3.24105e-09	-1.72694	-4.23322e-10
133953120	chr9:133953120:C:T	7.9588e-09	-1.90926e-10	-0.828561
133953297	chr9:133953297:G:A	7.08983e-10	-1.80512	-1.44164
133953311	chr9:133953311:G:T	4.50824e-09	-1.90926e-10	-1.39693
133953625	chr9:133953625:C:T	7.74658e-10	-1.76083	-1.39735
133953636	chr9:133953636:T:C	7.64523e-10	-1.7553	-1.41604
133953798	chr9:133953798:A:G	7.46052e-10	-1.78574	-1.41006
133953825	chr9:133953825:C:T	7.42744e-10	-1.79166	-1.40858
133953899	chr9:133953899:C:G	2.26418e-08	-1.90926e-10	0.216958
133954023	chr9:133954023:ATTC:A	7.54183e-10	-1.78771	-1.39725
133954077	chr9:133954077:C:T	5.23164e-09	-1.90926e-10	-1.24811
133954166	chr9:133954166:G:A	7.16238e-10	-1.80152	-1.43506
133954235	chr9:133954235:A:G	7.86239e-10	-1.76336	-1.37998
133954259	chr9:133954259:T:C	1.6887e-08	-1.90926e-10	-0.0762978
133954488	chr9:133954488:G:A	7.71446e-10	-1.73473	-1.4276
133954692	chr9:133954692:C:T	4.33566e-09	-1.90926e-10	-1.43597
133954799	chr9:133954799:G:A	5.29782e-09	-1.90926e-10	-1.23554
133955094	chr9:133955094:G:A	3.15372e-09	-1.75426	-4.23322e-10
133955947	chr9:133955947:G:T	6.34198e-09	-1.90926e-10	-1.05565
133955952	chr9:133955952:C:T	9.21199e-10	-1.82625	-1.15867
133956061	chr9:133956061:G:A	3.62308e-09	-1.61551	-4.23322e-10
133956159	chr9:133956159:A:G	6.31006e-09	-1.90926e-10	-1.0607
133956192	chr9:133956192:A:G	4.29177e-09	-0.0102202	-1.43592
133956257	chr9:133956257:A:G	1.74792e-09	-1.52043	-0.823982
133956584	chr9:133956584:G:A	4.30764e-09	-1.90926e-10	-1.44245
133957088	chr9:133957088:C:T	3.20894e-09	-1.34692	-0.389979
133957097	chr9:133957097:A:G	1.946e-09	-1.47522	-0.761849
133957180	chr9:133957180:C:T	3.69457e-09	-1.39557	-0.200409
133957197	chr9:133957197:A:C	5.97801e-09	-1.90926e-10	-1.11475
133957385	chr9:133957385:G:A	3.54266e-09	-1.29158	-0.346383
133957396	chr9:133957396:G:A	7.11507e-10	-1.8222	-1.42101
133957615	chr9:133957615:G:A	4.64229e-09	-1.90926e-10	-1.36763
133957705	chr9:133957705:T:C	2.66623e-09	-1.43782	-0.484351
133958574	chr9:133958574:TA:T	4.80211e-09	-1.40883	0.0750417
133958682	chr9:133958682:G:A	5.5269e-09	-1.34078	0.147572
133958758	chr9:133958758:T:C	4.42996e-09	-1.38362	-0.0308284
133959267	chr9:133959267:C:T	4.57688e-09	-1.90926e-10	-1.38182
133959309	chr9:133959309:G:A	1.33736e-09	-1.2667	-1.34544
133959358	chr9:133959358:A:G	1.84638e-09	-1.55489	-0.734724
133959418	chr9:133959418:A:C	5.3611e-09	-1.3749	0.151234
133959715	chr9:133959715:G:C	7.23795e-09	-1.33562	0.41212
133959725	chr9:133959725:GCC:G	4.67184e-09	-1.90926e-10	-1.36129
133959778	chr9:133959778:C:T	7.56798e-09	-1.27725	0.398342
133959836	chr9:133959836:G:A	4.60706e-09	-1.90926e-10	-1.37525
133959881	chr9:133959881:T:C	4.07988e-09	-1.51932	0.0225518
133960211	chr9:133960211:G:A	8.67216e-09	-1.2371	0.494378
133960986	chr9:133960986:T:C	3.89573e-09	-1.66738	0.12442
133961071	chr9:133961071:C:T	7.15344e-09	-0.935246	-4.23322e-10
133961335	chr9:133961335:G:A	5.50551e-09	-1.35914	0.162046
133961356	chr9:133961356:G:C	4.09587e-09	-1.49286	-4.23322e-10
133961493	chr9:133961493:C:T	4.36715e-09	-1.90926e-10	-1.42873
133961598	chr9:133961598:C:T	8.20165e-09	-1.90926e-10	-0.798505
133961784	chr9:133961784:A:G	9.68914e-10	-1.82756	-1.10686
133962288	chr9:133962288:T:C	9.92969e-10	-1.55185	-1.35805
133962511	chr9:133962511:G:A	4.60576e-09	-1.90926e-10	-1.37553
133962526	chr9:133962526:G:A	1.66832e-09	-1.3409	-1.05012
133962569	chr9:133962569:A:G	4.75723e-09	-1.90926e-10	-1.34317
133962897	chr9:133962897:C:G	6.86319e-09	-1.90926e-10	-0.976668
133963020	chr9:133963020:G:C	4.72225e-08	-1.90926e-10	0.95203
133963127	chr9:133963127:G:A	8.73548e-10	-1.77922	-1.25881
133963170	chr9:133963170:A:G	5.35793e-09	-1.90926e-10	-1.22426
133963341	chr9:133963341:G:A	4.36355e-09	-1.90926e-10	-1.42955
133963353	chr9:133963353:G:A	9.84419e-10	-1.81679	-1.10175
133963372	chr9:133963372:G:A	8.91498e-09	-1.90926e-10	-0.715106
133963501	chr9:133963501:G:A	1.01897e-09	-1.82533	-1.05871
133963739	chr9:133963739:T:C	4.80556e-09	-1.4095	0.0764375
133964112	chr9:133964112:C:T	4.35156e-09	-1.90926e-10	-1.4323
133964219	chr9:133964219:G:A	4.54855e-09	-1.90926e-10	-1.38803
133964340	chr9:133964340:A:G	4.81859e-09	-1.90926e-10	-1.33036
133964799	chr9:133964799:C:G	5.237e-09	-1.90926e-10	-1.24709
133964882	chr9:133964882:C:T	7.25043e-09	-1.90926e-10	-0.921779
133965010	chr9:133965010:T:C	3.18444e-08	-1.90926e-10	0.558021
133965060	chr9:133965060:A:G	4.82713e-09	-1.90926e-10	-1.32859
133965209	chr9:133965209:C:A	5.20895e-09	-1.90926e-10	-1.25246
133965211	chr9:133965211:G:T	8.37851e-09	-1.90926e-10	-0.77717
133966523	chr9:133966523:T:C	6.06965e-09	-1.40061	0.301076
133966756	chr9:133966756:C:T	5.22482e-09	-1.90926e-10	-1.24942
133966811	chr9:133966811:G:C	1.21456e-08	-1.82649	1.42062
133967113	chr9:133967113:G:C	1.66132e-08	-1.90926e-10	-0.0926422
133967352	chr9:133967352:T:G	9.9868e-09	-1.90926e-10	-0.601575
133967406	chr9:133967406:T:C	9.04311e-10	-1.62147	-1.38195
133967455	chr9:133967455:C:T	8.88619e-10	-1.75051	-1.27041
133967476	chr9:133967476:C:A	5.28268e-09	-1.90926e-10	-1.23841
133967627	chr9:133967627:C:T	1.56724e-08	-1.90926e-10	-0.150938
133967764	chr9:133967764:TC:T	2.71002e-09	-1.09538	-0.810499
133967790	chr9:133967790:G:A	2.77147e-09	-1.50353	-0.379937
133967793	chr9:133967793:T:C	2.35933e-09	-1.29777	-0.746693
133967912	chr9:133967912:A:G	1.55251e-08	-1.90926e-10	-0.160382
133967930	chr9:133967930:A:C	4.34257e-09	-1.90926e-10	-1.43437
133968336	chr9:133968336:A:G	5.3711e-09	-1.52131	0.299501
133968436	chr9:133968436:C:G	5.7673e-09	-1.49445	0.343817
133968731	chr9:133968731:C:T	5.28787e-09	-1.49445	0.257024
133969075	chr9:133969075:C:T	5.47576e-09	-1.90926e-10	-1.20251
133969158	chr9:133969158:G:A	4.52318e-09	-1.90926e-10	-1.39362
133969348	chr9:133969348:C:T	4.67509e-09	-1.90926e-10	-1.36059
133969900	chr9:133969900:C:T	1.34542e-09	-1.62469	-0.98144
133970221	chr9:133970221:A:G	1.49937e-09	-1.08742	-1.41038
133970285	chr9:133970285:G:A	8.08588e-09	-1.90926e-10	-0.812721
133970479	chr9:133970479:G:A	9.03294e-10	-1.80981	-1.19474
133970493	chr9:133970493:C:T	1.4937e-09	-1.12241	-1.37917
133970510	chr9:133970510:C:T	1.03825e-09	-1.629	-1.2363
133970538	chr9:133970538:G:C	1.03951e-09	-1.61523	-1.24886
133970582	chr9:133970582:C:T	1.30407e-09	-1.77939	-0.857963
133970591	chr9:133970591:A:G	1.83091e-09	-1.59859	-0.699437
133970736	chr9:133970736:CCTGCCCCA:C	7.43768e-09	-1.90926e-10	-0.896281
133970763	chr9:133970763:G:C	4.51269e-09	-1.90926e-10	-1.39595
133970796	chr9:133970796:A:C	1.24266e-09	-1.7462	-0.939386
133971024	chr9:133971024:A:G	9.19899e-10	-1.58727	-1.39906
133971050	chr9:133971050:T:G	8.17453e-09	-1.90926e-10	-0.801816
133971074	chr9:133971074:G:A	8.51023e-10	-1.76705	-1.29711
133971141	chr9:133971141:A:G	5.05983e-08	-1.68089	2.70197
133971149	chr9:133971149:A:G	7.32276e-10	-1.79706	-1.41738
133971198	chr9:133971198:G:A	4.31542e-09	-1.90926e-10	-1.44065
133971448	chr9:133971448:G:A	3.06534e-09	-1.78268	-4.23322e-10
133971515	chr9:133971515:A:G	4.37086e-09	-1.90926e-10	-1.42788
133971813	chr9:133971813:A:C	1.17549e-08	-1.90926e-10	-0.438565
133971974	chr9:133971974:G:A	1.37407e-08	-1.81731	1.53483
133971994	chr9:133971994:T:C	1.15454e-09	-1.64719	-1.11195
133972050	chr9:133972050:C:T	4.38971e-09	-1.90926e-10	-1.42358
133972344	chr9:133972344:T:C	2.83785e-08	-1.90926e-10	0.442793
133972545	chr9:133972545:C:T	4.3226e-09	-1.90926e-10	-1.43898
133972617	chr9:133972617:T:C	4.3482e-09	-1.90926e-10	-1.43308
133972633	chr9:133972633:A:G	4.35888e-09	-1.90926e-10	-1.43062
133972655	chr9:133972655:G:A	1.10402e-08	-1.82432	1.32302
133972766	chr9:133972766:G:A	2.96929e-09	-1.81452	-4.23322e-10
133972795	chr9:133972795:C:T	4.32219e-09	-1.90926e-10	-1.43908
133972802	chr9:133972802:G:A	1.12443e-08	-1.82278	1.33981
133972855	chr9:133972855:C:A	4.33391e-09	-1.90926e-10	-1.43637
133973077	chr9:133973077:G:A	1.63839e-09	-1.23987	-1.16926
133973147	chr9:133973147:T:C	4.34752e-09	-1.90926e-10	-1.43324
133973170	chr9:133973170:C:T	5.35408e-08	-1.90926e-10	1.0776
133973263	chr9:133973263:A:C	4.48725e-09	-1.90926e-10	-1.4016
133973444	chr9:133973444:G:A	4.5573e-09	-1.90926e-10	-1.38611
133973548	chr9:133973548:A:G	1.33321e-08	-1.90926e-10	-0.312663
133973741	chr9:133973741:T:C	1.09483e-09	-1.78859	-1.02366
133973897	chr9:133973897:GCAGAA:G	2.32206e-08	-0.320659	0.562861
133973906	chr9:133973906:C:G	2.33781e-08	-0.312916	0.561874
133974039	chr9:133974039:G:A	4.37773e-09	-1.90926e-10	-1.42631
133974050	chr9:133974050:G:A	2.05852e-09	-1.79128	-0.389573
133974118	chr9:133974118:C:G	6.71754e-09	-1.90926e-10	-0.998118
133974250	chr9:133974250:G:A	4.47235e-09	-1.90926e-10	-1.40493
133974312	chr9:133974312:A:G	7.33183e-08	0.0814024	1.31057
133974504	chr9:133974504:C:T	2.77509e-09	-1.37552	-0.506638
133974535	chr9:133974535:C:T	7.16226e-09	-1.90926e-10	-0.934015
133974542	chr9:133974542:G:A	1.03534e-08	-1.19865	0.633122
133974611	chr9:133974611:T:G	8.67541e-10	-1.81774	-1.22719
133974718	chr9:133974718:C:A	7.3219e-10	-1.805	-1.40955
133974950	chr9:133974950:C:T	5.79945e-09	-1.90926e-10	-1.14508
133975702	chr9:133975702:A:G	1.33208e-09	-1.80295	-0.813143
133975867	chr9:133975867:C:T	8.84862e-09	-1.90926e-10	-0.722578
133976005	chr9:133976005:G:A	8.21745e-10	-1.67804	-1.42113
133976068	chr9:133976068:G:A	1.13876e-09	-1.82546	-0.947443
133976107	chr9:133976107:A:T	2.7032e-08	-1.77553	2.16972
133976474	chr9:133976474:G:A	4.66065e-09	-1.90926e-10	-1.36368
133976629	chr9:133976629:A:G	3.05811e-09	-1.78504	-4.23322e-10
133976723	chr9:133976723:A:G	5.09765e-09	-1.90926e-10	-1.27406
133976782	chr9:133976782:A:G	5.30744e-09	-1.90926e-10	-1.23373
133977025	chr9:133977025:G:A	8.8498e-09	-1.90926e-10	-0.722444
133977081	chr9:133977081:G:A	4.04147e-09	-1.50623	-4.23322e-10
133977093	chr9:133977093:G:A	4.31709e-09	-1.90926e-10	-1.44026
133977185	chr9:133977185:C:G	8.31074e-10	-1.77158	-1.3163
133977212	chr9:133977212:G:A	4.85193e-09	-1.90926e-10	-1.32346
133977281	chr9:133977281:T:G	1.19601e-08	-1.90926e-10	-0.421262
133977415	chr9:133977415:G:A	4.31892e-09	-1.90926e-10	-1.43983
133977556	chr9:133977556:C:T	3.80199e-09	-1.60604	0.0387253
133977871	chr9:133977871:A:G	6.81401e-09	-1.90926e-10	-0.983859
133978077	chr9:133978077:C:T	5.39855e-09	-1.90926e-10	-1.21671
133978340	chr9:133978340:T:A	6.55692e-09	-1.90926e-10	-1.02232
133978401	chr9:133978401:A:G	7.76942e-09	-1.90926e-10	-0.852645
133978444	chr9:133978444:A:G	7.90199e-09	-1.74069	0.904964
133978446	chr9:133978446:T:C	2.54346e-09	-1.61037	-0.358944
133978493	chr9:133978493:T:C	7.29726e-09	-1.90926e-10	-0.915341
133978498	chr9:133978498:C:T	5.1541e-09	-1.90926e-10	-1.26305
133978519	chr9:133978519:C:A	6.51806e-09	-1.90926e-10	-1.02826
133978797	chr9:133978797:G:A	4.94771e-09	-1.90926e-10	-1.30392
133978852	chr9:133978852:C:T	8.49561e-09	-1.66565	0.902358
133978907	chr9:133978907:G:A	2.03436e-09	-1.80837	-0.384288
133978919	chr9:133978919:C:A	1.57921e-09	-1.67049	-0.775429
133978920	chr9:133978920:T:G	4.20344e-09	-1.62352	0.156582
133979102	chr9:133979102:C:T	1.7048e-09	-1.80221	-0.567185
133979310	chr9:133979310:T:G	5.33366e-08	-1.90926e-10	1.07378
133979431	chr9:133979431:AGAG:A	8.27584e-10	-1.78058	-1.3115
133979437	chr9:133979437:G:C	1.69549e-08	-1.90926e-10	-0.0722835
133979521	chr9:133979521:T:C	2.10656e-09	-1.80178	-0.356009
133979632	chr9:133979632:T:C	9.33829e-10	-1.80921	-1.16209
133979664	chr9:133979664:A:G	8.68103e-10	-1.81735	-1.22693
133980030	chr9:133980030:C:T	6.89157e-09	-1.90926e-10	-0.972541
133980097	chr9:133980097:G:A	4.30752e-09	-1.90926e-10	-1.44248
133980115	chr9:133980115:G:A	7.18211e-09	-1.90926e-10	-0.931247
133980265	chr9:133980265:G:A	1.00027e-09	-1.53555	-1.36701
133980798	chr9:133980798:A:G	8.78647e-10	-1.61796	-1.41425
133980915	chr9:133980915:C:CTACTTTT	1.03392e-08	-1.90926e-10	-0.566897
133980917	chr9:133980917:A:AGGGC	1.03769e-08	-1.90926e-10	-0.563258
133980920	chr9:133980920:A:G	1.03322e-08	-1.90926e-10	-0.567572
133980922	chr9:133980922:C:G	1.03392e-08	-1.90926e-10	-0.566897
133980973	chr9:133980973:G:A	1.01961e-09	-1.44374	-1.43968
133981034	chr9:133981034:G:A	8.35788e-09	-1.90926e-10	-0.779635
133981062	chr9:133981062:C:T	5.05189e-09	-1.90926e-10	-1.28308
133981075	chr9:133981075:C:T	6.15152e-09	-1.90926e-10	-1.08614
133981084	chr9:133981084:A:C	6.28882e-09	-1.90926e-10	-1.06407
133981336	chr9:133981336:G:A	4.72641e-09	-1.90926e-10	-1.34967
133981674	chr9:133981674:T:C	1.13697e-08	-1.90926e-10	-0.471889
133981707	chr9:133981707:C:T	1.06606e-09	-1.79341	-1.04546
133981911	chr9:133981911:G:A	6.08859e-09	-1.90926e-10	-1.09642
133982065	chr9:133982065:C:G	6.57589e-09	-1.90926e-10	-1.01943
133982134	chr9:133982134:A:G	1.55848e-09	-1.5735	-0.885626
133982349	chr9:133982349:G:C	1.59602e-08	-1.90926e-10	-0.132744
133982399	chr9:133982399:AGGCTGGCAGGGCAGGAGGCCACAAGAGGGGACCTAGGACGGGGCATGGCAGACTCT:A	1.26612e-09	-1.68139	-0.985497
133982574	chr9:133982574:G:A	7.77142e-10	-1.79331	-1.36166
133982650	chr9:133982650:C:T	1.04304e-09	-1.62773	-1.23297
133982904	chr9:133982904:G:A	1.36185e-09	-1.48749	-1.10651
133983397	chr9:133983397:A:G	2.94161e-09	-1.82388	-4.23322e-10
133983699	chr9:133983699:A:G	9.05446e-10	-1.82308	-1.17908
133983756	chr9:133983756:C:T	1.34861e-09	-1.53704	-1.06673
133983934	chr9:133983934:A:G	4.69608e-09	-1.90926e-10	-1.35611
133984181	chr9:133984181:C:T	3.3217e-09	-1.70236	-4.23322e-10
133984184	chr9:133984184:A:G	9.37987e-10	-1.8236	-1.14326
133984279	chr9:133984279:CTG:C	7.04088e-10	-1.82092	-1.43277
133984490	chr9:133984490:G:A	7.0791e-10	-1.82368	-1.4246
133984659	chr9:133984659:AT:A	5.70734e-09	-1.90926e-10	-1.16109
133984669	chr9:133984669:CCT:C	2.60916e-09	-1.50015	-0.443661
133984729	chr9:133984729:G:A	7.76408e-10	-1.74945	-1.40646
133984824	chr9:133984824:C:T	6.75836e-09	-1.74709	0.755035
133984956	chr9:133984956:T:C	7.30094e-10	-1.77519	-1.44224
133985578	chr9:133985578:G:A	7.05808e-09	-1.90926e-10	-0.948666
133985784	chr9:133985784:G:A	2.44273e-09	-0.822408	-1.18732
133986103	chr9:133986103:C:T	1.42566e-08	-1.90926e-10	-0.245618
133986118	chr9:133986118:C:T	6.95612e-10	-1.82646	-1.43935
133986152	chr9:133986152:A:G	4.30252e-09	-1.61418	0.170539
133986254	chr9:133986254:C:T	1.23673e-09	-1.70867	-0.981704
133986728	chr9:133986728:C:A	6.02106e-09	-1.10758	-4.23322e-10
133986784	chr9:133986784:G:A	8.53778e-10	-1.77911	-1.28181
133987271	chr9:133987271:A:G	4.77081e-09	-1.34032	-4.23322e-10
133987299	chr9:133987299:C:CA	1.58257e-08	-0.141206	-4.23322e-10
133987300	chr9:133987300:C:G	1.57886e-08	-0.143553	-4.23322e-10
133987379	chr9:133987379:G:A	1.37795e-09	-1.16808	-1.41417
133987545	chr9:133987545:G:A	7.54639e-10	-1.7858	-1.39855
133987681	chr9:133987681:C:T	1.13434e-09	-1.79793	-0.978855
133987698	chr9:133987698:C:T	2.34785e-09	-1.41251	-0.636825
133987769	chr9:133987769:C:T	1.09457e-09	-1.37349	-1.43899
133987810	chr9:133987810:C:A	2.0588e-09	-1.77521	-0.40551
133988132	chr9:133988132:C:T	4.8254e-09	-1.32895	-4.23322e-10
133988159	chr9:133988159:AG:A	4.3321e-09	-1.90926e-10	-1.43679
133988257	chr9:133988257:G:C	1.12923e-09	-1.5032	-1.2781
133988520	chr9:133988520:G:C	1.10088e-08	-1.90926e-10	-0.504146
133988538	chr9:133988538:G:C	2.93899e-09	-1.82477	-4.23322e-10
133988708	chr9:133988708:G:C	2.6935e-08	-1.90926e-10	0.390586
133988975	chr9:133988975:G:C	2.11477e-09	-1.33602	-0.817878
133989206	chr9:133989206:C:T	7.54823e-10	-1.77718	-1.40693
133989398	chr9:133989398:T:C	2.54383e-08	-1.90926e-10	0.333417
133989602	chr9:133989602:C:T	1.74657e-08	-1.90926e-10	-0.0426005
133989931	chr9:133989931:G:C	4.40189e-09	-1.90926e-10	-1.42081
133989953	chr9:133989953:C:T	1.16077e-08	-1.90926e-10	-0.451175
133990287	chr9:133990287:C:T	1.11084e-09	-1.82773	-0.969988
133990537	chr9:133990537:C:T	1.22801e-08	-1.90926e-10	-0.394857
133991143	chr9:133991143:C:T	5.17591e-09	-1.90926e-10	-1.25882
133991184	chr9:133991184:T:G	1.988e-08	-1.90926e-10	0.086876
133991561	chr9:133991561:C:G	1.23174e-08	0.521436	-0.913263
133991675	chr9:133991675:G:T	5.41786e-09	-1.90926e-10	-1.21314
133991870	chr9:133991870:A:G	5.39293e-09	-1.90926e-10	-1.21775
133991986	chr9:133991986:CG:C	4.31312e-09	-1.44118	-4.23322e-10
133992666	chr9:133992666:C:G	4.36648e-09	-1.90926e-10	-1.42888
133992706	chr9:133992706:C:T	4.35726e-09	-1.90926e-10	-1.431
133992951	chr9:133992951:G:A	4.3645e-09	-1.90926e-10	-1.42934
133993706	chr9:133993706:G:A	1.5332e-08	-1.90926e-10	-0.172899
133993886	chr9:133993886:T:C	6.11718e-09	-1.90926e-10	-1.09174
133993927	chr9:133993927:C:T	9.50955e-10	-1.80778	-1.14534
133994348	chr9:133994348:C:T	4.98495e-09	-1.90926e-10	-1.29642
133994406	chr9:133994406:G:A	9.45635e-09	-1.90926e-10	-0.656154
133994600	chr9:133994600:TGGCTGCACCCAGGAGG:T	4.31738e-09	-1.90926e-10	-1.44019
133995184	chr9:133995184:CA:C	9.90453e-09	-1.90926e-10	-0.609848
133995502	chr9:133995502:C:T	4.35167e-09	-1.90926e-10	-1.43228
133995567	chr9:133995567:C:T	1.02944e-09	-1.8139	-1.05993
133995835	chr9:133995835:G:GCCACAGA	4.84317e-09	-1.90926e-10	-1.32527
133996197	chr9:133996197:T:C	4.51772e-09	-1.90926e-10	-1.39483
133996487	chr9:133996487:G:A	5.50314e-09	-1.90926e-10	-1.19752
133997028	chr9:133997028:A:C	4.51463e-09	-1.90926e-10	-1.39552
133997288	chr9:133997288:G:A	4.62841e-09	-1.90926e-10	-1.37063
133997304	chr9:133997304:CT:C	8.48066e-10	-1.79489	-1.27274
133997307	chr9:133997307:C:T	4.55478e-09	-1.90926e-10	-1.38666
133997407	chr9:133997407:G:A	4.70495e-09	-1.90926e-10	-1.35422
133997514	chr9:133997514:G:C	1.37442e-09	-1.14233	-1.44248
133999706	chr9:133999706:G:C	1.30942e-08	-1.90926e-10	-0.330669
133999736	chr9:133999736:G:T	7.08451e-10	-1.81943	-1.42808
133999960	chr9:133999960:G:A	5.67078e-09	-1.90926e-10	-1.16751
133999968	chr9:133999968:A:C	9.15739e-10	-1.8259	-1.16497
134000125	chr9:134000125:C:T	5.0306e-09	-1.90926e-10	-1.2873
134000136	chr9:134000136:C:T	4.38468e-09	-1.90926e-10	-1.42472
134000169	chr9:134000169:T:C	6.71196e-09	-1.90926e-10	-0.998949
134000286	chr9:134000286:G:A	1.34988e-09	-1.30767	-1.29516
134000298	chr9:134000298:C:T	4.38513e-09	-1.90926e-10	-1.42462
134000358	chr9:134000358:G:C	1.2255e-08	-1.90926e-10	-0.396906
134000396	chr9:134000396:A:C	9.33801e-10	-1.81141	-1.15992
134000435	chr9:134000435:T:C	4.5231e-09	-1.90926e-10	-1.39364
134000489	chr9:134000489:C:A	1.50294e-09	-1.25161	-1.24381
134000629	chr9:134000629:T:C	4.33497e-09	-1.90926e-10	-1.43612
134000716	chr9:134000716:G:A	3.93678e-09	-1.53248	-4.23322e-10
134000730	chr9:134000730:T:C	9.55806e-10	-1.80543	-1.14261
134000757	chr9:134000757:G:T	9.71435e-10	-1.80296	-1.12886
134001307	chr9:134001307:T:G	1.69453e-09	-1.01953	-1.3559
134001388	chr9:134001388:T:C	1.90344e-09	-0.922746	-1.33643
134001435	chr9:134001435:G:A	1.65833e-09	-1.16064	-1.23639
134001764	chr9:134001764:C:T	4.71902e-09	-1.90926e-10	-1.35124
134001803	chr9:134001803:C:T	9.88374e-10	-1.4722	-1.44233
134002028	chr9:134002028:C:A	1.97354e-09	-1.34968	-0.873328
134002065	chr9:134002065:G:A	4.33684e-09	-1.90926e-10	-1.43569
134002089	chr9:134002089:A:G	1.58417e-08	-1.90926e-10	-0.140192
134002249	chr9:134002249:T:C	4.41378e-09	-1.90926e-10	-1.41811
134002260	chr9:134002260:A:G	9.82123e-09	-1.90926e-10	-0.618293
134002400	chr9:134002400:C:T	3.38682e-09	-0.326947	-1.356
134002861	chr9:134002861:G:A	4.31935e-09	-1.90926e-10	-1.43974
134003054	chr9:134003054:C:A	4.77447e-09	-1.44066	0.101102
134003988	chr9:134003988:G:T	1.09098e-08	-1.90926e-10	-0.513177
134004332	chr9:134004332:C:T	4.30777e-09	-1.90926e-10	-1.44242
134004577	chr9:134004577:G:A	2.12276e-09	-1.82761	-0.322509
134004779	chr9:134004779:G:A	4.92888e-09	-1.90926e-10	-1.30773
134004963	chr9:134004963:AC:A	8.95836e-10	-1.80303	-1.20981
134004986	chr9:134004986:T:G	4.68878e-09	-1.90926e-10	-1.35767
134005120	chr9:134005120:C:T	1.21341e-09	-1.70076	-1.00864
134005249	chr9:134005249:G:A	4.81349e-09	-1.90926e-10	-1.33142
134005467	chr9:134005467:G:A	3.418e-09	-1.67378	-4.23322e-10
134005503	chr9:134005503:G:C	4.56402e-09	-1.90926e-10	-1.38463
134005560	chr9:134005560:A:G	4.56402e-09	-1.90926e-10	-1.38463
134005600	chr9:134005600:C:A	4.52661e-09	-1.90926e-10	-1.39287
134005628	chr9:134005628:T:C	4.56446e-09	-1.90926e-10	-1.38454
134005632	chr9:134005632:G:C	4.56095e-09	-1.90926e-10	-1.38531
134005835	chr9:134005835:G:A	4.61062e-09	-1.90926e-10	-1.37448
134005886	chr9:134005886:C:T	2.05384e-09	-0.77073	-1.4124
134006034	chr9:134006034:C:T	4.62914e-09	-1.90926e-10	-1.37047
134006190	chr9:134006190:C:T	1.08174e-09	-1.77609	-1.04818
134006709	chr9:134006709:G:A	2.00194e-09	-0.783148	-1.42558
134007169	chr9:134007169:A:G	7.95886e-10	-1.81792	-1.31322
134007224	chr9:134007224:T:A	1.63274e-09	-1.82477	-0.587814
134007278	chr9:134007278:AT:A	3.46782e-09	-1.65931	-4.23322e-10
134007462	chr9:134007462:C:T	3.2417e-09	-1.72674	-4.23322e-10
134007841	chr9:134007841:A:T	4.30799e-09	-1.90926e-10	-1.44237
134008102	chr9:134008102:A:G	1.32467e-08	-1.90926e-10	-0.31909
134008115	chr9:134008115:G:A	4.31106e-09	-1.90926e-10	-1.44166
134008139	chr9:134008139:C:T	6.72784e-09	-1.90926e-10	-0.996586
134008147	chr9:134008147:T:C	1.52493e-09	-1.82668	-0.654206
134008464	chr9:134008464:C:A	1.4348e-09	-1.82706	-0.714749
134008483	chr9:134008483:G:A	1.50162e-09	-1.82596	-0.670338
134008538	chr9:134008538:T:C	1.38402e-09	-1.82374	-0.754106
134008878	chr9:134008878:T:C	7.81424e-10	-1.79401	-1.35547
134008944	chr9:134008944:T:C	1.39797e-09	-1.8246	-0.743215
134009216	chr9:134009216:G:A	1.84314e-09	-1.81509	-0.476281
134009219	chr9:134009219:G:A	8.34214e-10	-1.78391	-1.30019
134009256	chr9:134009256:A:G	1.82591e-09	-1.8166	-0.484161
134009497	chr9:134009497:G:C	4.39234e-09	-1.90926e-10	-1.42298
134009733	chr9:134009733:A:G	8.30048e-09	0.39729	-1.18382
134010141	chr9:134010141:T:C	1.76351e-07	0.211571	2.05807
134010211	chr9:134010211:G:A	9.26258e-10	-1.55052	-1.42892
134010310	chr9:134010310:T:C	1.75112e-08	-1.90926e-10	-0.040001
134010648	chr9:134010648:G:A	3.06853e-08	-1.90926e-10	0.520944
134010649	chr9:134010649:C:G	4.31136e-09	-1.90926e-10	-1.44159
134010700	chr9:134010700:G:T	6.31595e-09	-1.90926e-10	-1.05976
134010899	chr9:134010899:G:A	1.01951e-05	5.92377	0.403057
134011216	chr9:134011216:G:C	4.34038e-09	-1.90926e-10	-1.43488
134011524	chr9:134011524:T:A	2.16535e-09	-0.729172	-1.40109
134011560	chr9:134011560:C:G	3.23874e-08	0.574931	-4.23322e-10
134011702	chr9:134011702:T:C	6.58952e-07	-0.186589	3.7744
134011741	chr9:134011741:A:C	7.07584e-07	-0.169819	3.82884
134014722	chr9:134014722:C:T	4.60353e-09	-1.90926e-10	-1.37602
134014994	chr9:134014994:C:T	3.46636e-09	-1.65974	-4.23322e-10
134014995	chr9:134014995:G:A	5.31228e-09	-1.90926e-10	-1.23282
134015699	chr9:134015699:T:C	8.85632e-09	-0.721708	-4.23322e-10
134015743	chr9:134015743:T:A	8.78954e-08	-1.90926e-10	1.57331
134015772	chr9:134015772:A:G	1.22173e-09	-1.31288	-1.38969
134015911	chr9:134015911:C:T	7.55895e-09	-1.90926e-10	-0.880107
134015985	chr9:134015985:C:T	4.30979e-09	-1.90926e-10	-1.44195
134016110	chr9:134016110:A:G	6.49903e-09	-1.90926e-10	-1.03119
134016201	chr9:134016201:T:C	1.94745e-09	-0.802507	-1.43381
134016595	chr9:134016595:G:A	1.23068e-08	-1.90926e-10	-0.392687
134017001	chr9:134017001:G:A	7.98781e-08	-1.90926e-10	1.47766
134017232	chr9:134017232:G:A	5.49771e-09	-1.90926e-10	-1.19851
134017505	chr9:134017505:T:C	2.65332e-07	-1.90926e-10	2.67814
134017668	chr9:134017668:C:T	9.9055e-09	-1.90926e-10	-0.60975
134017699	chr9:134017699:C:T	7.77394e-05	9.68419	-1.32591
134017900	chr9:134017900:C:T	1.73514e-08	-1.90926e-10	-0.049166
134017911	chr9:134017911:G:A	3.02747e-08	-0.0601111	0.567583
134018116	chr9:134018116:G:C	5.24789e-09	-1.90926e-10	-1.24501
134018215	chr9:134018215:C:T	0.0025353	9.83465	2.00833
134018311	chr9:134018311:G:A	1.46163e-06	5.7077	-1.32323
134018363	chr9:134018363:C:T	3.25787e-09	-0.500932	-1.22083
134018438	chr9:134018438:G:A	5.46389e-09	-0.147825	-1.05685
134018806	chr9:134018806:G:C	4.61846e-09	-1.90926e-10	-1.37278
134019369	chr9:134019369:G:A	1.21808e-07	-1.90926e-10	1.8996
134019389	chr9:134019389:C:T	0.0367543	10.2143	4.30267
134019616	chr9:134019616:G:A	0.0495368	9.8709	4.94448
134019632	chr9:134019632:C:T	1.05687e-06	4.7556	-0.695378
134019905	chr9:134019905:A:G	4.48163e-09	-1.90926e-10	-1.40285
134019933	chr9:134019933:C:T	2.95517e-09	-0.824604	-0.994681
134020001	chr9:134020001:C:T	4.72985e-09	-1.90926e-10	-1.34895
134020073	chr9:134020073:C:T	4.3191e-09	-1.90926e-10	-1.43979
134020145	chr9:134020145:G:A	2.37717e-08	-1.90926e-10	0.265656
134020233	chr9:134020233:C:T	7.0644e-09	-1.90926e-10	-0.947771
134020691	chr9:134020691:A:G	4.51705e-09	-1.90926e-10	-1.39498
134020722	chr9:134020722:G:A	1.57436e-08	-1.90926e-10	-0.146405
134020857	chr9:134020857:G:A	0.0622092	11.0161	4.02703
134020946	chr9:134020946:G:A	4.49634e-09	-1.90926e-10	-1.39958
134020990	chr9:134020990:A:AT	4.55979e-09	-1.90926e-10	-1.38556
134021078	chr9:134021078:G:A	1.09159e-08	-0.927579	0.414958
134021492	chr9:134021492:C:T	5.81355e-09	-0.642601	-0.500048
134021959	chr9:134021959:C:T	4.31469e-09	-1.90926e-10	-1.44081
134022394	chr9:134022394:G:A	4.33026e-09	-1.90926e-10	-1.43721
134022604	chr9:134022604:T:C	0.0657395	10.5743	4.52404
134022635	chr9:134022635:T:C	4.45749e-09	-1.09697	-0.311283
134022703	chr9:134022703:C:G	8.5105e-08	-1.90926e-10	1.54105
134022758	chr9:134022758:G:C	8.61618e-09	-1.90926e-10	-0.749198
134023107	chr9:134023107:C:G	4.30754e-09	-1.90926e-10	-1.44247
134023111	chr9:134023111:C:G	0.0603144	10.5645	4.4477
134023292	chr9:134023292:A:T	4.40637e-09	-1.90926e-10	-1.41979
134023437	chr9:134023437:G:A	1.59382e-08	-1.90926e-10	-0.134122
134023477	chr9:134023477:A:G	4.65249e-09	-1.90926e-10	-1.36544
134023652	chr9:134023652:C:T	4.70194e-09	-1.90926e-10	-1.35487
134024282	chr9:134024282:G:C	3.22421e-08	-1.90926e-10	0.570433
134024430	chr9:134024430:A:ACTCCTGG	5.25717e-09	-1.90926e-10	-1.24325
134024444	chr9:134024444:G:T	4.35015e-09	-1.90926e-10	-1.43263
134024515	chr9:134024515:T:C	4.30753e-09	-1.90926e-10	-1.44247
134024865	chr9:134024865:G:C	0.00133252	10.4252	0.77451
134025527	chr9:134025527:G:A	0.00227464	10.036	1.69852
134025582	chr9:134025582:G:A	0.0426105	10.733	3.93177
134025629	chr9:134025629:G:T	4.3598e-09	-1.90926e-10	-1.43041
134025726	chr9:134025726:T:C	4.65433e-09	-1.90926e-10	-1.36504
134026531	chr9:134026531:C:A	5.34961e-09	-1.90926e-10	-1.22582
134027183	chr9:134027183:C:T	4.53924e-09	-1.90926e-10	-1.39008
134027187	chr9:134027187:G:A	4.82459e-09	-1.90926e-10	-1.32911
134027401	chr9:134027401:C:T	0.00139314	9.43806	1.80618
134027523	chr9:134027523:T:C	4.28132e-09	-0.107056	-1.34152
134027797	chr9:134027797:A:G	4.38502e-09	-1.90926e-10	-1.42464
134028178	chr9:134028178:G:C	4.90673e-09	-1.90926e-10	-1.31223
134028551	chr9:134028551:G:A	3.88649e-09	-1.54533	-4.23322e-10
134028614	chr9:134028614:G:C	0.00128633	9.21633	1.94813
134028739	chr9:134028739:C:T	7.27669e-08	-1.90926e-10	1.38442
134028745	chr9:134028745:C:A	0.00123389	9.24902	1.87382
134029262	chr9:134029262:C:T	5.37766e-09	0.202125	-1.42271
134029563	chr9:134029563:TG:T	4.46761e-09	-1.90926e-10	-1.40599
134029592	chr9:134029592:ATG:A	5.99158e-09	-1.90926e-10	-1.11248
134029640	chr9:134029640:C:T	6.25391e-09	-1.90926e-10	-1.06963
134029647	chr9:134029647:C:T	4.87197e-09	-1.90926e-10	-1.31934
134029814	chr9:134029814:T:C	4.88165e-09	-1.90926e-10	-1.31736
134029867	chr9:134029867:T:C	1.31056e-08	-1.90926e-10	-0.329798
134030241	chr9:134030241:C:T	6.99842e-09	0.206703	-1.16386
134030696	chr9:134030696:T:G	3.71147e-09	-1.59141	-4.23322e-10
134030785	chr9:134030785:G:A	4.67171e-09	-1.90926e-10	-1.36131
134030794	chr9:134030794:G:A	4.76603e-09	-1.90926e-10	-1.34133
134031163	chr9:134031163:T:C	6.18369e-09	-1.90926e-10	-1.08092
134031739	chr9:134031739:C:A	6.01443e-09	-1.90926e-10	-1.10868
134031791	chr9:134031791:A:G	5.20275e-09	-1.90926e-10	-1.25365
134031888	chr9:134031888:G:A	6.01004e-09	-1.90926e-10	-1.10941
134031922	chr9:134031922:C:T	7.67126e-09	-1.90926e-10	-0.865359
134031951	chr9:134031951:G:A	4.34938e-09	-1.90926e-10	-1.43281
134032099	chr9:134032099:G:A	7.24259e-09	-1.90926e-10	-0.922861
134032413	chr9:134032413:A:G	4.64322e-09	-1.90926e-10	-1.36743
134032476	chr9:134032476:C:A	3.89305e-09	-1.54365	-4.23322e-10
134032587	chr9:134032587:C:T	7.14335e-09	-1.58045	0.643792
134032854	chr9:134032854:TTA:T	0.000614083	10.7149	-0.289841
134032897	chr9:134032897:G:A	4.57754e-09	-1.90926e-10	-1.38168
134032976	chr9:134032976:G:A	6.01294e-09	0.22037	-1.3293
134033463	chr9:134033463:T:C	7.45716e-09	-1.90926e-10	-0.893665
134033505	chr9:134033505:A:G	0.0560672	10.3703	4.56892
134033887	chr9:134033887:T:C	5.24219e-09	-1.90926e-10	-1.2461
134034298	chr9:134034298:C:T	4.31622e-09	-1.90926e-10	-1.44046
134035065	chr9:134035065:G:A	4.86417e-08	-1.90926e-10	0.981641
134035092	chr9:134035092:G:C	2.64835e-08	-1.90926e-10	0.373681
134035297	chr9:134035297:C:T	4.78919e-09	-1.90926e-10	-1.33648
134035519	chr9:134035519:G:A	2.81822e-09	-0.426542	-1.44019
134035655	chr9:134035655:G:T	3.88289e-09	-1.54626	-4.23322e-10
134035742	chr9:134035742:G:A	6.11936e-09	-1.90926e-10	-1.09138
134036012	chr9:134036012:G:A	4.48411e-09	-1.90926e-10	-1.4023
134036132	chr9:134036132:G:A	3.64146e-09	-1.61046	-4.23322e-10
134036682	chr9:134036682:G:A	6.81522e-09	-1.90926e-10	-0.983681
134036825	chr9:134036825:G:A	7.70965e-09	-1.90926e-10	-0.860367
134036880	chr9:134036880:G:A	3.23442e-09	-1.72899	-4.23322e-10
134036890	chr9:134036890:A:C	4.54778e-09	-1.90926e-10	-1.3882
134037294	chr9:134037294:G:A	8.43788e-09	-1.90926e-10	-0.770108
134037396	chr9:134037396:C:A	4.80576e-09	-1.90926e-10	-1.33302
134037716	chr9:134037716:A:T	3.75094e-08	-1.51988	2.24163
134037901	chr9:134037901:A:G	6.02687e-08	-1.43688	2.63285
134038262	chr9:134038262:C:T	4.75702e-09	-1.90926e-10	-1.34322
134038284	chr9:134038284:A:AG	7.75806e-09	0.370755	-1.22486
134038286	chr9:134038286:C:G	7.73735e-09	0.369125	-1.22591
134038401	chr9:134038401:T:C	5.43641e-09	-1.20972	-4.23322e-10
134038561	chr9:134038561:G:A	1.22129e-06	5.53692	-1.3321
134039396	chr9:134039396:G:A	4.33873e-09	-1.90926e-10	-1.43526
134039437	chr9:134039437:T:G	1.14694e-08	-0.781613	0.318459
134039704	chr9:134039704:A:G	4.585e-09	-1.90926e-10	-1.38005
134039713	chr9:134039713:C:T	0.0471277	10.3639	4.40165
134039804	chr9:134039804:C:T	4.75997e-09	-1.90926e-10	-1.3426
134040282	chr9:134040282:G:A	2.02086e-07	1.87506	0.53079
134040352	chr9:134040352:C:T	0.0237734	10.8051	3.27613
134040375	chr9:134040375:T:G	5.59272e-09	-1.90926e-10	-1.18137
134040437	chr9:134040437:C:A	8.44862e-09	0.526651	-1.29549
134040465	chr9:134040465:C:T	5.69547e-09	-1.90926e-10	-1.16317
134040643	chr9:134040643:C:T	1.42137e-05	6.88767	-0.228549
134041028	chr9:134041028:C:T	6.06188e-09	-1.90926e-10	-1.10082
134041258	chr9:134041258:C:G	3.21256e-08	-1.90926e-10	0.566815
134041481	chr9:134041481:A:G	5.33437e-09	-1.90926e-10	-1.22867
134041630	chr9:134041630:G:A	8.79003e-10	-1.78762	-1.24418
134041710	chr9:134041710:A:AG	4.34291e-09	-1.90926e-10	-1.4343
134041864	chr9:134041864:T:G	3.92967e-09	-1.53428	-4.23322e-10
134041883	chr9:134041883:G:A	0.00113842	9.99724	1.04507
134041986	chr9:134041986:G:A	5.72607e-07	4.79668	-1.34932
134042075	chr9:134042075:A:G	1.38133e-08	-1.90926e-10	-0.277209
134042175	chr9:134042175:G:A	4.66724e-08	-1.90926e-10	0.940314
134042206	chr9:134042206:G:T	3.37428e-08	-1.90926e-10	0.615927
134042228	chr9:134042228:G:C	4.31791e-09	-1.90926e-10	-1.44007
134042381	chr9:134042381:C:T	7.91668e-09	-1.90926e-10	-0.833868
134042540	chr9:134042540:G:A	5.28008e-09	-1.90926e-10	-1.2389
134042550	chr9:134042550:T:C	7.07785e-08	-1.90926e-10	1.35672
134042583	chr9:134042583:G:C	3.38321e-08	-1.90926e-10	0.61857
134042598	chr9:134042598:C:T	1.29664e-06	5.61722	-1.35253
134042802	chr9:134042802:C:T	1.06805e-08	-0.53442	-4.23322e-10
134042862	chr9:134042862:CAG:C	3.17525e-08	-1.90926e-10	0.555133
134043134	chr9:134043134:C:T	4.34351e-09	-1.90926e-10	-1.43416
134043191	chr9:134043191:G:C	5.31343e-09	-1.90926e-10	-1.2326
134043322	chr9:134043322:C:T	2.30893e-09	-1.07313	-0.99293
134043700	chr9:134043700:T:C	6.22196e-08	-1.90926e-10	1.22783
134043791	chr9:134043791:G:T	5.28099e-09	-1.90926e-10	-1.23873
134044158	chr9:134044158:C:T	4.78629e-09	-1.90926e-10	-1.33708
134044187	chr9:134044187:G:A	0.00146915	12.3434	-1.04602
134044223	chr9:134044223:C:T	3.14215e-08	-1.90926e-10	0.544652
134044295	chr9:134044295:C:T	4.92033e-09	-1.90926e-10	-1.30946
134044378	chr9:134044378:A:G	3.57189e-08	0.0983044	0.574537
134044405	chr9:134044405:C:G	5.10855e-09	-1.90926e-10	-1.27192
134044496	chr9:134044496:A:G	7.24572e-08	-1.90926e-10	1.38016
134044580	chr9:134044580:T:TG	9.16431e-09	-1.90926e-10	-0.687524
134044914	chr9:134044914:G:A	3.54429e-08	0.665082	-4.23322e-10
134044975	chr9:134044975:C:T	0.00197544	12.9044	-1.31093
134045228	chr9:134045228:C:A	9.21172e-09	-1.90926e-10	-0.682363
134045586	chr9:134045586:G:A	4.31932e-09	-1.90926e-10	-1.43974
134045715	chr9:134045715:G:A	1.49461e-08	-1.90926e-10	-0.19839
134045783	chr9:134045783:C:T	0.00102127	12.0836	-1.14986
134046018	chr9:134046018:G:A	0.0010916	12.1523	-1.15199
134046024	chr9:134046024:G:A	0.00358356	9.61459	2.57443
134046085	chr9:134046085:C:T	4.95022e-09	-1.90926e-10	-1.30341
134046216	chr9:134046216:G:C	4.42456e-09	-1.90926e-10	-1.41567
134046273	chr9:134046273:T:C	6.93183e-08	-1.90926e-10	1.33587
134046345	chr9:134046345:G:A	4.90262e-09	-1.90926e-10	-1.31307
134047010	chr9:134047010:C:T	3.2379e-09	-1.72791	-4.23322e-10
134047342	chr9:134047342:C:CTGGGAGCTGGCTT	3.79841e-08	-1.90926e-10	0.734327
134047504	chr9:134047504:C:T	0.000345352	7.88895	1.96053
134047619	chr9:134047619:T:G	2.75145e-08	-1.90926e-10	0.411874
134047717	chr9:134047717:G:A	7.57741e-08	-1.90926e-10	1.42492
134047977	chr9:134047977:G:A	1.00618e-08	-1.90926e-10	-0.594098
134047992	chr9:134047992:G:A	4.30774e-09	-1.90926e-10	-1.44243
134048069	chr9:134048069:G:A	4.65204e-09	-1.90926e-10	-1.36553
134048233	chr9:134048233:T:C	1.96864e-07	2.93094	-0.551271
134048405	chr9:134048405:G:A	3.5842e-09	-1.6263	-4.23322e-10
134049161	chr9:134049161:G:C	4.99906e-09	-1.90926e-10	-1.29359
134049479	chr9:134049479:A:C	1.10083e-07	-1.90926e-10	1.7984
134049644	chr9:134049644:G:A	5.24202e-08	-1.90926e-10	1.05645
134050123	chr9:134050123:T:C	8.91495e-09	-1.90926e-10	-0.71511
134050380	chr9:134050380:G:A	8.28415e-09	-0.788496	-4.23322e-10
134050521	chr9:134050521:G:A	3.66811e-09	-1.60316	-4.23322e-10
134050568	chr9:134050568:C:T	7.09816e-09	-1.90926e-10	-0.943004
134050734	chr9:134050734:C:T	6.15072e-08	-1.90926e-10	1.21632
134050987	chr9:134050987:C:G	1.4827e-08	-1.90926e-10	-0.206387
134051001	chr9:134051001:C:A	4.97427e-09	-1.0376	-0.26096
134051013	chr9:134051013:G:A	3.43218e-09	-1.66964	-4.23322e-10
134051069	chr9:134051069:G:A	4.90262e-09	-1.90926e-10	-1.31307
134051234	chr9:134051234:G:A	6.47211e-07	3.18581	0.384019
134052267	chr9:134052267:C:T	4.33458e-09	-1.90926e-10	-1.43621
134052294	chr9:134052294:G:A	4.62331e-09	-1.90926e-10	-1.37173
134052903	chr9:134052903:G:A	1.36804e-09	-1.8136	-0.775862
134052950	chr9:134052950:T:C	5.01567e-09	-1.90926e-10	-1.29027
134053015	chr9:134053015:A:T	0.00156564	9.37292	1.98805
134053017	chr9:134053017:T:C	0.000669681	11.947	-1.43524
134053178	chr9:134053178:G:A	7.15187e-08	-1.90926e-10	1.36712
134053433	chr9:134053433:G:T	9.77457e-09	-1.90926e-10	-0.623056
134053585	chr9:134053585:C:T	4.31491e-09	-1.90926e-10	-1.44076
134053634	chr9:134053634:G:A	3.56276e-09	-1.23667	-0.395633
134053680	chr9:134053680:G:C	3.14843e-09	-1.32782	-0.428116
134053734	chr9:134053734:A:G	7.22157e-08	-1.90926e-10	1.37682
134053962	chr9:134053962:ACTCGTTGCTACTGGG:A	6.85809e-08	-1.90926e-10	1.32518
134054099	chr9:134054099:C:G	5.93041e-09	-1.12275	-4.23322e-10
134054140	chr9:134054140:T:C	3.60913e-08	-1.90926e-10	0.683212
134054278	chr9:134054278:A:G	3.81556e-09	-1.17524	-0.388511
134054401	chr9:134054401:A:G	3.59022e-09	-1.20052	-0.424104
134054413	chr9:134054413:A:G	2.94381e-09	-1.82313	-4.23322e-10
134054446	chr9:134054446:A:G	0.00346012	9.72329	2.43069
134054587	chr9:134054587:T:C	4.35315e-09	-1.90926e-10	-1.43194
134054609	chr9:134054609:C:T	8.44727e-08	-1.90926e-10	1.53359
134054650	chr9:134054650:A:G	3.53996e-09	-1.22308	-0.415643
134054716	chr9:134054716:T:G	4.32927e-09	-1.90926e-10	-1.43744
134054844	chr9:134054844:C:T	4.32072e-09	-1.90926e-10	-1.43942
134054883	chr9:134054883:AC:A	3.52824e-09	-1.2243	-0.417735
134054892	chr9:134054892:A:T	3.57651e-09	-1.22297	-0.40548
134054917	chr9:134054917:A:G	3.62925e-09	-1.22431	-0.389503
134054922	chr9:134054922:G:C	5.17056e-09	-1.90926e-10	-1.25986
134054957	chr9:134054957:G:A	4.35321e-09	-1.90926e-10	-1.43193
134054962	chr9:134054962:G:A	7.92106e-08	-1.90926e-10	1.46927
134055082	chr9:134055082:C:T	5.33278e-09	-1.90926e-10	-1.22897
134055225	chr9:134055225:C:G	5.1831e-09	-1.90926e-10	-1.25744
134055233	chr9:134055233:G:A	3.01034e-09	-1.80079	-4.23322e-10
134055357	chr9:134055357:G:A	7.69152e-09	-1.90926e-10	-0.862721
134055513	chr9:134055513:G:A	1.35394e-08	-0.755694	0.458456
134055514	chr9:134055514:G:A	1.38669e-08	-0.73179	0.458456
134055893	chr9:134055893:G:A	1.5753e-08	-1.82246	1.67665
134055935	chr9:134055935:C:T	1.11775e-08	-1.90926e-10	-0.48894
134056342	chr9:134056342:A:G	0.000739274	11.2576	-0.647031
134056392	chr9:134056392:T:C	1.48693e-08	0.336288	-0.539829
134056495	chr9:134056495:C:T	4.9879e-09	-1.90926e-10	-1.29582
134056517	chr9:134056517:G:A	4.2455e-09	-1.3259	-0.131075
134056533	chr9:134056533:C:G	5.50726e-09	-1.19677	-4.23322e-10
134056746	chr9:134056746:A:C	6.18736e-09	-1.90926e-10	-1.08033
134056814	chr9:134056814:G:A	4.44821e-09	-1.90926e-10	-1.41034
134057578	chr9:134057578:G:A	0.000450084	8.34056	1.77379
134057996	chr9:134057996:G:A	7.45826e-05	5.07656	3.24027
134058130	chr9:134058130:G:A	3.15751e-09	-1.75306	-4.23322e-10
134058209	chr9:134058209:T:C	4.49578e-06	6.9474	-1.43934
134059251	chr9:134059251:C:T	8.78683e-09	-1.90926e-10	-0.729585
134059455	chr9:134059455:C:T	1.06861e-09	-1.39672	-1.43976
134059529	chr9:134059529:AC:A	1.39119e-09	-1.66106	-0.911618
134060248	chr9:134060248:A:G	6.81954e-09	-1.90926e-10	-0.983047
134060470	chr9:134060470:G:C	4.3091e-09	-1.90926e-10	-1.44211
134060834	chr9:134060834:C:T	6.32709e-09	-1.90926e-10	-1.058
134061647	chr9:134061647:C:T	4.30777e-09	-1.90926e-10	-1.44242
134061966	chr9:134061966:G:T	7.30178e-06	4.23862	1.75442
134061975	chr9:134061975:A:G	5.3132e-07	3.16981	0.202714
134062169	chr9:134062169:C:A	8.80245e-06	4.15676	2.02318
134062205	chr9:134062205:A:G	5.42591e-07	3.16674	0.226773
134062526	chr9:134062526:C:T	1.20728e-08	-1.90926e-10	-0.411887
134062535	chr9:134062535:T:C	8.92417e-10	-1.80077	-1.21589
134062587	chr9:134062587:G:A	1.17203e-08	-1.90926e-10	-0.441519
134062606	chr9:134062606:G:A	7.63462e-09	-1.50678	0.636629
134062668	chr9:134062668:G:A	1.00111e-08	-1.90926e-10	-0.599141
134062736	chr9:134062736:C:T	8.00542e-06	4.17107	1.91396
134063256	chr9:134063256:T:C	6.63535e-07	3.34483	0.249914
134063522	chr9:134063522:T:C	8.38888e-06	4.28668	1.84515
134063652	chr9:134063652:T:A	1.24064e-08	-0.384629	-4.23322e-10
134063924	chr9:134063924:A:G	5.24157e-07	3.15513	0.203822
134064100	chr9:134064100:C:T	3.29523e-09	-1.71036	-4.23322e-10
134064107	chr9:134064107:A:G	7.13379e-06	4.40805	1.56171
134064423	chr9:134064423:C:T	7.77479e-06	4.22157	1.83423
134064464	chr9:134064464:C:T	1.15389e-05	6.09982	0.350821
134065012	chr9:134065012:T:C	0.00017449	6.64397	2.52282
134065124	chr9:134065124:G:A	9.18255e-10	-1.80061	-1.18751
134065237	chr9:134065237:A:G	8.38239e-06	4.28261	1.84843
134065439	chr9:134065439:A:G	4.89355e-09	-1.90926e-10	-1.31492
134065464	chr9:134065464:G:A	7.5782e-06	4.21513	1.81506
134065839	chr9:134065839:G:A	2.7167e-08	-1.90926e-10	0.399164
134066030	chr9:134066030:T:C	8.16277e-09	-1.90926e-10	-0.803256
134066656	chr9:134066656:C:A	6.68414e-05	6.44612	1.76112
134066870	chr9:134066870:T:C	4.89333e-09	-1.90926e-10	-1.31497
134066873	chr9:134066873:G:A	9.40553e-06	4.31371	1.93251
134066934	chr9:134066934:C:A	1.09878e-08	-1.90926e-10	-0.506051
134066936	chr9:134066936:G:C	5.09751e-09	-1.90926e-10	-1.27409
134067044	chr9:134067044:A:G	1.10268e-05	4.08883	2.31641
134067288	chr9:134067288:G:A	9.59655e-06	4.21996	2.04636
134067384	chr9:134067384:TCCCCAGGCGCGGG:T	0.000127684	6.29068	2.56379
134067499	chr9:134067499:C:T	5.39782e-09	-1.90926e-10	-1.21684
134067584	chr9:134067584:G:T	1.34401e-05	4.15663	2.44653
134068323	chr9:134068323:T:C	1.26701e-05	4.23047	2.31369
134068417	chr9:134068417:G:A	2.34001e-08	-1.90926e-10	0.2499
134068430	chr9:134068430:G:A	9.89754e-09	-1.90926e-10	-0.610553
134068441	chr9:134068441:G:C	5.28001e-09	-1.90926e-10	-1.23891
134068451	chr9:134068451:C:A	1.00626e-08	-1.90926e-10	-0.59401
134068469	chr9:134068469:G:A	4.55229e-09	-1.90926e-10	-1.38721
134068760	chr9:134068760:C:T	9.62999e-10	-1.78191	-1.15863
134068860	chr9:134068860:C:G	8.0395e-06	4.38969	1.6996
134069115	chr9:134069115:C:T	1.61413e-05	4.8258	1.9605
134069463	chr9:134069463:G:A	1.05053e-08	-1.90926e-10	-0.550962
134069618	chr9:134069618:C:T	5.26135e-09	-1.90926e-10	-1.24245
134069802	chr9:134069802:G:A	5.69502e-07	3.4102	0.0317204
134070018	chr9:134070018:C:T	4.69977e-09	-1.90926e-10	-1.35533
134070206	chr9:134070206:ACCAAATGCCCCCAACCCTTATGGGCCTC:A	4.30757e-09	-1.90926e-10	-1.44247
134070534	chr9:134070534:T:C	4.21329e-09	-1.46459	-4.23322e-10
134070723	chr9:134070723:G:A	5.94996e-09	-1.90926e-10	-1.11946
134071073	chr9:134071073:A:C	5.94484e-07	3.74087	-0.256021
134071254	chr9:134071254:C:T	1.65594e-05	6.58616	0.225711
134071287	chr9:134071287:G:A	5.94487e-09	-1.90926e-10	-1.12031
134071417	chr9:134071417:C:G	5.80189e-09	-1.90926e-10	-1.14466
134071451	chr9:134071451:G:A	8.10921e-09	-1.90926e-10	-0.80984
134071515	chr9:134071515:C:T	9.70457e-07	4.05447	-0.0795408
134071862	chr9:134071862:G:A	5.58819e-09	-1.90926e-10	-1.18218
134072001	chr9:134072001:G:A	2.93768e-05	5.30527	2.07985
134072007	chr9:134072007:C:T	1.35601e-09	-1.32214	-1.27616
134072069	chr9:134072069:C:T	9.70566e-10	-1.82261	-1.11011
134072141	chr9:134072141:C:T	3.35266e-05	5.25941	2.25785
134072409	chr9:134072409:A:T	9.23393e-09	-1.90926e-10	-0.679955
134072482	chr9:134072482:T:C	9.7984e-10	-1.82169	-1.10151
134072543	chr9:134072543:G:A	4.54214e-09	-1.90926e-10	-1.38944
134072776	chr9:134072776:T:C	6.35212e-06	4.05166	1.80204
134073039	chr9:134073039:C:T	4.30759e-09	-1.90926e-10	-1.44246
134073139	chr9:134073139:C:T	9.81623e-10	-1.82393	-1.09745
134073140	chr9:134073140:G:A	9.61892e-10	-1.81927	-1.12242
134073220	chr9:134073220:G:A	4.3619e-09	-1.90926e-10	-1.42993
134073304	chr9:134073304:T:C	7.77491e-06	4.15327	1.90255
134073429	chr9:134073429:G:A	4.45384e-09	-1.90926e-10	-1.40907
134073505	chr9:134073505:C:A	1.47999e-08	-1.90926e-10	-0.208217
134073694	chr9:134073694:C:G	6.85589e-06	4.10327	1.82675
134073839	chr9:134073839:G:A	8.0582e-06	4.27291	1.8187
134074086	chr9:134074086:AG:A	5.54131e-09	-1.90926e-10	-1.19061
134074090	chr9:134074090:T:C	5.54951e-09	-1.90926e-10	-1.18913
134074333	chr9:134074333:A:G	7.39856e-06	4.19836	1.80784
134074400	chr9:134074400:G:A	4.84241e-09	-1.32543	-4.23322e-10
134074466	chr9:134074466:C:T	1.88652e-09	-1.82774	-0.440364
134074722	chr9:134074722:G:A	4.93769e-09	-1.90926e-10	-1.30594
134074768	chr9:134074768:A:G	7.89104e-06	4.18797	1.88267
134074870	chr9:134074870:C:A	8.49806e-06	4.2133	1.93145
134075205	chr9:134075205:A:G	6.93482e-07	3.92251	-0.283625
134075208	chr9:134075208:C:A	8.68396e-06	4.34977	1.81662
134075440	chr9:134075440:C:T	1.04251e-09	-1.8091	-1.05211
134075445	chr9:134075445:T:G	7.60572e-06	4.20813	1.82569
134075448	chr9:134075448:T:C	7.08387e-07	3.75987	-0.0997214
134075551	chr9:134075551:G:C	7.63693e-07	3.88987	-0.154542
134075658	chr9:134075658:G:A	5.92572e-08	-1.90926e-10	1.17905
134075768	chr9:134075768:A:G	1.01304e-06	2.75125	1.26662
134075772	chr9:134075772:T:C	1.39791e-05	4.32041	2.32206
134075880	chr9:134075880:T:C	2.24003e-05	6.69756	0.416425
134075911	chr9:134075911:G:A	5.23683e-09	-1.90926e-10	-1.24712
134075966	chr9:134075966:G:A	2.82665e-07	0.899296	1.84213
134075995	chr9:134075995:T:C	9.46702e-10	-1.80997	-1.14764
134076072	chr9:134076072:G:A	1.03434e-09	-1.80688	-1.06219
134076104	chr9:134076104:G:A	4.49953e-09	-1.90926e-10	-1.39887
134076124	chr9:134076124:A:G	5.43047e-07	3.75099	-0.356629
134076351	chr9:134076351:T:C	1.12388e-08	-1.90926e-10	-0.483466
134076423	chr9:134076423:G:A	9.86607e-06	4.40548	1.88854
134076657	chr9:134076657:C:T	9.1396e-06	4.23485	1.98268
134076658	chr9:134076658:G:A	1.03177e-09	-1.82137	-1.0502
134076668	chr9:134076668:C:G	8.84958e-06	4.34592	1.83937
134076724	chr9:134076724:A:G	9.8807e-10	-1.81542	-1.09942
134077014	chr9:134077014:C:A	1.05911e-05	4.48806	1.87687
134077301	chr9:134077301:G:A	4.97198e-06	3.60019	2.00855
134077380	chr9:134077380:C:T	3.01367e-09	-1.79968	-4.23322e-10
134077414	chr9:134077414:G:A	6.06504e-07	3.82843	-0.323554
134077433	chr9:134077433:G:A	4.18442e-08	-1.90926e-10	0.831114
134077438	chr9:134077438:T:A	8.82826e-06	4.35302	1.82985
134077603	chr9:134077603:G:A	1.91229e-09	-1.82697	-0.427569
134077772	chr9:134077772:A:G	2.51741e-09	-1.78802	-0.191593
134077835	chr9:134077835:A:G	2.77117e-09	-1.75877	-0.124796
134077881	chr9:134077881:G:A	1.24667e-08	-1.21114	0.831363
134078106	chr9:134078106:A:G	3.04605e-09	-1.75775	-0.0312438
134078203	chr9:134078203:CA:C	4.8386e-08	2.40435	-1.42798
134078287	chr9:134078287:T:C	2.66096e-09	-1.75909	-0.165064
134078508	chr9:134078508:T:C	3.28446e-09	-1.73421	0.0205742
134078534	chr9:134078534:A:G	2.08011e-08	-1.90926e-10	0.132168
134078648	chr9:134078648:C:T	5.2666e-09	-1.90926e-10	-1.24146
134079100	chr9:134079100:G:A	5.25366e-09	-1.90926e-10	-1.24391
134079343	chr9:134079343:T:C	2.82809e-06	4.92479	0.119722
134079381	chr9:134079381:G:T	4.34784e-09	-1.43316	-4.23322e-10
134079431	chr9:134079431:A:G	5.26398e-09	-1.90926e-10	-1.24195
134079467	chr9:134079467:A:C	4.79193e-09	-1.90926e-10	-1.33591
134079705	chr9:134079705:C:T	1.10665e-07	3.20305	-1.39938
134079882	chr9:134079882:A:T	2.93041e-09	-1.8277	-4.23322e-10
134079923	chr9:134079923:T:G	1.3668e-09	-1.33356	-1.25681
134079974	chr9:134079974:T:A	5.47902e-09	-1.90926e-10	-1.20191
134080048	chr9:134080048:A:AC	9.61483e-08	2.89439	-1.23134
134080274	chr9:134080274:T:TC	1.00529e-08	-1.90926e-10	-0.594976
134080393	chr9:134080393:A:G	5.34639e-09	-1.90926e-10	-1.22642
134080542	chr9:134080542:C:T	5.58224e-09	-1.90926e-10	-1.18325
134080543	chr9:134080543:A:G	5.52442e-09	-1.90926e-10	-1.19366
134080793	chr9:134080793:A:G	5.3378e-09	-1.90926e-10	-1.22803
134080880	chr9:134080880:C:T	5.37284e-09	-1.90926e-10	-1.22148
134081014	chr9:134081014:T:C	8.64037e-08	2.99149	-1.4353
134081067	chr9:134081067:G:A	2.93149e-09	-1.82733	-4.23322e-10
134081081	chr9:134081081:C:T	1.21781e-07	3.29878	-1.39939
134081095	chr9:134081095:G:A	8.90947e-09	-1.90926e-10	-0.715725
134081146	chr9:134081146:C:A	5.42774e-09	-1.90926e-10	-1.21132
134081189	chr9:134081189:G:A	5.42698e-09	-1.90926e-10	-1.21146
134081194	chr9:134081194:G:A	5.3886e-09	-1.90926e-10	-1.21855
134081289	chr9:134081289:C:T	5.64943e-09	-1.90926e-10	-1.17129
134081327	chr9:134081327:G:A	5.31665e-09	-1.90926e-10	-1.232
134081475	chr9:134081475:T:A	4.86943e-09	-1.90926e-10	-1.31986
134081490	chr9:134081490:C:G	1.0146e-07	3.11774	-1.40092
134081508	chr9:134081508:G:A	5.36123e-09	-1.90926e-10	-1.22365
134081551	chr9:134081551:G:A	5.31455e-09	-1.90926e-10	-1.23239
134081647	chr9:134081647:C:T	5.31626e-09	-1.90926e-10	-1.23207
134081677	chr9:134081677:A:G	1.48901e-07	3.49514	-1.3947
134081829	chr9:134081829:A:G	5.2859e-09	-1.90926e-10	-1.2378
134081983	chr9:134081983:G:T	2.31081e-06	4.98133	-0.138815
134082357	chr9:134082357:G:A	5.18457e-09	-1.90926e-10	-1.25715
134082384	chr9:134082384:C:T	4.30206e-09	-1.44375	-4.23322e-10
134082435	chr9:134082435:G:A	4.99389e-09	-1.90926e-10	-1.29463
134082715	chr9:134082715:A:G	5.31807e-09	-1.90926e-10	-1.23173
134082880	chr9:134082880:T:C	5.33717e-09	-1.90926e-10	-1.22814
134082954	chr9:134082954:AT:A	5.53115e-09	-1.90926e-10	-1.19244
134083033	chr9:134083033:G:A	1.11962e-08	-1.90926e-10	-0.487262
134083090	chr9:134083090:A:G	5.33563e-09	-1.90926e-10	-1.22843
134083286	chr9:134083286:A:T	1.10105e-08	-1.90926e-10	-0.503992
134083349	chr9:134083349:G:C	4.91242e-09	-1.90926e-10	-1.31107
134083462	chr9:134083462:T:C	5.22734e-09	-1.90926e-10	-1.24894
134083876	chr9:134083876:T:C	5.12862e-09	-1.90926e-10	-1.268
134084058	chr9:134084058:A:G	1.72831e-07	3.63901	-1.38954
134084109	chr9:134084109:A:G	8.84093e-10	-1.81469	-1.21134
134084149	chr9:134084149:G:A	5.31834e-09	-1.90926e-10	-1.23168
134084275	chr9:134084275:A:G	5.17384e-09	-1.90926e-10	-1.25922
134084746	chr9:134084746:G:A	5.75451e-09	-1.90926e-10	-1.15286
134084757	chr9:134084757:T:C	5.51508e-09	-1.90926e-10	-1.19535
134084850	chr9:134084850:T:G	5.02563e-09	-1.90926e-10	-1.28829
134084996	chr9:134084996:A:G	1.27925e-06	4.58133	-0.330142
134085377	chr9:134085377:A:G	5.29347e-09	-1.90926e-10	-1.23637
134085569	chr9:134085569:C:A	3.0788e-06	5.12989	-0.000433595
134086227	chr9:134086227:A:G	1.09298e-08	-1.90926e-10	-0.511346
134086305	chr9:134086305:T:G	1.17024e-08	0.227896	-0.670938
134086332	chr9:134086332:G:A	6.32567e-09	-1.90926e-10	-1.05822
134086458	chr9:134086458:A:G	2.80677e-09	-1.75133	-0.119481
134086469	chr9:134086469:C:T	2.39601e-08	-1.90926e-10	0.273552
134086765	chr9:134086765:A:G	7.70998e-09	-1.90926e-10	-0.860325
134086993	chr9:134086993:G:A	1.45109e-09	-1.75026	-0.780262
134087006	chr9:134087006:G:A	1.05317e-09	-1.70084	-1.15019
134087020	chr9:134087020:C:T	4.2008e-08	2.18766	-1.35264
134087039	chr9:134087039:G:A	4.35529e-09	-1.51737	0.0859231
134087071	chr9:134087071:T:C	1.10631e-09	-1.68803	-1.11378
134087088	chr9:134087088:C:T	1.13793e-09	-1.66453	-1.1091
134087144	chr9:134087144:T:A	3.97827e-09	-1.78162	0.259626
134087223	chr9:134087223:A:G	7.43868e-09	-1.90926e-10	-0.896146
134087419	chr9:134087419:T:C	4.48487e-09	-1.60081	0.198683
134087619	chr9:134087619:G:A	1.46124e-05	4.39357	2.29321
134087695	chr9:134087695:A:G	2.03667e-08	-1.90926e-10	0.11106
134087777	chr9:134087777:C:T	4.97523e-09	-1.90926e-10	-1.29837
134087834	chr9:134087834:C:G	6.52619e-07	3.09102	0.487135
134087838	chr9:134087838:C:A	1.76133e-09	-1.39487	-0.941901
134088065	chr9:134088065:G:A	7.51031e-10	-1.77808	-1.41107
134088118	chr9:134088118:A:C	1.84803e-09	-1.56384	-0.724878
134088311	chr9:134088311:A:T	4.6696e-07	3.10328	0.140127
134088329	chr9:134088329:A:C	2.58009e-09	-1.34595	-0.60907
134088426	chr9:134088426:G:C	5.48685e-09	-1.90926e-10	-1.20048
134088807	chr9:134088807:G:A	7.49128e-09	-1.90926e-10	-0.8891
134088872	chr9:134088872:G:A	1.0446e-09	-1.66541	-1.1938
134088903	chr9:134088903:T:C	1.173e-09	-1.4732	-1.27008
134089066	chr9:134089066:A:G	1.45443e-09	-1.23473	-1.2935
134089146	chr9:134089146:T:C	1.28233e-09	-1.45198	-1.20218
134089502	chr9:134089502:G:A	1.0872e-09	-1.50379	-1.31544
134089664	chr9:134089664:G:A	1.09653e-09	-1.50895	-1.30174
134089678	chr9:134089678:T:C	1.18753e-09	-1.48942	-1.24155
134089739	chr9:134089739:T:A	2.31649e-08	-1.90926e-10	0.239797
134089741	chr9:134089741:T:C	1.02116e-08	-1.90926e-10	-0.579317
134090022	chr9:134090022:G:A	6.62876e-09	-1.90926e-10	-1.01142
134090333	chr9:134090333:A:G	1.10354e-09	-1.50226	-1.30206
134090415	chr9:134090415:C:T	1.9715e-09	-1.64441	-0.57964
134090697	chr9:134090697:G:C	1.1753e-09	-1.51448	-1.22684
134090740	chr9:134090740:A:G	1.08213e-09	-1.51616	-1.30774
134090820	chr9:134090820:A:G	4.90202e-09	-1.90926e-10	-1.31319
134091201	chr9:134091201:G:T	9.65754e-09	-1.90926e-10	-0.635101
134091263	chr9:134091263:G:T	1.06907e-09	-1.42694	-1.40911
134091582	chr9:134091582:C:T	2.97e-08	-1.90926e-10	0.488307
134091779	chr9:134091779:G:C	1.13748e-09	-1.45248	-1.32154
134091867	chr9:134091867:C:T	1.15278e-09	-1.46745	-1.29322
134091916	chr9:134091916:G:A	9.9279e-09	-1.90926e-10	-0.607491
134092005	chr9:134092005:T:G	4.30766e-09	-1.90926e-10	-1.44244
134092069	chr9:134092069:T:C	9.216e-10	-1.61947	-1.36501
134092157	chr9:134092157:G:A	6.02916e-09	-1.90926e-10	-1.10623
134092186	chr9:134092186:G:A	1.87802e-06	2.94796	1.68717
134092318	chr9:134092318:C:A	1.65134e-09	-1.54184	-0.859412
134092348	chr9:134092348:G:A	1.92718e-09	-1.63584	-0.610938
134092354	chr9:134092354:G:T	1.9334e-09	-1.63165	-0.611911
134092361	chr9:134092361:G:C	9.45387e-09	-1.90926e-10	-0.656416
134092412	chr9:134092412:G:A	1.11085e-09	-1.49828	-1.29943
134092597	chr9:134092597:C:A	4.39433e-09	-1.90926e-10	-1.42252
134093082	chr9:134093082:T:C	3.20176e-09	-1.73914	-4.23322e-10
134093406	chr9:134093406:C:T	1.92417e-09	-1.57446	-0.673881
134093509	chr9:134093509:CAG:C	3.68747e-07	2.8472	0.160075
134093533	chr9:134093533:T:C	1.52976e-09	-1.42222	-1.05551
134093620	chr9:134093620:C:T	5.59924e-09	-1.90926e-10	-1.18021
134093854	chr9:134093854:C:A	9.48683e-09	-1.90926e-10	-0.652935
134093875	chr9:134093875:G:A	1.07856e-08	-1.90926e-10	-0.524632
134094032	chr9:134094032:C:T	4.64281e-09	-1.90926e-10	-1.36752
134094316	chr9:134094316:C:T	1.76806e-09	-1.42205	-0.910905
134094468	chr9:134094468:A:G	1.00437e-08	-1.90926e-10	-0.59589
134094525	chr9:134094525:A:G	7.74073e-10	-1.77025	-1.38868
134094595	chr9:134094595:A:G	1.17855e-08	-1.90926e-10	-0.435967
134094976	chr9:134094976:G:A	4.50766e-09	-1.90926e-10	-1.39706
134095020	chr9:134095020:G:A	4.81136e-09	-1.90926e-10	-1.33186
134095123	chr9:134095123:C:T	9.50008e-10	-1.66266	-1.29146
134095189	chr9:134095189:G:A	2.9387e-09	-1.82487	-4.23322e-10
134095200	chr9:134095200:G:C	4.33455e-09	-1.90926e-10	-1.43622
134095282	chr9:134095282:G:A	1.09453e-09	-1.48496	-1.32755
134095562	chr9:134095562:C:T	4.32629e-09	-1.90926e-10	-1.43813
134095613	chr9:134095613:T:C	1.01303e-08	-1.90926e-10	-0.587313
134095834	chr9:134095834:C:T	4.94324e-09	-1.90926e-10	-1.30482
134095997	chr9:134095997:C:T	1.14225e-09	-1.46214	-1.3077
134096227	chr9:134096227:G:T	1.09632e-09	-1.55486	-1.25603
134096251	chr9:134096251:C:A	1.13212e-09	-1.47173	-1.30702
134096306	chr9:134096306:C:G	1.12043e-09	-1.49101	-1.29811
134096500	chr9:134096500:G:A	8.03099e-10	-1.75871	-1.36341
134096527	chr9:134096527:T:C	1.28199e-09	-1.42779	-1.22664
134096686	chr9:134096686:C:T	3.73315e-08	2.05636	-1.33937
134096778	chr9:134096778:CTG:C	6.29147e-09	-1.90926e-10	-1.06364
134097139	chr9:134097139:C:T	1.001e-08	-1.90926e-10	-0.599256
134097155	chr9:134097155:C:T	7.10405e-09	-1.90926e-10	-0.942174
134097331	chr9:134097331:C:T	5.10764e-09	-1.90926e-10	-1.2721
134097896	chr9:134097896:G:C	2.03834e-08	-1.90926e-10	0.111881
134097967	chr9:134097967:C:T	1.08585e-09	-1.50159	-1.31889
134098047	chr9:134098047:C:T	4.60307e-09	-1.90926e-10	-1.37612
134098109	chr9:134098109:G:A	1.12434e-09	-1.59404	-1.1916
134098223	chr9:134098223:G:A	1.82717e-08	-1.90926e-10	0.00251126
134098381	chr9:134098381:C:T	1.82477e-08	-1.90926e-10	0.00119704
134098386	chr9:134098386:G:A	8.85086e-10	-1.66124	-1.36367
134098599	chr9:134098599:A:G	4.49942e-09	-1.90926e-10	-1.39889
134098657	chr9:134098657:C:A	1.1988e-09	-1.48569	-1.23583
134098854	chr9:134098854:C:T	1.1617e-09	-1.52961	-1.22334
134099196	chr9:134099196:G:A	9.69895e-09	-1.90926e-10	-0.630822
134099456	chr9:134099456:A:G	8.47273e-09	-1.90926e-10	-0.765987
134099502	chr9:134099502:C:A	2.3171e-09	-0.756024	-1.3065
134099678	chr9:134099678:G:A	4.31141e-09	-1.90926e-10	-1.44158
134099797	chr9:134099797:CA:C	1.117e-09	-1.49406	-1.29814
134099853	chr9:134099853:T:C	5.36191e-09	-1.90926e-10	-1.22352
134099865	chr9:134099865:T:A	4.3286e-09	-1.90926e-10	-1.4376
134099883	chr9:134099883:A:G	5.86184e-09	-1.90926e-10	-1.13438
134099900	chr9:134099900:C:T	1.12318e-09	-1.48791	-1.29877
134099922	chr9:134099922:C:T	1.12224e-09	-1.48732	-1.3002
134100431	chr9:134100431:C:T	1.07029e-09	-1.43485	-1.40006
134100472	chr9:134100472:T:G	7.72103e-09	-1.90926e-10	-0.858892
134100974	chr9:134100974:G:A	6.06892e-09	-1.90926e-10	-1.09966
134101000	chr9:134101000:G:C	2.00125e-09	-0.928212	-1.28086
134101138	chr9:134101138:C:T	1.07757e-09	-1.51705	-1.31107
134101448	chr9:134101448:T:A	9.27962e-10	-1.54554	-1.43206
134101471	chr9:134101471:C:A	3.11951e-08	-1.90926e-10	0.537422
134101536	chr9:134101536:C:T	5.47909e-09	-1.90926e-10	-1.2019
134101683	chr9:134101683:T:C	8.26748e-10	-1.65201	-1.44108
134102350	chr9:134102350:C:T	4.80816e-09	-1.90926e-10	-1.33252
134102418	chr9:134102418:T:C	7.77712e-09	-1.90926e-10	-0.851654
134102720	chr9:134102720:ACCATCAGCAGGATATTCTGACATTGGTTCTGAC:A	9.64979e-10	-1.73469	-1.2038
134102908	chr9:134102908:G:A	1.71823e-08	-1.90926e-10	-0.0589615
134102914	chr9:134102914:C:A	3.88422e-08	-1.90926e-10	0.756667
134102999	chr9:134102999:C:T	1.63039e-08	-1.90926e-10	-0.111435
134103083	chr9:134103083:C:T	1.52972e-08	-1.90926e-10	-0.175172
134103092	chr9:134103092:T:C	1.58839e-08	-1.90926e-10	-0.137533
134103132	chr9:134103132:T:C	1.44164e-08	-1.90926e-10	-0.234476
134103291	chr9:134103291:C:T	4.64098e-09	-1.90926e-10	-1.36791
134103390	chr9:134103390:T:C	1.60834e-08	-1.90926e-10	-0.125051
134104842	chr9:134104842:T:C	1.04454e-08	-1.50151	0.94483
134105045	chr9:134105045:G:A	4.58804e-09	-1.90926e-10	-1.37939
134105868	chr9:134105868:A:G	1.51767e-08	-1.90926e-10	-0.183075
134105889	chr9:134105889:G:A	1.43185e-08	-1.90926e-10	-0.241287
134105907	chr9:134105907:T:C	4.79382e-09	-1.32335	-0.0121656
134106314	chr9:134106314:A:T	1.61299e-08	-1.90926e-10	-0.122165
134106416	chr9:134106416:T:C	1.61005e-08	-1.90926e-10	-0.123988
134106455	chr9:134106455:T:C	1.59642e-08	-1.90926e-10	-0.132491
134106586	chr9:134106586:A:G	1.61009e-08	-1.90926e-10	-0.123966
134106608	chr9:134106608:T:C	1.51206e-08	-1.90926e-10	-0.186779
134106867	chr9:134106867:A:G	1.82601e-08	-1.90926e-10	0.00187624
134106886	chr9:134106886:G:A	2.94302e-09	-1.45227	-0.371138
134106888	chr9:134106888:G:A	1.95314e-08	-1.90926e-10	0.0691843
134106969	chr9:134106969:T:C	1.73398e-08	-1.90926e-10	-0.0498348
134106974	chr9:134106974:A:G	4.50969e-09	-1.90926e-10	-1.39661
134107147	chr9:134107147:G:A	1.44591e-08	-1.90926e-10	-0.231516
134107305	chr9:134107305:A:G	1.26294e-08	-1.90926e-10	-0.366814
134107465	chr9:134107465:A:C	4.84911e-09	0.0832197	-1.40726
134107579	chr9:134107579:C:A	6.97221e-07	3.17744	0.466819
134107672	chr9:134107672:A:G	4.50491e-09	-1.90926e-10	-1.39767
134107676	chr9:134107676:C:A	1.88058e-08	1.36657	-1.33525
134107716	chr9:134107716:G:A	4.86594e-09	-1.90926e-10	-1.32058
134108509	chr9:134108509:G:A	2.97223e-09	-1.81353	-4.23322e-10
134108600	chr9:134108600:A:T	3.61668e-09	-1.61728	-4.23322e-10
134108704	chr9:134108704:C:T	1.19427e-08	0.94427	-1.36699
134108898	chr9:134108898:T:C	7.8243e-09	0.571656	-1.41726
134108952	chr9:134108952:G:A	8.22295e-10	-1.67217	-1.42633
134109355	chr9:134109355:G:A	1.39675e-08	-1.90926e-10	-0.266104
134109425	chr9:134109425:C:T	8.16786e-09	-1.90926e-10	-0.802633
134109510	chr9:134109510:C:A	1.07264e-08	-0.530136	-4.23322e-10
134109515	chr9:134109515:A:G	1.16808e-08	-1.90926e-10	-0.444897
134109871	chr9:134109871:G:A	1.16607e-08	-1.90926e-10	-0.446619
134109965	chr9:134109965:G:A	2.13442e-08	-1.90926e-10	0.15794
134109969	chr9:134109969:G:A	5.76974e-09	-1.15021	-4.23322e-10
134110063	chr9:134110063:C:T	3.28331e-08	0.588598	-4.23322e-10
134110335	chr9:134110335:T:C	5.8456e-09	-1.90926e-10	-1.13715
134110379	chr9:134110379:G:A	9.35366e-09	-1.90926e-10	-0.667072
134110697	chr9:134110697:C:T	1.8963e-06	2.85888	1.78594
134110821	chr9:134110821:A:G	2.37906e-09	-1.8087	-0.227437
134111192	chr9:134111192:A:G	4.30752e-09	-1.90926e-10	-1.44248
134111224	chr9:134111224:C:T	2.5096e-08	-1.75508	2.07495
134111404	chr9:134111404:C:G	4.24658e-08	-1.90926e-10	0.84586
134111429	chr9:134111429:G:A	4.42838e-09	-1.90926e-10	-1.41481
134111464	chr9:134111464:C:A	7.74437e-10	-1.72187	-1.43659
134111698	chr9:134111698:TAATG:T	7.01472e-10	-1.81853	-1.43888
134111756	chr9:134111756:C:T	7.68064e-10	-1.731	-1.43573
134111757	chr9:134111757:G:A	8.977e-10	-1.60501	-1.40575
134111860	chr9:134111860:C:A	5.8126e-09	-1.90926e-10	-1.14281
134111904	chr9:134111904:TC:T	1.20644e-09	-1.44069	-1.27448
134111921	chr9:134111921:A:C	3.44203e-08	-1.90926e-10	0.635807
134111954	chr9:134111954:C:T	5.94764e-09	-1.90926e-10	-1.11984
134112420	chr9:134112420:G:T	9.36187e-10	-1.59731	-1.37147
134113049	chr9:134113049:A:G	4.46379e-09	-1.90926e-10	-1.40684
134113324	chr9:134113324:C:T	8.43944e-10	-1.82394	-1.24857
134113440	chr9:134113440:C:T	1.04757e-09	-1.54402	-1.31234
134113559	chr9:134113559:C:T	4.38826e-09	-1.90926e-10	-1.42391
134113771	chr9:134113771:G:A	9.71505e-10	-1.55456	-1.37719
134114060	chr9:134114060:G:A	7.41479e-10	-1.75955	-1.4424
134114165	chr9:134114165:C:T	8.0768e-10	-1.8265	-1.28993
134114394	chr9:134114394:G:C	4.65354e-09	-1.36521	-4.23322e-10
134114417	chr9:134114417:T:A	1.07123e-09	-1.50455	-1.32948
134114418	chr9:134114418:ATT:A	4.63905e-09	-1.90926e-10	-1.36833
134114457	chr9:134114457:T:A	7.27261e-10	-1.79334	-1.42797
134114570	chr9:134114570:GAA:G	1.09583e-09	-1.37297	-1.43836
134119223	chr9:134119223:T:C	2.55183e-08	-1.90926e-10	0.336554
134119262	chr9:134119262:A:G	4.42843e-09	-1.90926e-10	-1.41479
134119484	chr9:134119484:A:G	7.60208e-10	-1.82727	-1.34973
134120009	chr9:134120009:C:G	4.40074e-09	-1.90926e-10	-1.42107
134120232	chr9:134120232:G:A	4.30782e-09	-1.90926e-10	-1.44241
134120409	chr9:134120409:C:T	1.07165e-09	-1.735	-1.09864
134120490	chr9:134120490:T:C	4.71284e-09	-1.90926e-10	-1.35255
134120506	chr9:134120506:C:G	1.18016e-09	-1.47412	-1.26307
134121057	chr9:134121057:A:G	1.31281e-09	-1.80593	-0.82474
134121161	chr9:134121161:A:C	8.94864e-10	-1.64655	-1.36737
134121359	chr9:134121359:A:G	1.07079e-09	-1.75234	-1.08211
134121669	chr9:134121669:C:A	4.33757e-09	-1.90926e-10	-1.43553
134121761	chr9:134121761:C:T	8.74521e-10	-1.81668	-1.22024
134121789	chr9:134121789:A:G	9.19064e-10	-1.82772	-1.15951
134122248	chr9:134122248:A:G	7.02962e-10	-1.82611	-1.42918
134123074	chr9:134123074:A:G	7.29953e-10	-1.82537	-1.39225
134123231	chr9:134123231:A:G	4.32805e-09	-1.90926e-10	-1.43772
134123646	chr9:134123646:T:C	3.39158e-08	-1.90926e-10	0.621041
134123675	chr9:134123675:G:A	9.66566e-10	-1.70867	-1.22818
134123679	chr9:134123679:G:A	1.02117e-09	-1.8274	-1.05449
134123769	chr9:134123769:A:T	3.80097e-09	-1.56758	-4.23322e-10
134124061	chr9:134124061:G:A	4.32326e-09	-1.90926e-10	-1.43883
134124075	chr9:134124075:T:C	4.32548e-09	-1.90926e-10	-1.43832
134124235	chr9:134124235:C:T	5.915e-08	-1.90926e-10	1.17724
134124562	chr9:134124562:T:G	1.43089e-09	-1.68621	-0.85834
134124670	chr9:134124670:C:T	7.00531e-09	-1.90926e-10	-0.956172
134124934	chr9:134124934:A:G	7.04206e-10	-1.81947	-1.43405
134125125	chr9:134125125:A:T	3.18084e-08	-1.90926e-10	0.55689
134125309	chr9:134125309:C:T	7.50579e-10	-1.74759	-1.44216
134125966	chr9:134125966:A:G	3.71327e-09	-1.59093	-4.23322e-10
134126107	chr9:134126107:C:A	8.64249e-10	-1.81955	-1.22919
134126250	chr9:134126250:A:G	4.30871e-09	-1.90926e-10	-1.4422
134126333	chr9:134126333:G:A	9.27538e-10	-1.81839	-1.15967
134126705	chr9:134126705:G:A	3.95204e-09	-1.52861	-4.23322e-10
134126856	chr9:134126856:C:T	7.53895e-10	-1.78302	-1.40232
134126899	chr9:134126899:T:C	1.44372e-08	-1.90926e-10	-0.233034
134126906	chr9:134126906:A:G	4.33939e-09	-1.90926e-10	-1.43511
134127023	chr9:134127023:C:T	8.61066e-09	-1.90926e-10	-0.749838
134127040	chr9:134127040:G:A	7.43883e-10	-1.7761	-1.42262
134127168	chr9:134127168:T:G	7.24799e-10	-1.81664	-1.40806
134128070	chr9:134128070:C:A	4.53065e-09	-1.90926e-10	-1.39197
134128141	chr9:134128141:C:T	4.70395e-09	-1.90926e-10	-1.35444
134128468	chr9:134128468:C:T	7.7886e-10	-1.80708	-1.34568
134129007	chr9:134129007:G:A	7.3973e-10	-1.82466	-1.37965
134129188	chr9:134129188:G:A	5.05042e-09	-1.90926e-10	-1.28337
134129452	chr9:134129452:C:T	3.55593e-09	-1.63422	-4.23322e-10
134129472	chr9:134129472:C:T	7.37307e-10	-1.82758	-1.38001
134129489	chr9:134129489:C:T	5.53242e-09	-1.90926e-10	-1.19221
134129923	chr9:134129923:A:G	7.22853e-10	-1.80366	-1.42373
134129924	chr9:134129924:C:T	8.30618e-10	-1.80842	-1.28
134130179	chr9:134130179:G:A	5.01607e-09	-1.90926e-10	-1.29019
134130184	chr9:134130184:G:C	4.88884e-09	-1.90926e-10	-1.31589
134130235	chr9:134130235:C:T	4.60751e-09	-1.90926e-10	-1.37515
134130483	chr9:134130483:G:A	6.61345e-09	-1.90926e-10	-1.01373
134130571	chr9:134130571:C:T	5.2821e-09	-1.90926e-10	-1.23852
134130693	chr9:134130693:C:T	2.60847e-09	-1.6493	-0.294776
134130945	chr9:134130945:A:G	1.30886e-09	-1.82396	-0.809725
134130971	chr9:134130971:T:C	2.48305e-09	-1.40553	-0.58782
134131013	chr9:134131013:C:T	7.27617e-09	-1.90926e-10	-0.918235
134131113	chr9:134131113:T:A	1.89381e-09	-1.22402	-1.04023
134131169	chr9:134131169:C:T	1.10275e-09	-1.75647	-1.04856
134131203	chr9:134131203:G:A	5.57101e-09	-1.90926e-10	-1.18526
134131323	chr9:134131323:G:A	5.17332e-09	-1.90926e-10	-1.25932
134131422	chr9:134131422:G:A	8.12064e-10	-1.79302	-1.318
134131685	chr9:134131685:C:T	8.02147e-09	-1.90926e-10	-0.820718
134132046	chr9:134132046:G:T	6.73051e-09	-1.90926e-10	-0.996189
134132055	chr9:134132055:T:C	2.71162e-09	-0.868498	-1.0368
134132056	chr9:134132056:G:A	2.93661e-09	-0.761543	-1.06404
134132233	chr9:134132233:A:C	8.52611e-10	-1.71992	-1.34237
134132290	chr9:134132290:T:C	1.17798e-09	-1.30439	-1.43465
134132420	chr9:134132420:G:A	9.7921e-10	-1.64666	-1.27719
134132435	chr9:134132435:C:T	7.87556e-10	-1.7901	-1.35156
134132623	chr9:134132623:G:A	9.4509e-10	-1.61816	-1.34116
134132660	chr9:134132660:A:G	8.59889e-10	-1.7011	-1.35269
134132667	chr9:134132667:C:T	3.04577e-09	-1.78908	-4.23322e-10
134133126	chr9:134133126:G:A	9.64757e-09	-1.90926e-10	-0.636134
134133309	chr9:134133309:C:A	6.96924e-09	-1.90926e-10	-0.961333
134133592	chr9:134133592:C:T	9.97283e-10	-1.61843	-1.28713
134133927	chr9:134133927:T:A	3.05194e-09	-1.78706	-4.23322e-10
134133951	chr9:134133951:C:T	3.01962e-09	-1.79771	-4.23322e-10
134133979	chr9:134133979:T:C	1.16807e-09	-1.6853	-1.06219
134134095	chr9:134134095:C:T	3.03447e-09	-1.7928	-4.23322e-10
134134115	chr9:134134115:G:A	4.72769e-09	-1.90926e-10	-1.3494
134134264	chr9:134134264:A:G	1.74664e-09	-1.6965	-0.64865
134134410	chr9:134134410:G:C	5.13234e-09	-1.90926e-10	-1.26728
134134467	chr9:134134467:T:C	9.01474e-10	-1.70522	-1.30134
134134648	chr9:134134648:G:C	6.17203e-09	-1.90926e-10	-1.08281
134135022	chr9:134135022:C:G	5.87695e-09	-1.90926e-10	-1.1318
134135411	chr9:134135411:C:T	3.02018e-09	-1.79752	-4.23322e-10
134135556	chr9:134135556:T:C	6.86679e-08	-1.90926e-10	1.32644
134135566	chr9:134135566:G:A	3.02395e-09	-1.79628	-4.23322e-10
134135721	chr9:134135721:G:A	6.18791e-09	-1.90926e-10	-1.08024
134136129	chr9:134136129:G:A	3.01523e-09	-1.79916	-4.23322e-10
134136185	chr9:134136185:C:T	4.83325e-09	-1.90926e-10	-1.32732
134136258	chr9:134136258:A:G	3.02453e-09	-1.79608	-4.23322e-10
134136471	chr9:134136471:C:G	2.07557e-09	-1.65158	-0.521023
134137126	chr9:134137126:A:G	1.08038e-09	-1.47626	-1.34927
134137270	chr9:134137270:GGCC:G	2.934e-09	-1.82647	-4.23322e-10
134137279	chr9:134137279:T:C	2.93147e-09	-1.82733	-4.23322e-10
134137345	chr9:134137345:T:C	2.93193e-09	-1.82718	-4.23322e-10
134137472	chr9:134137472:C:T	2.98639e-09	-1.80877	-4.23322e-10
134137543	chr9:134137543:G:T	1.91123e-09	-1.62337	-0.631725
134137579	chr9:134137579:G:T	2.93063e-09	-1.82762	-4.23322e-10
134137788	chr9:134137788:G:C	9.11791e-10	-1.71292	-1.28227
134137909	chr9:134137909:A:C	1.53915e-08	-1.90926e-10	-0.169023
134137984	chr9:134137984:T:C	6.96386e-10	-1.82373	-1.44096
134137985	chr9:134137985:G:A	2.93124e-09	-1.82741	-4.23322e-10
134138012	chr9:134138012:G:C	1.40051e-08	-1.90926e-10	-0.263417
134138041	chr9:134138041:C:T	1.24701e-08	-1.90926e-10	-0.379507
134138152	chr9:134138152:A:G	2.93081e-09	-1.82756	-4.23322e-10
134138199	chr9:134138199:G:A	2.93029e-09	-1.82774	-4.23322e-10
134138506	chr9:134138506:G:C	3.07454e-09	-1.77969	-4.23322e-10
134138611	chr9:134138611:G:A	5.18088e-09	-1.90926e-10	-1.25786
134138699	chr9:134138699:A:T	3.53502e-09	-1.77429	0.134168
134138872	chr9:134138872:T:C	3.01732e-09	-1.79847	-4.23322e-10
134139077	chr9:134139077:G:A	5.28427e-09	-1.90926e-10	-1.23811
134139143	chr9:134139143:G:A	7.70732e-10	-1.81068	-1.35257
134139157	chr9:134139157:A:G	3.03973e-09	-1.79107	-4.23322e-10
134139265	chr9:134139265:G:T	2.93287e-09	-1.82686	-4.23322e-10
134139366	chr9:134139366:G:A	6.58149e-09	-1.90926e-10	-1.01858
134139408	chr9:134139408:T:G	1.83538e-09	-1.6443	-0.651283
134139413	chr9:134139413:C:T	1.03834e-09	-1.43582	-1.42939
134139415	chr9:134139415:C:T	4.3623e-09	-1.90926e-10	-1.42984
134139529	chr9:134139529:C:T	3.09835e-09	-1.77197	-4.23322e-10
134139544	chr9:134139544:T:C	2.93053e-09	-1.82766	-4.23322e-10
134139635	chr9:134139635:G:A	2.93315e-09	-1.82676	-4.23322e-10
134139696	chr9:134139696:GGTTT:G	4.31861e-09	-1.90926e-10	-1.43991
134139785	chr9:134139785:T:C	9.44394e-10	-1.70187	-1.25818
134139901	chr9:134139901:C:T	1.36878e-09	-1.70086	-0.88806
134140016	chr9:134140016:C:T	3.07082e-09	-1.78089	-4.23322e-10
134140211	chr9:134140211:A:C	2.93452e-09	-1.8263	-4.23322e-10
134140245	chr9:134140245:T:C	2.93184e-09	-1.82721	-4.23322e-10
134140251	chr9:134140251:C:T	1.29077e-09	-1.43881	-1.20879
134140338	chr9:134140338:G:A	3.0444e-09	-1.78954	-4.23322e-10
134140440	chr9:134140440:C:T	3.0556e-09	-1.78586	-4.23322e-10
134140468	chr9:134140468:G:A	2.93093e-09	-1.82752	-4.23322e-10
134140504	chr9:134140504:G:A	6.70637e-09	-0.999781	-4.23322e-10
134140911	chr9:134140911:A:G	2.93267e-09	-1.82693	-4.23322e-10
134140949	chr9:134140949:T:C	8.01355e-10	-1.82759	-1.2967
134140967	chr9:134140967:T:C	2.26198e-09	-0.653447	-1.43315
134141098	chr9:134141098:A:G	4.42695e-09	-1.90926e-10	-1.41513
134141390	chr9:134141390:G:A	3.03678e-09	-1.79204	-4.23322e-10
134141418	chr9:134141418:G:A	6.09368e-09	-1.90926e-10	-1.09559
134141423	chr9:134141423:CAT:C	8.44339e-10	-1.8248	-1.24724
134141466	chr9:134141466:A:G	4.37881e-09	-1.90926e-10	-1.42606
134141467	chr9:134141467:T:C	2.93344e-09	-1.82666	-4.23322e-10
134141759	chr9:134141759:G:A	4.30806e-09	-1.90926e-10	-1.44235
134142589	chr9:134142589:G:A	3.03758e-09	-1.79178	-4.23322e-10
134142754	chr9:134142754:G:A	2.936e-09	-1.82579	-4.23322e-10
134142929	chr9:134142929:G:A	3.03734e-09	-1.79186	-4.23322e-10
134142993	chr9:134142993:G:T	4.80046e-09	-1.90926e-10	-1.33413
134143045	chr9:134143045:G:C	3.02503e-09	-1.79592	-4.23322e-10
134143254	chr9:134143254:C:T	4.30841e-09	-1.90926e-10	-1.44227
134143268	chr9:134143268:T:C	1.00085e-09	-1.69679	-1.2052
134143312	chr9:134143312:G:A	1.29123e-08	-1.90926e-10	-0.344658
134143621	chr9:134143621:G:A	4.68135e-09	-1.90926e-10	-1.35925
134143653	chr9:134143653:G:C	4.3833e-09	-1.90926e-10	-1.42504
134143667	chr9:134143667:A:G	2.17465e-08	-1.90926e-10	0.176611
134143902	chr9:134143902:A:G	4.02144e-09	-1.01317	-0.49803
134143945	chr9:134143945:G:A	2.99407e-09	-1.80621	-4.23322e-10
134143968	chr9:134143968:C:T	2.54286e-09	-0.540564	-1.42899
134144021	chr9:134144021:C:T	3.78632e-09	-1.57145	-4.23322e-10
134144051	chr9:134144051:G:A	4.62131e-09	-1.90926e-10	-1.37216
134144093	chr9:134144093:C:T	3.89797e-09	-0.124963	-1.41742
134144109	chr9:134144109:C:T	6.07915e-09	-1.90926e-10	-1.09797
134144233	chr9:134144233:G:A	3.09251e-09	-1.77386	-4.23322e-10
134144311	chr9:134144311:G:A	1.90501e-09	-1.59224	-0.666107
134144382	chr9:134144382:T:C	2.9846e-09	-1.80937	-4.23322e-10
134144408	chr9:134144408:C:T	2.95614e-09	-1.81895	-4.23322e-10
134144569	chr9:134144569:A:G	1.10787e-09	-1.40318	-1.39722
134144570	chr9:134144570:T:C	1.35345e-08	-1.90926e-10	-0.297599
134144601	chr9:134144601:T:C	4.03059e-09	-0.992042	-0.516886
134144697	chr9:134144697:G:A	9.04483e-10	-1.72749	-1.27574
134144731	chr9:134144731:T:C	7.43496e-09	-1.90926e-10	-0.896646
134144750	chr9:134144750:T:C	2.1782e-08	-1.90926e-10	0.178245
134144911	chr9:134144911:C:T	1.34842e-08	-1.90926e-10	-0.301318
134145007	chr9:134145007:C:T	1.87213e-09	-1.59595	-0.679816
134145341	chr9:134145341:C:T	2.94441e-09	-1.82293	-4.23322e-10
134145419	chr9:134145419:C:T	3.04207e-09	-1.7903	-4.23322e-10
134145533	chr9:134145533:A:G	2.98976e-09	-1.80765	-4.23322e-10
134145773	chr9:134145773:C:T	1.81231e-09	-1.26355	-1.04469
134145845	chr9:134145845:C:T	2.15256e-09	-1.57112	-0.565059
134145858	chr9:134145858:C:T	4.46835e-09	-1.05131	-0.354513
134145947	chr9:134145947:TTTTTG:T	2.97575e-09	-1.81234	-4.23322e-10
134146126	chr9:134146126:G:A	2.07072e-09	-1.54533	-0.629618
134146519	chr9:134146519:A:C	2.9858e-09	-1.80897	-4.23322e-10
134146531	chr9:134146531:C:T	2.18311e-08	-1.90926e-10	0.180496
134146568	chr9:134146568:T:C	9.50475e-09	-1.90926e-10	-0.651048
134146581	chr9:134146581:C:T	1.55042e-08	-1.90926e-10	-0.161726
134146583	chr9:134146583:G:A	2.98456e-09	-1.80939	-4.23322e-10
134146878	chr9:134146878:G:A	1.09071e-08	-1.90926e-10	-0.513422
134146910	chr9:134146910:T:C	4.14849e-09	-0.983908	-0.496188
134147150	chr9:134147150:A:G	3.00512e-09	-1.80252	-4.23322e-10
134147344	chr9:134147344:C:T	5.50945e-09	-1.90926e-10	-1.19637
134147508	chr9:134147508:G:A	3.03582e-09	-1.79236	-4.23322e-10
134147531	chr9:134147531:G:C	2.80524e-08	-1.90926e-10	0.431236
134147743	chr9:134147743:G:A	5.05087e-09	-1.90926e-10	-1.28328
134148021	chr9:134148021:G:A	2.99317e-09	-1.80651	-4.23322e-10
134148104	chr9:134148104:A:G	1.25097e-09	-1.258	-1.42091
134148378	chr9:134148378:G:A	6.09891e-09	-1.90926e-10	-1.09473
134148392	chr9:134148392:G:A	5.57684e-08	-1.90926e-10	1.11837
134148396	chr9:134148396:G:C	1.29303e-08	-1.90926e-10	-0.343268
134148460	chr9:134148460:G:A	1.9245e-09	-1.5223	-0.725868
134148479	chr9:134148479:C:T	2.21335e-08	-1.90926e-10	0.194252
134148621	chr9:134148621:G:A	4.4198e-09	-1.90926e-10	-1.41674
134148667	chr9:134148667:C:G	4.0133e-09	-1.8219	0.308677
134148740	chr9:134148740:C:A	4.36955e-09	-0.922866	-0.505314
134148776	chr9:134148776:A:G	2.17116e-08	-1.90926e-10	0.175009
134149092	chr9:134149092:G:A	4.04925e-09	-1.02338	-0.480929
134149401	chr9:134149401:A:G	3.00904e-09	-1.80122	-4.23322e-10
134149447	chr9:134149447:A:G	1.49442e-08	-1.90926e-10	-0.198513
134149462	chr9:134149462:A:G	3.09947e-09	-1.77161	-4.23322e-10
134149847	chr9:134149847:C:G	3.66159e-09	-1.04364	-0.561304
134149954	chr9:134149954:T:C	5.02824e-09	-1.90926e-10	-1.28777
134150020	chr9:134150020:A:G	4.39343e-09	-1.82652	0.403786
134150094	chr9:134150094:T:G	2.21162e-09	-1.36618	-0.742935
134150274	chr9:134150274:G:C	4.08736e-09	-1.82212	0.327174
134150521	chr9:134150521:T:TC	3.33581e-08	-1.90926e-10	0.604461
134150607	chr9:134150607:A:G	3.47183e-09	-0.264299	-1.39386
134150693	chr9:134150693:G:C	1.33687e-08	-1.90926e-10	-0.309923
134150786	chr9:134150786:G:T	6.99208e-10	-1.81817	-1.44248
134150822	chr9:134150822:G:C	4.38777e-09	-1.90926e-10	-1.42402
134150829	chr9:134150829:C:T	3.3949e-09	-0.264529	-1.41604
134150860	chr9:134150860:T:TG	4.24374e-09	-1.02435	-0.433041
134150934	chr9:134150934:A:C	1.28594e-09	-1.21847	-1.43287
134150957	chr9:134150957:T:C	2.56871e-09	-1.29467	-0.66477
134150974	chr9:134150974:A:C	4.10083e-09	-1.02408	-0.467575
134151011	chr9:134151011:G:A	5.04041e-09	-1.90926e-10	-1.28535
134151049	chr9:134151049:C:T	2.98452e-09	-0.400215	-1.40918
134151066	chr9:134151066:A:G	1.91281e-08	-1.90926e-10	0.0483197
134151098	chr9:134151098:G:A	3.18082e-09	-1.7457	-4.23322e-10
134151117	chr9:134151117:T:C	2.19427e-09	-1.30904	-0.807952
134151377	chr9:134151377:C:T	2.94573e-09	-1.82248	-4.23322e-10
134151383	chr9:134151383:A:C	3.8873e-09	-1.01774	-0.527384
134151700	chr9:134151700:G:C	7.31791e-10	-1.79047	-1.42463
134151716	chr9:134151716:C:A	7.79746e-10	-1.75164	-1.39999
134151730	chr9:134151730:G:A	3.44551e-09	-0.265646	-1.40012
134151792	chr9:134151792:G:A	4.30811e-09	-1.90926e-10	-1.44234
134151930	chr9:134151930:G:C	3.44725e-09	-0.269498	-1.39576
134152076	chr9:134152076:C:G	5.08497e-09	-1.90926e-10	-1.27655
134152466	chr9:134152466:G:A	5.58348e-09	-1.90926e-10	-1.18303
134152551	chr9:134152551:G:T	7.6334e-10	-1.81246	-1.36043
134152725	chr9:134152725:C:T	4.94439e-09	-1.90926e-10	-1.30459
134152735	chr9:134152735:C:T	7.40082e-09	-1.90926e-10	-0.901249
134153003	chr9:134153003:C:T	7.97495e-09	-1.81761	0.991077
134153008	chr9:134153008:G:A	8.86009e-10	-1.79224	-1.23163
134153508	chr9:134153508:C:T	5.28619e-09	-1.90926e-10	-1.23774
134153568	chr9:134153568:T:C	6.27213e-09	-1.90926e-10	-1.06672
134153822	chr9:134153822:A:G	4.48308e-09	-1.90926e-10	-1.40253
134153827	chr9:134153827:G:C	3.70655e-09	-0.197438	-1.3953
134154136	chr9:134154136:G:T	4.30873e-09	-1.90926e-10	-1.4422
134154184	chr9:134154184:T:G	3.51103e-09	-0.251647	-1.39528
134154209	chr9:134154209:C:T	2.93032e-09	-1.82773	-4.23322e-10
134154236	chr9:134154236:G:T	9.62496e-10	-1.78911	-1.15196
134154257	chr9:134154257:T:C	3.89166e-09	-1.01275	-0.531253
134154317	chr9:134154317:G:A	3.85315e-09	-1.03738	-0.516571
134154389	chr9:134154389:T:C	7.20076e-10	-1.80402	-1.42721
134154574	chr9:134154574:T:C	3.03801e-09	-1.79164	-4.23322e-10
134154654	chr9:134154654:G:A	1.18068e-09	-1.32303	-1.41373
134154713	chr9:134154713:G:A	4.13463e-08	-1.90926e-10	0.819143
134154769	chr9:134154769:G:A	8.73764e-09	-1.90926e-10	-0.735199
134154898	chr9:134154898:C:T	3.03773e-09	-1.79173	-4.23322e-10
134154979	chr9:134154979:T:C	4.02388e-09	-0.997756	-0.512836
134155177	chr9:134155177:T:C	1.1846e-09	-1.32587	-1.40756
134155180	chr9:134155180:G:A	1.41887e-08	-1.90926e-10	-0.250397
134155309	chr9:134155309:A:G	1.27566e-09	-1.81781	-0.841564
134155538	chr9:134155538:A:G	1.32099e-08	-1.90926e-10	-0.32187
134155979	chr9:134155979:TGTC:T	3.44517e-09	-1.82539	0.159521
134156274	chr9:134156274:G:A	9.49162e-09	-1.90926e-10	-0.65243
134156320	chr9:134156320:C:T	7.86387e-10	-1.80707	-1.33608
134156731	chr9:134156731:C:T	4.40469e-09	-1.90926e-10	-1.42017
134156773	chr9:134156773:T:C	3.38635e-09	-0.999128	-0.683959
134157163	chr9:134157163:C:T	3.26221e-09	-0.314369	-1.40606
134157205	chr9:134157205:C:A	7.42455e-10	-1.7981	-1.40253
134157270	chr9:134157270:T:C	3.72708e-09	-1.03126	-0.555951
134157426	chr9:134157426:C:T	1.31827e-09	-1.34402	-1.2825
134157665	chr9:134157665:C:G	1.17235e-09	-1.30274	-1.44109
134157714	chr9:134157714:C:T	4.04984e-09	-0.0915636	-1.4126
134157718	chr9:134157718:C:T	2.95762e-09	-1.81845	-4.23322e-10
134157841	chr9:134157841:C:T	5.1484e-09	-1.90926e-10	-1.26415
134158162	chr9:134158162:G:A	3.32528e-09	-0.298291	-1.40299
134158450	chr9:134158450:GC:G	5.9603e-09	-1.90926e-10	-1.11772
134158510	chr9:134158510:G:A	4.31332e-09	-1.90926e-10	-1.44113
134158536	chr9:134158536:G:A	3.34335e-09	-1.69587	-4.23322e-10
134158554	chr9:134158554:A:G	6.2385e-09	-1.90926e-10	-1.0721
134158583	chr9:134158583:C:T	4.7188e-09	-1.90926e-10	-1.35129
134158764	chr9:134158764:T:C	3.98567e-09	-1.01608	-0.50405
134158820	chr9:134158820:C:T	4.43894e-09	-1.90926e-10	-1.41242
134158821	chr9:134158821:G:A	2.93037e-09	-1.82771	-4.23322e-10
134158857	chr9:134158857:G:A	1.76436e-09	-1.51898	-0.816071
134158928	chr9:134158928:G:A	3.09023e-08	-1.90926e-10	0.527991
134158945	chr9:134158945:C:T	1.38687e-09	-1.31045	-1.26535
134159066	chr9:134159066:G:A	4.54681e-09	-1.90926e-10	-1.38841
134159101	chr9:134159101:TGCCC:T	3.6472e-09	-1.82758	0.218697
134159126	chr9:134159126:G:C	2.21612e-09	-1.5916	-0.515479
134159171	chr9:134159171:C:T	3.57964e-09	-1.82683	0.199258
134159175	chr9:134159175:G:A	3.73254e-09	-1.82562	0.239865
134159259	chr9:134159259:G:A	3.16029e-09	-1.05291	-0.699264
134159283	chr9:134159283:G:A	3.67751e-09	-1.82649	0.225881
134159590	chr9:134159590:A:G	3.66001e-09	-0.975163	-0.630211
134159616	chr9:134159616:T:C	4.31351e-09	-1.90926e-10	-1.44109
134160031	chr9:134160031:C:T	1.18724e-09	-1.28877	-1.44244
134160166	chr9:134160166:G:GT	7.12959e-10	-1.80007	-1.4411
134160725	chr9:134160725:ACT:A	5.94487e-09	-1.90926e-10	-1.12031
134160811	chr9:134160811:C:G	3.89008e-09	-1.82391	0.279501
134160951	chr9:134160951:C:T	1.02934e-08	-1.90926e-10	-0.571334
134161090	chr9:134161090:T:C	1.28968e-09	-1.20939	-1.43905
134161313	chr9:134161313:G:A	9.89347e-09	-1.90926e-10	-0.610965
134161419	chr9:134161419:T:C	4.91538e-09	-1.0645	-0.245969
134161812	chr9:134161812:C:T	1.46781e-09	-1.10682	-1.41225
134161916	chr9:134161916:A:G	3.98825e-09	-1.82324	0.303749
134162009	chr9:134162009:A:G	4.41849e-09	-1.90926e-10	-1.41704
134162166	chr9:134162166:G:C	3.77907e-09	-1.21763	-0.355732
134162425	chr9:134162425:T:C	3.35613e-08	-0.90479	1.51532
134162596	chr9:134162596:G:C	9.06482e-10	-1.69036	-1.31067
134163135	chr9:134163135:T:C	2.99717e-09	-1.80517	-4.23322e-10
134163283	chr9:134163283:G:A	7.25566e-09	-1.90926e-10	-0.921058
134163335	chr9:134163335:C:T	7.68372e-09	-0.863735	-4.23322e-10
134163763	chr9:134163763:A:G	5.34536e-09	-1.22661	-4.23322e-10
134163865	chr9:134163865:C:G	2.10328e-09	-0.758794	-1.40055
134163870	chr9:134163870:C:G	6.32167e-09	-1.82368	0.764822
134164026	chr9:134164026:A:G	4.50895e-09	-1.90926e-10	-1.39678
134164174	chr9:134164174:A:G	8.2093e-10	-1.81214	-1.28801
134164275	chr9:134164275:G:A	8.03684e-09	-0.818804	-4.23322e-10
134164305	chr9:134164305:G:C	1.87199e-09	-1.56272	-0.713113
134164336	chr9:134164336:G:T	9.33543e-10	-1.59674	-1.37486
134164623	chr9:134164623:G:C	4.36695e-09	-1.90926e-10	-1.42878
134164926	chr9:134164926:A:G	3.0553e-09	-1.78596	-4.23322e-10
134164978	chr9:134164978:TC:T	2.46569e-08	-1.90926e-10	0.302218
134165034	chr9:134165034:T:G	1.55997e-09	-1.76837	-0.689802
134165074	chr9:134165074:C:T	4.31272e-09	-1.90926e-10	-1.44127
134165423	chr9:134165423:G:A	3.16591e-09	-1.7504	-4.23322e-10
134165558	chr9:134165558:TCA:T	3.1669e-09	-1.75009	-4.23322e-10
134165570	chr9:134165570:G:A	2.82122e-09	-1.82147	-0.0441974
134165701	chr9:134165701:C:T	6.07475e-09	-1.90926e-10	-1.0987
134165853	chr9:134165853:C:T	2.7029e-09	-1.82719	-0.081324
134165960	chr9:134165960:C:G	2.70594e-09	-1.82607	-0.081324
134166084	chr9:134166084:A:G	2.71918e-09	-1.82504	-0.0774664
134166146	chr9:134166146:C:T	2.70232e-09	-1.8273	-0.0814308
134166332	chr9:134166332:G:A	1.46025e-09	-1.73037	-0.793863
134166522	chr9:134166522:G:T	2.59991e-09	-1.82704	-0.120319
134166691	chr9:134166691:C:G	2.647e-09	-1.82591	-0.103502
134166787	chr9:134166787:A:G	3.17897e-09	-1.74628	-4.23322e-10
134166835	chr9:134166835:C:T	8.70285e-09	-1.90926e-10	-0.739189
134166877	chr9:134166877:C:G	3.22962e-08	-1.90926e-10	0.572108
134166903	chr9:134166903:C:G	2.59894e-09	-1.82742	-0.120319
134166923	chr9:134166923:A:G	2.58812e-09	-1.82691	-0.124991
134166973	chr9:134166973:C:T	5.85408e-09	-1.90926e-10	-1.1357
134167043	chr9:134167043:T:C	2.56298e-09	-1.82736	-0.134306
134167047	chr9:134167047:G:A	2.59898e-09	-1.8274	-0.120319
134167140	chr9:134167140:C:T	1.17405e-08	-1.90926e-10	-0.439791
134167222	chr9:134167222:T:C	2.66723e-09	-1.82728	-0.0945221
134167282	chr9:134167282:T:C	2.5983e-09	-1.8257	-0.122286
134167384	chr9:134167384:T:C	2.56837e-09	-1.82703	-0.132539
134167805	chr9:134167805:T:G	2.89022e-09	-1.82749	-0.0140187
134168261	chr9:134168261:C:T	4.3617e-09	-1.90926e-10	-1.42998
134168610	chr9:134168610:C:T	4.62128e-09	-1.90926e-10	-1.37217
134168638	chr9:134168638:A:G	2.88133e-09	-1.82714	-0.0174469
134168642	chr9:134168642:G:A	2.88784e-09	-1.82714	-0.0151862
134169113	chr9:134169113:C:T	6.28431e-09	-1.90926e-10	-1.06478
134169769	chr9:134169769:T:C	2.45459e-09	-1.82634	-0.178539
134169804	chr9:134169804:G:A	5.02179e-09	-1.90926e-10	-1.28905
134170125	chr9:134170125:A:G	9.12032e-09	-0.692334	-4.23322e-10
134170166	chr9:134170166:G:A	1.98704e-09	-1.82774	-0.388455
134170428	chr9:134170428:GT:G	3.30438e-09	-1.70759	-4.23322e-10
134170448	chr9:134170448:C:T	2.09488e-09	-1.82373	-0.339607
134170483	chr9:134170483:G:A	5.06413e-09	-1.90926e-10	-1.28066
134170597	chr9:134170597:C:T	2.01385e-09	-1.82772	-0.375075
134170976	chr9:134170976:G:C	2.01435e-09	-1.82418	-0.378369
134171415	chr9:134171415:C:T	1.73006e-09	-1.25151	-1.10318
134171588	chr9:134171588:G:A	1.71594e-09	-1.82737	-0.535513
134171596	chr9:134171596:G:A	7.37992e-10	-1.79029	-1.41637
134171893	chr9:134171893:C:T	4.40815e-09	-1.90926e-10	-1.41938
134172207	chr9:134172207:A:G	2.49663e-09	-1.80781	-0.180093
134172336	chr9:134172336:T:C	1.05275e-08	-1.90926e-10	-0.548851
134172360	chr9:134172360:CTG:C	1.63782e-09	-1.39798	-1.0115
134172363	chr9:134172363:CAGAGAGGGTGATGACT:C	1.69544e-09	-1.36311	-1.01178
134172379	chr9:134172379:T:C	6.60902e-09	-1.90926e-10	-1.0144
134172557	chr9:134172557:A:C	1.85876e-09	-1.82749	-0.45544
134172684	chr9:134172684:G:A	5.5347e-09	-1.90926e-10	-1.1918
134172785	chr9:134172785:A:G	1.85101e-09	-1.82766	-0.459451
134172853	chr9:134172853:G:A	5.82747e-09	-1.90926e-10	-1.14026
134172949	chr9:134172949:G:A	7.29025e-10	-1.81198	-1.4069
134173094	chr9:134173094:G:A	1.84123e-09	-1.82759	-0.464814
134173135	chr9:134173135:G:A	1.12398e-09	-1.41504	-1.37092
134173163	chr9:134173163:C:G	2.93091e-09	-1.82753	-4.23322e-10
134173267	chr9:134173267:T:C	1.84203e-09	-1.82772	-0.464255
134173355	chr9:134173355:C:T	6.01099e-09	-1.90926e-10	-1.10925
134173605	chr9:134173605:G:C	1.11724e-09	-1.37794	-1.41404
134173629	chr9:134173629:G:A	6.60638e-09	-1.90926e-10	-1.0148
134173811	chr9:134173811:G:A	5.74123e-09	-1.90926e-10	-1.15517
134173926	chr9:134173926:C:T	2.30848e-09	-1.82756	-0.238693
134174118	chr9:134174118:G:A	4.31923e-09	-1.90926e-10	-1.43976
134174215	chr9:134174215:C:T	2.43616e-09	-1.82726	-0.185161
134175119	chr9:134175119:T:G	2.71042e-09	-1.809	-0.0967354
134175221	chr9:134175221:A:G	4.52313e-08	-1.90926e-10	0.908951
134175426	chr9:134175426:C:T	3.06895e-09	-1.24928	-0.532224
134175843	chr9:134175843:C:T	4.37942e-09	-1.90926e-10	-1.42592
134176275	chr9:134176275:C:T	4.63989e-09	-1.90926e-10	-1.36815
134176447	chr9:134176447:A:C	1.52304e-08	-1.82068	1.64113
134176646	chr9:134176646:G:A	3.3495e-09	-1.69403	-4.23322e-10
134176754	chr9:134176754:T:C	4.44218e-09	-1.90926e-10	-1.41169
134176808	chr9:134176808:C:G	9.18865e-10	-1.5666	-1.42085
134177714	chr9:134177714:G:A	1.50776e-09	-1.68706	-0.805162
134177717	chr9:134177717:G:A	1.96772e-09	-1.32078	-0.905181
134177726	chr9:134177726:G:A	6.64141e-09	-1.90926e-10	-1.00952
134177771	chr9:134177771:C:T	7.24737e-10	-1.79073	-1.43406
134177802	chr9:134177802:C:T	4.60725e-09	-1.90926e-10	-1.37521
134177987	chr9:134177987:C:T	6.62759e-09	-1.90926e-10	-1.0116
134178099	chr9:134178099:C:T	9.81925e-10	-1.55115	-1.36993
134178112	chr9:134178112:C:T	6.29424e-09	-1.90926e-10	-1.0632
134178204	chr9:134178204:A:G	1.62008e-09	-1.56927	-0.851093
134178223	chr9:134178223:C:T	1.23852e-09	-1.82691	-0.862014
134178224	chr9:134178224:G:A	4.32865e-09	-1.90926e-10	-1.43758
134178311	chr9:134178311:G:A	1.22225e-08	-1.90926e-10	-0.399558
134178313	chr9:134178313:C:T	5.50401e-09	-1.90926e-10	-1.19736
134178317	chr9:134178317:A:G	1.74067e-09	-1.43574	-0.91283
134178379	chr9:134178379:G:A	4.96249e-09	-1.90926e-10	-1.30093
134178470	chr9:134178470:C:T	1.59779e-09	-1.50823	-0.925988
134178498	chr9:134178498:G:A	7.69752e-09	-1.90926e-10	-0.861942
134178696	chr9:134178696:A:G	7.88015e-10	-1.79741	-1.34367
134178974	chr9:134178974:G:A	3.92035e-09	-1.53666	-4.23322e-10
134179426	chr9:134179426:A:G	8.872e-10	-1.82769	-1.19483
134179516	chr9:134179516:G:A	1.01663e-09	-1.82713	-1.05921
134179758	chr9:134179758:C:T	5.24841e-09	-1.90926e-10	-1.24492
134179814	chr9:134179814:A:G	1.19788e-09	-1.81241	-0.909873
134179836	chr9:134179836:C:G	8.97678e-10	-1.82704	-1.18375
134179991	chr9:134179991:C:T	3.29209e-09	-1.71132	-4.23322e-10
134180019	chr9:134180019:C:G	4.62515e-09	-1.90926e-10	-1.37133
134180293	chr9:134180293:C:T	7.41458e-09	-1.90926e-10	-0.899392
134180447	chr9:134180447:G:A	9.82962e-10	-1.81151	-1.10851
134180893	chr9:134180893:G:T	3.51644e-09	-1.64539	-4.23322e-10
134181012	chr9:134181012:A:G	4.07668e-09	-1.71084	0.213278
134181129	chr9:134181129:C:T	4.3098e-09	-1.90926e-10	-1.44195
134181221	chr9:134181221:G:A	4.33175e-09	-1.90926e-10	-1.43687
134181312	chr9:134181312:C:A	1.01377e-08	-1.90926e-10	-0.586576
134181452	chr9:134181452:G:A	8.50979e-10	-1.74499	-1.31922
134181750	chr9:134181750:C:T	1.25412e-08	-1.90926e-10	-0.373824
134181793	chr9:134181793:C:T	5.1116e-09	-1.90926e-10	-1.27133
134181999	chr9:134181999:C:T	3.05121e-09	-1.7873	-4.23322e-10
134182070	chr9:134182070:G:A	4.61636e-09	-1.90926e-10	-1.37323
134182078	chr9:134182078:G:A	1.51682e-09	-1.81974	-0.666488
134182157	chr9:134182157:A:G	4.88984e-09	-1.90926e-10	-1.31568
134182165	chr9:134182165:G:T	4.81378e-09	-1.90926e-10	-1.33136
134182385	chr9:134182385:C:T	4.31704e-09	-1.90926e-10	-1.44027
134185747	chr9:134185747:TC:T	4.92623e-09	-1.90926e-10	-1.30827
134185882	chr9:134185882:T:G	5.37929e-09	-1.90926e-10	-1.22028
134186016	chr9:134186016:G:A	9.92883e-09	-1.90926e-10	-0.607397
134186045	chr9:134186045:T:C	7.31348e-10	-1.77782	-1.43788
134186496	chr9:134186496:G:A	6.68239e-09	-1.90926e-10	-1.00336
134186513	chr9:134186513:G:A	8.89737e-10	-1.63702	-1.38265
134186922	chr9:134186922:A:G	8.51714e-10	-1.68563	-1.37772
134187237	chr9:134187237:C:T	5.34162e-09	-1.90926e-10	-1.22731
134187572	chr9:134187572:G:A	1.07644e-08	-1.90926e-10	-0.526596
134187951	chr9:134187951:C:T	9.37315e-09	-1.90926e-10	-0.664991
134187952	chr9:134187952:G:A	1.23026e-08	-1.90926e-10	-0.393026
134188309	chr9:134188309:G:A	1.00359e-09	-1.45727	-1.44199
134188412	chr9:134188412:G:A	9.1803e-10	-1.54947	-1.43889
134188500	chr9:134188500:C:T	2.01612e-09	-0.885968	-1.3157
134188675	chr9:134188675:G:A	1.13087e-09	-1.66658	-1.11327
134188956	chr9:134188956:AG:A	2.78895e-09	-0.474195	-1.40298
134189232	chr9:134189232:T:G	1.08857e-08	-1.90926e-10	-0.515394
134189381	chr9:134189381:C:T	1.12855e-08	-1.90926e-10	-0.479319
134189387	chr9:134189387:G:C	4.30895e-09	-1.90926e-10	-1.44215
134189436	chr9:134189436:A:G	4.35634e-09	-1.90926e-10	-1.43121
134189733	chr9:134189733:C:T	4.4126e-09	-1.90926e-10	-1.41838
134189969	chr9:134189969:G:C	7.22737e-10	-1.80625	-1.4213
134190207	chr9:134190207:G:A	7.6334e-10	-1.80566	-1.36723
134191396	chr9:134191396:G:T	4.33113e-09	-1.90926e-10	-1.43701
134191573	chr9:134191573:C:G	9.92514e-10	-1.57886	-1.33149
134192925	chr9:134192925:C:T	7.55894e-10	-1.77745	-1.40525
134193080	chr9:134193080:C:T	6.71965e-09	-1.90926e-10	-0.997804
134193599	chr9:134193599:T:C	1.39649e-08	-1.90926e-10	-0.266292
134193788	chr9:134193788:C:A	9.35002e-10	-1.82328	-1.14676
134194106	chr9:134194106:T:C	6.73303e-09	-1.90926e-10	-0.995814
134194176	chr9:134194176:C:T	5.24705e-09	-1.90926e-10	-1.24517
134194177	chr9:134194177:T:G	8.74267e-10	-1.70847	-1.32874
134194220	chr9:134194220:G:T	2.88363e-09	-1.8269	-0.0168915
134194367	chr9:134194367:G:A	4.87442e-09	-1.90926e-10	-1.31884
134194942	chr9:134194942:T:G	8.6819e-09	-1.90926e-10	-0.7416
134195596	chr9:134195596:C:T	7.17644e-09	-1.90926e-10	-0.932037
134195717	chr9:134195717:C:G	8.90073e-10	-1.5891	-1.43019
134195723	chr9:134195723:A:T	4.61596e-09	-1.90926e-10	-1.37332
134196197	chr9:134196197:A:G	7.93934e-09	-1.90926e-10	-0.831009
134196380	chr9:134196380:A:G	4.45836e-09	-1.90926e-10	-1.40806
134196399	chr9:134196399:G:A	4.58665e-09	-1.90926e-10	-1.37969
134196403	chr9:134196403:A:G	4.30752e-09	-1.90926e-10	-1.44248
134196537	chr9:134196537:T:C	8.04664e-09	-0.248918	-0.568668
134196612	chr9:134196612:C:T	9.46886e-10	-1.54239	-1.41502
134196810	chr9:134196810:G:A	5.30678e-09	-1.90926e-10	-1.23385
134196898	chr9:134196898:A:G	4.38069e-09	-1.90926e-10	-1.42563
134197118	chr9:134197118:G:T	8.79036e-10	-1.60424	-1.42753
134197550	chr9:134197550:T:C	4.35944e-09	-1.90926e-10	-1.4305
134197576	chr9:134197576:A:G	5.2964e-09	-1.90926e-10	-1.23581
134197616	chr9:134197616:A:G	1.70058e-09	-0.962402	-1.40947
134198147	chr9:134198147:A:G	1.02882e-08	-1.90926e-10	-0.57184
134199026	chr9:134199026:G:A	8.42744e-10	-1.69795	-1.37599
134199173	chr9:134199173:G:A	2.20102e-08	0.188668	-4.23322e-10
134199384	chr9:134199384:G:A	2.85207e-08	-1.44856	1.89635
134199514	chr9:134199514:C:CA	4.4453e-09	-1.90926e-10	-1.41099
134199619	chr9:134199619:G:T	5.33595e-09	-1.90926e-10	-1.22837
134199822	chr9:134199822:CTGAGG:C	4.42954e-08	-1.19866	2.0867
134200122	chr9:134200122:T:C	1.24293e-09	-1.46038	-1.22499
134200170	chr9:134200170:G:A	2.96317e-09	-1.81658	-4.23322e-10
134200213	chr9:134200213:C:T	4.54915e-09	-1.90926e-10	-1.3879
134200542	chr9:134200542:A:G	3.16015e-09	-0.638247	-1.11397
134200696	chr9:134200696:G:T	5.37905e-09	-1.90926e-10	-1.22033
134200697	chr9:134200697:G:T	5.37905e-09	-1.90926e-10	-1.22033
134201366	chr9:134201366:C:T	1.05905e-09	-1.41836	-1.42711
134202513	chr9:134202513:G:A	1.32744e-08	-1.16786	0.850857
134202619	chr9:134202619:C:T	5.0361e-09	-1.90926e-10	-1.28621
134202671	chr9:134202671:G:T	4.49155e-09	-1.90926e-10	-1.40064
134202672	chr9:134202672:G:A	4.4894e-09	-1.90926e-10	-1.40112
134202716	chr9:134202716:A:G	5.99253e-08	-1.90926e-10	1.19026
134202956	chr9:134202956:G:A	6.36397e-08	-1.90926e-10	1.2504
134203225	chr9:134203225:A:T	3.86437e-09	-1.4827	-0.068336
134203293	chr9:134203293:T:C	2.87312e-09	-1.77847	-0.0689699
134203606	chr9:134203606:G:A	1.15642e-08	-0.454927	-4.23322e-10
134204055	chr9:134204055:A:G	1.08463e-08	-1.90926e-10	-0.519018
134204218	chr9:134204218:G:A	1.03362e-09	-1.44159	-1.42818
134204392	chr9:134204392:G:C	1.33434e-09	-1.17913	-1.43527
134204507	chr9:134204507:A:G	6.62797e-08	-1.2413	2.53235
134204508	chr9:134204508:G:C	1.31075e-09	-1.19229	-1.43995
134204567	chr9:134204567:T:G	1.31647e-09	-1.19057	-1.43732
134204935	chr9:134204935:T:C	9.33102e-09	-1.90926e-10	-0.669496
134205126	chr9:134205126:A:G	4.50384e-08	-1.26086	2.16554
134205226	chr9:134205226:A:C	1.45287e-09	-1.25115	-1.27815
134206156	chr9:134206156:A:G	1.36257e-09	-1.45796	-1.13551
134206162	chr9:134206162:C:T	4.32633e-09	-1.90926e-10	-1.43812
134206196	chr9:134206196:T:C	7.48836e-10	-1.80564	-1.38643
134206788	chr9:134206788:T:C	7.10782e-10	-1.82732	-1.41691
134206997	chr9:134206997:A:G	4.94165e-09	-1.30514	-4.23322e-10
134207918	chr9:134207918:C:T	4.28512e-09	-1.44769	-4.23322e-10
134207938	chr9:134207938:C:T	7.88903e-10	-1.72304	-1.41691
134208471	chr9:134208471:C:T	8.35128e-10	-1.73374	-1.34927
134208558	chr9:134208558:C:A	1.09146e-09	-1.37425	-1.44107
134208687	chr9:134208687:C:G	5.60541e-09	-1.90926e-10	-1.17911
134209136	chr9:134209136:C:T	3.34123e-09	-0.646423	-1.05008
134209330	chr9:134209330:C:T	7.77333e-09	-0.852141	-4.23322e-10
134209403	chr9:134209403:G:T	4.66084e-09	-1.90926e-10	-1.36364
134209440	chr9:134209440:C:T	4.41768e-09	-1.90926e-10	-1.41723
134209557	chr9:134209557:C:T	4.94804e-09	-1.90926e-10	-1.30385
134209602	chr9:134209602:C:T	1.2042e-09	-1.77426	-0.942761
134209784	chr9:134209784:CCTTGT:C	8.00756e-10	-1.82471	-1.30032
134209950	chr9:134209950:C:T	1.32682e-09	-1.66199	-0.958068
134210040	chr9:134210040:G:A	8.54455e-09	-0.757546	-4.23322e-10
134210264	chr9:134210264:T:C	3.50869e-09	-0.869746	-0.77785
134211215	chr9:134211215:C:T	6.08701e-09	-1.90926e-10	-1.09668
134211462	chr9:134211462:C:T	7.31867e-10	-1.82159	-1.3934
134211601	chr9:134211601:G:A	4.36234e-09	-1.90926e-10	-1.42983
134211781	chr9:134211781:C:T	3.79407e-09	-0.74204	-0.82736
134212041	chr9:134212041:C:T	7.91438e-09	-0.834158	-4.23322e-10
134212292	chr9:134212292:T:C	9.61681e-10	-1.75364	-1.18827
134212309	chr9:134212309:T:C	1.47429e-09	-1.47278	-1.04188
134212364	chr9:134212364:C:T	8.63556e-10	-1.63685	-1.41268
134212526	chr9:134212526:T:C	4.69538e-09	-1.90926e-10	-1.35626
134212867	chr9:134212867:T:A	4.88817e-09	-1.90926e-10	-1.31602
134213393	chr9:134213393:A:G	4.96112e-09	-1.30121	-4.23322e-10
134213522	chr9:134213522:C:T	4.46209e-09	-1.90926e-10	-1.40722
134213600	chr9:134213600:A:T	7.37705e-09	-0.904466	-4.23322e-10
134213834	chr9:134213834:G:T	9.3228e-09	-0.670376	-4.23322e-10
134213937	chr9:134213937:C:T	1.41938e-09	-1.219	-1.33362
134213972	chr9:134213972:T:C	4.87847e-09	-1.90926e-10	-1.31801
134214257	chr9:134214257:A:G	4.86151e-09	-1.90926e-10	-1.32149
134214371	chr9:134214371:G:A	1.05902e-09	-1.78643	-1.05906
134214425	chr9:134214425:G:A	7.04456e-09	-1.90926e-10	-0.950584
134214531	chr9:134214531:T:C	1.00618e-08	-1.90926e-10	-0.59409
134214698	chr9:134214698:C:T	8.82817e-09	-0.724892	-4.23322e-10
134214713	chr9:134214713:G:A	4.3271e-09	-1.90926e-10	-1.43794
134214891	chr9:134214891:C:T	5.82569e-09	-1.14056	-4.23322e-10
134215033	chr9:134215033:A:G	8.88585e-10	-1.64656	-1.3744
134215118	chr9:134215118:C:T	1.44779e-09	-1.78016	-0.752644
134215149	chr9:134215149:G:C	6.22051e-09	-1.90926e-10	-1.07499
134215167	chr9:134215167:C:T	4.4686e-09	-1.90926e-10	-1.40576
134215550	chr9:134215550:G:A	1.03592e-09	-1.81225	-1.0553
134215613	chr9:134215613:T:C	3.35209e-09	-1.08502	-0.608239
134215718	chr9:134215718:G:A	8.80403e-10	-1.80186	-1.22836
134215987	chr9:134215987:C:T	4.31397e-08	-1.90926e-10	0.861603
134216523	chr9:134216523:G:A	4.63174e-09	-1.90926e-10	-1.36991
134216838	chr9:134216838:A:G	4.79141e-09	-1.90926e-10	-1.33602
134216842	chr9:134216842:C:T	2.81391e-08	-1.90926e-10	0.434319
134216984	chr9:134216984:G:A	1.07587e-09	-1.82341	-1.0063
134216997	chr9:134216997:T:C	5.49344e-09	-1.19928	-4.23322e-10
134217205	chr9:134217205:C:T	1.78593e-09	-1.68653	-0.636368
134217399	chr9:134217399:A:G	7.47087e-10	-1.75874	-1.43567
134217467	chr9:134217467:A:G	6.98337e-09	-1.90926e-10	-0.959309
134217707	chr9:134217707:C:T	4.53131e-09	-1.39183	-4.23322e-10
134218017	chr9:134218017:G:A	7.37959e-09	-1.90926e-10	-0.904122
134218406	chr9:134218406:T:G	4.31958e-09	-1.90926e-10	-1.43968
134218411	chr9:134218411:C:T	6.42567e-09	-0.356758	-0.685781
134218794	chr9:134218794:G:A	7.18229e-10	-1.79453	-1.43927
134219300	chr9:134219300:G:A	8.22043e-09	-0.500377	-0.29584
134219612	chr9:134219612:G:A	1.06726e-09	-1.8226	-1.01515
134219660	chr9:134219660:G:A	8.08596e-10	-1.69203	-1.42327
134219846	chr9:134219846:G:A	4.51667e-09	-1.90926e-10	-1.39506
134219847	chr9:134219847:G:A	4.51667e-09	-1.90926e-10	-1.39506
134220112	chr9:134220112:G:C	1.0754e-09	-1.7262	-1.10396
134220575	chr9:134220575:T:C	8.59608e-10	-1.61165	-1.44247
134220809	chr9:134220809:T:C	3.84921e-09	-1.62937	0.0743954
134220839	chr9:134220839:CTTG:C	1.1019e-09	-1.52132	-1.28448
134221052	chr9:134221052:A:G	1.65262e-09	-1.63677	-0.763709
134221464	chr9:134221464:G:A	4.96395e-09	-1.90926e-10	-1.30064
134221510	chr9:134221510:C:T	4.0848e-09	-0.334537	-1.16103
134221760	chr9:134221760:C:T	3.56634e-09	-1.65488	0.0235789
134221910	chr9:134221910:G:A	1.48786e-08	-1.90926e-10	-0.202917
134222026	chr9:134222026:C:A	4.33766e-09	-1.4355	-4.23322e-10
134222217	chr9:134222217:G:A	1.41066e-08	-0.11053	-0.145664
134222621	chr9:134222621:T:C	4.43942e-09	-1.90926e-10	-1.41232
134222942	chr9:134222942:T:C	4.45717e-09	-1.90926e-10	-1.40833
134223058	chr9:134223058:C:T	1.30818e-09	-1.41186	-1.22235
134223225	chr9:134223225:T:G	4.89016e-09	-1.90926e-10	-1.31561
134223379	chr9:134223379:C:T	5.14483e-09	-1.90926e-10	-1.26485
134223542	chr9:134223542:C:T	6.98079e-10	-1.82231	-1.43995
134223730	chr9:134223730:A:G	7.71317e-09	-1.90926e-10	-0.85991
134223836	chr9:134223836:T:C	7.08194e-10	-1.81687	-1.43101
134224259	chr9:134224259:C:T	3.2782e-09	-1.59982	-0.115726
134224359	chr9:134224359:C:T	3.41116e-09	-1.50206	-0.173726
134225348	chr9:134225348:C:T	1.1723e-09	-1.66369	-1.08018
134225393	chr9:134225393:T:C	6.85147e-09	-1.90926e-10	-0.978377
134225415	chr9:134225415:C:T	5.59148e-09	-1.90926e-10	-1.18159
134225650	chr9:134225650:C:T	1.22865e-09	-1.4723	-1.22462
134225765	chr9:134225765:TG:T	4.01411e-09	-1.58568	0.0726533
134225924	chr9:134225924:A:G	7.39426e-10	-1.78717	-1.41755
134226324	chr9:134226324:G:A	2.41621e-09	-1.39239	-0.628245
134226586	chr9:134226586:A:G	3.10572e-09	-1.76959	-4.23322e-10
134226740	chr9:134226740:CCCTT:C	4.45235e-09	-1.90926e-10	-1.40941
134226746	chr9:134226746:GGA:G	4.45235e-09	-1.90926e-10	-1.40941
134226749	chr9:134226749:TCCACTCCCA:T	4.45174e-09	-1.90926e-10	-1.40954
134226861	chr9:134226861:G:A	3.44358e-09	-1.66633	-4.23322e-10
134226886	chr9:134226886:C:T	5.74458e-09	-1.90926e-10	-1.15458
134227047	chr9:134227047:T:C	5.16507e-09	-1.53327	0.272349
134227057	chr9:134227057:A:G	6.82619e-09	-1.90926e-10	-0.982073
134227225	chr9:134227225:A:G	2.99135e-09	-1.80712	-4.23322e-10
134227226	chr9:134227226:C:T	1.015e-09	-1.70117	-1.18678
134227241	chr9:134227241:C:T	6.51173e-09	-1.90926e-10	-1.02923
134227435	chr9:134227435:G:A	1.47325e-09	-1.62009	-0.895277
134227467	chr9:134227467:A:G	2.14605e-08	-1.90926e-10	0.163374
134227474	chr9:134227474:G:A	3.05076e-08	-1.90926e-10	0.515136
134227710	chr9:134227710:G:A	4.48641e-09	-1.90926e-10	-1.40179
134228053	chr9:134228053:AT:A	5.42182e-09	-1.90926e-10	-1.21241
134228177	chr9:134228177:G:A	9.06869e-10	-1.61928	-1.38132
134228245	chr9:134228245:C:T	3.46151e-09	-1.43171	-0.229424
134228261	chr9:134228261:G:T	4.95292e-09	-1.90926e-10	-1.30286
134228302	chr9:134228302:C:T	4.75484e-08	-1.90926e-10	0.958908
134228375	chr9:134228375:G:A	3.17727e-09	-1.74682	-4.23322e-10
134228569	chr9:134228569:C:T	5.38582e-09	-1.90926e-10	-1.21907
134228612	chr9:134228612:C:T	4.84979e-09	-1.90926e-10	-1.3239
134228695	chr9:134228695:C:T	8.29633e-09	-1.90926e-10	-0.787026
134228713	chr9:134228713:A:G	4.79537e-09	-0.286204	-1.04899
134228815	chr9:134228815:T:C	1.12686e-09	-1.81799	-0.965412
134228917	chr9:134228917:T:C	1.03073e-09	-1.81061	-1.06197
134228957	chr9:134228957:A:T	4.51843e-09	-1.90926e-10	-1.39468
134229062	chr9:134229062:GCTGAGTCTTTGTCC:G	1.68432e-09	-1.52161	-0.859865
134229373	chr9:134229373:G:A	5.36423e-09	-1.90926e-10	-1.22309
134229494	chr9:134229494:C:G	4.66859e-09	-1.90926e-10	-1.36198
134229550	chr9:134229550:G:T	4.37614e-09	-1.90926e-10	-1.42667
134229974	chr9:134229974:A:G	8.03849e-09	-1.90926e-10	-0.818599
134229988	chr9:134229988:G:A	1.29154e-08	-1.90926e-10	-0.344416
134230763	chr9:134230763:G:A	6.24774e-09	-1.90926e-10	-1.07062
134231001	chr9:134231001:C:T	2.39776e-09	-1.54395	-0.484354
134231128	chr9:134231128:G:GTGCAGACAACC	5.03568e-09	-1.90926e-10	-1.28629
134231185	chr9:134231185:G:A	7.9142e-09	-1.90926e-10	-0.834181
134231313	chr9:134231313:C:A	6.07931e-09	-1.90926e-10	-1.09795
134231402	chr9:134231402:T:C	6.48194e-09	-1.90926e-10	-1.03382
134231501	chr9:134231501:G:T	7.01012e-10	-1.81983	-1.43824
134231551	chr9:134231551:G:C	1.25347e-08	-1.90926e-10	-0.374335
134231618	chr9:134231618:G:C	4.08757e-09	-1.79121	0.296322
134231651	chr9:134231651:G:A	5.624e-08	-1.90926e-10	1.12679
134231844	chr9:134231844:G:A	8.2086e-10	-1.75512	-1.34513
134231944	chr9:134231944:C:T	4.35907e-09	-1.90926e-10	-1.43058
134232040	chr9:134232040:G:C	3.42275e-09	-1.6724	-4.23322e-10
134232123	chr9:134232123:C:T	4.64693e-09	-1.90926e-10	-1.36663
134232391	chr9:134232391:G:C	3.59204e-09	-1.46113	-0.162988
134232553	chr9:134232553:A:T	1.22478e-08	-1.90926e-10	-0.397495
134232827	chr9:134232827:C:T	6.84348e-09	-1.90926e-10	-0.979543
134232862	chr9:134232862:C:T	8.95296e-09	-1.90926e-10	-0.710855
134233180	chr9:134233180:G:C	6.95999e-10	-1.82288	-1.44237
134233229	chr9:134233229:C:T	1.09536e-08	-1.90926e-10	-0.509173
134233231	chr9:134233231:G:C	2.94756e-09	-1.82186	-4.23322e-10
134233357	chr9:134233357:G:C	5.93759e-09	-1.90926e-10	-1.12154
134233648	chr9:134233648:G:A	1.11594e-09	-1.37513	-1.41801
134233655	chr9:134233655:G:A	8.57694e-09	-1.78965	1.03589
134233723	chr9:134233723:C:T	1.20697e-09	-1.27226	-1.44247
134233806	chr9:134233806:G:A	5.18886e-09	-1.62668	0.370352
134234019	chr9:134234019:T:G	1.40786e-09	-1.1207	-1.44007
134234466	chr9:134234466:C:T	5.7413e-09	-1.90926e-10	-1.15515
134234645	chr9:134234645:C:T	3.8527e-09	-1.55407	-4.23322e-10
134234705	chr9:134234705:A:G	7.98296e-10	-1.69461	-1.4335
134234816	chr9:134234816:C:G	5.03222e-09	-1.90926e-10	-1.28698
134235086	chr9:134235086:T:C	2.56985e-08	-1.3665	1.71009
134235151	chr9:134235151:G:A	2.51939e-09	-1.45643	-0.522395
134235202	chr9:134235202:G:A	7.33915e-10	-1.81315	-1.39905
134235304	chr9:134235304:C:A	5.03804e-09	-1.0271	-0.258721
134235312	chr9:134235312:C:T	7.7358e-10	-1.82232	-1.33724
134235327	chr9:134235327:TCCTGCTGC:T	4.36284e-09	-1.90926e-10	-1.42972
134235612	chr9:134235612:G:A	2.54966e-09	-0.530695	-1.43618
134236051	chr9:134236051:G:C	1.09814e-09	-1.5225	-1.28672
134236181	chr9:134236181:G:A	6.82497e-09	-0.982252	-4.23322e-10
134236249	chr9:134236249:C:T	5.44991e-09	-1.90926e-10	-1.20724
134236667	chr9:134236667:G:A	4.30859e-09	-1.90926e-10	-1.44223
134236990	chr9:134236990:G:A	5.60045e-09	-1.90926e-10	-1.17999
134237254	chr9:134237254:T:C	9.60375e-09	-1.90926e-10	-0.640686
134237297	chr9:134237297:C:T	1.02034e-08	-1.90926e-10	-0.580119
134237301	chr9:134237301:C:G	1.05732e-08	-1.90926e-10	-0.54452
134237797	chr9:134237797:G:A	9.08333e-09	-1.90926e-10	-0.696398
134237840	chr9:134237840:C:T	3.06321e-09	-1.78338	-4.23322e-10
134238083	chr9:134238083:A:T	2.85845e-09	-0.410083	-1.44248
134238295	chr9:134238295:C:T	9.58524e-10	-1.50585	-1.43935
134238531	chr9:134238531:C:T	4.4303e-09	-1.90926e-10	-1.41437
134238734	chr9:134238734:C:T	2.23462e-09	-1.70729	-0.39148
134238811	chr9:134238811:G:A	1.45263e-08	-1.90926e-10	-0.226878
134238870	chr9:134238870:C:T	7.29303e-09	-1.90926e-10	-0.915921
134239175	chr9:134239175:T:TA	5.46693e-09	-1.90926e-10	-1.20412
134239305	chr9:134239305:G:C	9.03445e-09	-0.671798	-0.0299962
134239479	chr9:134239479:G:A	1.18147e-08	0.505147	-0.938643
134239535	chr9:134239535:C:T	1.1531e-08	0.506907	-0.964707
134239609	chr9:134239609:G:A	6.53569e-09	-0.625928	-0.399634
134239683	chr9:134239683:G:A	9.10854e-10	-1.82588	-1.17033
134239710	chr9:134239710:C:T	7.04474e-09	0.00126805	-0.951826
134239733	chr9:134239733:C:T	6.35962e-09	-1.90926e-10	-1.05287
134239765	chr9:134239765:G:A	8.21146e-10	-1.80354	-1.29635
134239871	chr9:134239871:C:T	6.1374e-09	-0.976607	-0.111832
134240124	chr9:134240124:T:C	8.97806e-09	0.563476	-1.27153
134240189	chr9:134240189:A:C	9.39827e-09	0.703942	-1.36626
134240236	chr9:134240236:A:G	8.27738e-09	-0.519256	-0.270056
134240403	chr9:134240403:C:T	2.04869e-09	-1.75472	-0.430922
134240548	chr9:134240548:C:T	1.65601e-08	-0.0958425	-4.23322e-10
134240584	chr9:134240584:C:T	4.43783e-09	-1.90926e-10	-1.41267
134240650	chr9:134240650:GA:G	5.40277e-09	0.130982	-1.34691
134240720	chr9:134240720:C:T	6.18776e-09	-1.90926e-10	-1.08027
134241006	chr9:134241006:T:C	4.91137e-09	0.129673	-1.44096
134241086	chr9:134241086:T:C	5.22793e-09	0.19251	-1.44133
134241114	chr9:134241114:C:T	1.81892e-09	-0.875159	-1.42944
134241222	chr9:134241222:A:G	6.44182e-09	0.329844	-1.36987
134241308	chr9:134241308:T:C	5.85038e-09	0.240959	-1.37729
134241576	chr9:134241576:C:T	6.47321e-09	-1.90926e-10	-1.03517
134241577	chr9:134241577:G:A	7.05517e-09	0.397195	-1.34627
134241606	chr9:134241606:T:G	5.619e-09	0.12727	-1.30396
134241623	chr9:134241623:T:G	6.87694e-09	0.347258	-1.32192
134241691	chr9:134241691:C:T	4.65612e-09	-1.90926e-10	-1.36466
134241730	chr9:134241730:A:G	4.87937e-09	-1.90926e-10	-1.31782
134241781	chr9:134241781:G:A	8.90114e-09	-0.716661	-4.23322e-10
134241851	chr9:134241851:G:A	4.87836e-09	-1.90926e-10	-1.31803
134241882	chr9:134241882:G:T	5.0097e-09	-1.90926e-10	-1.29146
134241983	chr9:134241983:G:A	4.85701e-09	-1.90926e-10	-1.32242
134242011	chr9:134242011:G:A	1.88502e-09	-0.842968	-1.42593
134242072	chr9:134242072:C:T	5.68926e-09	-1.19186	0.0276024
134242073	chr9:134242073:G:A	1.3366e-08	-1.90926e-10	-0.310126
134242420	chr9:134242420:G:A	1.71774e-09	-1.82072	-0.541111
134242703	chr9:134242703:C:A	1.3157e-09	-1.81006	-0.81841
134242711	chr9:134242711:G:A	1.2215e-09	-1.80735	-0.895414
134242802	chr9:134242802:G:A	1.77988e-09	-0.96705	-1.35924
134242885	chr9:134242885:G:A	1.07541e-09	-1.41221	-1.41792
134242942	chr9:134242942:T:C	2.12681e-09	-1.73462	-0.413593
134243306	chr9:134243306:T:C	1.03375e-08	-0.567064	-4.23322e-10
134243404	chr9:134243404:A:G	1.80557e-08	0.436704	-0.446084
134243422	chr9:134243422:A:T	3.63337e-09	-1.68448	0.0717998
134243554	chr9:134243554:C:T	3.94845e-09	-0.319762	-1.20976
134243611	chr9:134243611:C:T	3.09675e-09	-0.872108	-0.900378
134243874	chr9:134243874:C:T	1.06619e-08	-1.90926e-10	-0.536166
134243973	chr9:134243973:G:A	4.30836e-09	-1.90926e-10	-1.44228
134244059	chr9:134244059:C:T	1.20547e-09	-1.77333	-0.942637
134244122	chr9:134244122:G:A	4.03864e-09	-1.21975	-0.287178
134244417	chr9:134244417:G:A	1.0099e-08	-1.90926e-10	-0.590402
134244697	chr9:134244697:A:T	1.10613e-09	-1.70765	-1.09432
134245399	chr9:134245399:T:C	1.00031e-09	-1.48228	-1.42025
134245522	chr9:134245522:C:T	5.44138e-09	-1.90926e-10	-1.20881
134245705	chr9:134245705:G:A	6.10969e-09	-1.90926e-10	-1.09296
134245782	chr9:134245782:C:T	1.02442e-09	-1.80573	-1.07298
134245969	chr9:134245969:C:T	3.66604e-09	-1.60373	-4.23322e-10
134246203	chr9:134246203:C:T	4.36117e-09	-1.90926e-10	-1.4301
134246332	chr9:134246332:G:A	1.1028e-09	-1.48587	-1.31912
134246388	chr9:134246388:C:T	8.08351e-09	-1.81488	1.00187
134246520	chr9:134246520:C:T	8.33715e-10	-1.79199	-1.29271
134246568	chr9:134246568:C:A	3.2492e-09	-0.316839	-1.40759
134246652	chr9:134246652:T:C	1.02075e-09	-1.52774	-1.35456
134246776	chr9:134246776:A:G	1.01077e-09	-1.5936	-1.29853
134246937	chr9:134246937:G:A	9.62354e-10	-1.80049	-1.14072
134246942	chr9:134246942:G:A	5.62365e-09	-1.90926e-10	-1.17586
134246989	chr9:134246989:G:A	9.14697e-10	-1.81359	-1.17841
134246996	chr9:134246996:C:T	5.46868e-09	-1.90926e-10	-1.2038
134247605	chr9:134247605:G:A	1.10611e-09	-1.7797	-1.0223
134247620	chr9:134247620:A:G	6.00903e-09	-1.90926e-10	-1.10958
134247699	chr9:134247699:C:T	1.08674e-09	-1.7773	-1.04237
134247748	chr9:134247748:A:C	8.75377e-10	-1.78384	-1.2521
134248005	chr9:134248005:G:A	9.96096e-10	-1.79286	-1.11389
134248160	chr9:134248160:T:C	8.90256e-10	-1.80301	-1.21608
134248482	chr9:134248482:A:G	1.89754e-09	-1.58223	-0.680045
134248933	chr9:134248933:G:A	9.99146e-10	-1.78592	-1.11777
134248951	chr9:134248951:G:A	3.03646e-09	-0.436733	-1.35542
134249151	chr9:134249151:C:T	1.17013e-08	-1.90926e-10	-0.443136
134249190	chr9:134249190:A:G	9.26958e-10	-1.79155	-1.18714
134249423	chr9:134249423:T:C	3.55261e-09	-0.223431	-1.41173
134249474	chr9:134249474:C:T	1.33527e-09	-1.82769	-0.786023
134249564	chr9:134249564:C:T	6.33768e-09	-1.90926e-10	-1.05633
134250003	chr9:134250003:C:T	1.35603e-08	-1.90926e-10	-0.295695
134250140	chr9:134250140:A:G	8.07491e-10	-1.72961	-1.38705
134250249	chr9:134250249:A:G	1.31547e-08	-1.90926e-10	-0.326058
134250507	chr9:134250507:T:C	8.00663e-10	-1.81528	-1.30988
134250874	chr9:134250874:A:G	8.13992e-10	-1.81296	-1.29569
134251576	chr9:134251576:C:T	3.04719e-09	-1.78862	-4.23322e-10
134251838	chr9:134251838:G:A	6.0156e-09	-1.90926e-10	-1.10848
134252003	chr9:134252003:C:T	7.32602e-09	-1.90926e-10	-0.911408
134252238	chr9:134252238:T:C	1.23807e-09	-1.40225	-1.28703
134252382	chr9:134252382:C:T	5.67397e-09	-1.90926e-10	-1.16695
134252418	chr9:134252418:G:A	5.44966e-09	-1.90926e-10	-1.20729
134252657	chr9:134252657:G:A	8.33894e-09	-1.90926e-10	-0.781903
134253205	chr9:134253205:C:T	6.20296e-09	-1.90926e-10	-1.07781
134253343	chr9:134253343:C:T	3.25912e-08	-1.90926e-10	0.581204
134253345	chr9:134253345:A:G	4.50225e-09	-1.02019	-0.378074
134253391	chr9:134253391:G:A	9.1634e-10	-1.76346	-1.22674
134253810	chr9:134253810:G:A	2.92522e-09	-1.53531	-0.294155
134254006	chr9:134254006:A:T	1.53347e-09	-1.0597	-1.4156
134254770	chr9:134254770:G:A	7.98835e-09	-1.90926e-10	-0.824856
134254782	chr9:134254782:G:T	6.65547e-09	-1.90926e-10	-1.0074
134254847	chr9:134254847:G:A	4.91372e-09	-1.90926e-10	-1.31081
134255038	chr9:134255038:C:T	9.32013e-10	-1.66915	-1.3041
134255060	chr9:134255060:A:G	9.50571e-10	-1.72917	-1.22436
134255114	chr9:134255114:A:G	3.00077e-09	-1.80397	-4.23322e-10
134255207	chr9:134255207:AG:A	1.11942e-09	-1.68785	-1.10218
134255235	chr9:134255235:T:C	1.60661e-09	-1.79374	-0.634968
134255289	chr9:134255289:T:TG	5.62621e-09	-1.90926e-10	-1.1754
134255634	chr9:134255634:T:C	9.40105e-09	0.42106	-1.08308
134255651	chr9:134255651:G:A	4.31089e-09	-1.90926e-10	-1.4417
134255679	chr9:134255679:C:T	5.61198e-09	-1.90926e-10	-1.17794
134255699	chr9:134255699:T:G	4.88969e-09	-1.90926e-10	-1.31571
134255818	chr9:134255818:C:T	4.62798e-09	-1.90926e-10	-1.37072
134256234	chr9:134256234:G:A	3.66728e-09	-0.488915	-1.11447
134256240	chr9:134256240:G:A	4.90231e-09	-1.90926e-10	-1.31313
134257075	chr9:134257075:G:A	3.74079e-09	-1.58354	-4.23322e-10
134257387	chr9:134257387:C:T	3.97587e-09	-1.5226	-4.23322e-10
134257408	chr9:134257408:C:T	1.94392e-08	-1.66078	1.72523
134257562	chr9:134257562:G:A	8.00679e-09	-0.82255	-4.23322e-10
134258355	chr9:134258355:G:A	3.24627e-08	-1.90926e-10	0.577253
134258358	chr9:134258358:T:A	8.50462e-10	-1.62618	-1.43864
134258854	chr9:134258854:G:A	9.98725e-09	-0.60153	-4.23322e-10
134259037	chr9:134259037:T:G	3.13237e-09	-1.76105	-4.23322e-10
134259204	chr9:134259204:T:C	3.3843e-09	-1.54452	-0.139174
134260047	chr9:134260047:AC:A	6.20662e-09	-0.0526312	-1.02459
134260080	chr9:134260080:G:A	4.99632e-08	-1.90926e-10	1.00845
134260202	chr9:134260202:C:T	8.83039e-10	-1.80194	-1.22529
134260217	chr9:134260217:T:C	4.68631e-09	-1.90926e-10	-1.35819
134260418	chr9:134260418:G:A	4.53561e-09	-1.90926e-10	-1.39088
134261195	chr9:134261195:A:G	1.81586e-09	-0.889494	-1.41679
134261210	chr9:134261210:G:C	1.66385e-08	-1.90926e-10	-0.0911234
134261465	chr9:134261465:C:T	1.26351e-09	-1.71417	-0.954772
134261528	chr9:134261528:T:C	1.59976e-09	-1.69111	-0.74187
134261600	chr9:134261600:G:T	1.75671e-09	-1.71269	-0.626707
134261607	chr9:134261607:G:A	7.00373e-09	-1.90926e-10	-0.956397
134261700	chr9:134261700:C:T	1.58006e-09	-1.77632	-0.669058
134261718	chr9:134261718:A:G	1.70878e-09	-0.96467	-1.40239
134261904	chr9:134261904:GA:G	1.70013e-09	-1.24324	-1.1289
134261919	chr9:134261919:G:A	4.32271e-09	-1.90926e-10	-1.43896
134262028	chr9:134262028:A:G	6.84773e-09	-1.90926e-10	-0.978922
134262036	chr9:134262036:A:G	1.96341e-09	-0.813398	-1.41476
134262157	chr9:134262157:C:T	4.47689e-09	-1.90926e-10	-1.40391
134262345	chr9:134262345:G:T	7.50085e-09	-1.90926e-10	-0.887824
134263168	chr9:134263168:C:A	1.25731e-09	-1.7573	-0.916565
134263313	chr9:134263313:GGTCTGT:G	6.87016e-09	-1.90926e-10	-0.975652
134263434	chr9:134263434:G:A	1.43831e-09	-1.75718	-0.782197
134263656	chr9:134263656:C:T	4.37237e-09	-1.90926e-10	-1.42753
134263690	chr9:134263690:G:A	1.08936e-09	-1.38205	-1.4352
134263730	chr9:134263730:C:T	3.02195e-09	-1.79694	-4.23322e-10
134263780	chr9:134263780:G:A	6.90986e-09	-1.90926e-10	-0.96989
134264099	chr9:134264099:G:A	9.75089e-09	-1.70714	1.08166
134264534	chr9:134264534:C:T	3.11327e-09	-1.76717	-4.23322e-10
134264536	chr9:134264536:C:T	8.64642e-09	-1.90926e-10	-0.745695
134264715	chr9:134264715:C:T	6.29758e-09	-1.90926e-10	-1.06267
134264830	chr9:134264830:G:A	1.7169e-09	-1.76124	-0.601077
134264849	chr9:134264849:C:T	4.73606e-09	-1.90926e-10	-1.34764
134264854	chr9:134264854:A:G	4.80992e-09	-1.90926e-10	-1.33216
134264897	chr9:134264897:G:A	4.61827e-09	-1.90926e-10	-1.37282
134265067	chr9:134265067:C:T	1.67622e-08	-1.90926e-10	-0.0837136
134265107	chr9:134265107:G:A	3.90076e-08	-1.90926e-10	0.760917
134265563	chr9:134265563:C:T	6.01954e-09	-1.90926e-10	-1.10783
134265681	chr9:134265681:T:G	6.68984e-08	-1.90926e-10	1.30033
134265706	chr9:134265706:G:A	1.16019e-08	-1.90926e-10	-0.451669
134265921	chr9:134265921:T:C	2.45315e-08	-1.90926e-10	0.297119
134266046	chr9:134266046:T:C	2.38409e-08	-1.90926e-10	0.268563
134266206	chr9:134266206:C:T	2.42877e-08	-1.90926e-10	0.287129
134266214	chr9:134266214:A:G	1.61455e-08	-1.90926e-10	-0.121197
134266256	chr9:134266256:C:T	2.54149e-08	-1.90926e-10	0.332497
134266575	chr9:134266575:T:C	5.12425e-09	-1.90926e-10	-1.26886
134266579	chr9:134266579:C:T	2.76693e-08	-1.90926e-10	0.417485
134266791	chr9:134266791:G:A	6.46205e-09	-1.90926e-10	-1.03689
134267258	chr9:134267258:T:A	2.54222e-09	-1.54652	-0.423284
134267308	chr9:134267308:A:G	8.8325e-10	-1.66749	-1.3595
134267510	chr9:134267510:G:A	2.17015e-09	-1.53103	-0.597014
134267514	chr9:134267514:T:C	9.13787e-10	-1.66954	-1.32346
134267525	chr9:134267525:A:G	2.22097e-09	-1.56321	-0.541685
134267545	chr9:134267545:C:T	7.14711e-08	-1.90926e-10	1.36645
134267643	chr9:134267643:C:CCA	9.51392e-10	-1.76676	-1.18591
134267750	chr9:134267750:A:G	2.38483e-09	-1.58872	-0.444996
134268366	chr9:134268366:C:T	7.39775e-08	-1.90926e-10	1.40092
134268828	chr9:134268828:A:G	3.60146e-08	-1.90926e-10	0.681084
134268964	chr9:134268964:A:G	1.61345e-09	-1.82165	-0.602821
134269276	chr9:134269276:T:C	5.32792e-09	-1.82469	0.59481
134269771	chr9:134269771:C:T	1.46322e-08	-1.90926e-10	-0.219612
134269885	chr9:134269885:T:C	1.08157e-09	-1.81218	-1.01225
134269886	chr9:134269886:T:C	1.0782e-09	-1.81181	-1.01573
134270150	chr9:134270150:C:T	2.15976e-09	-1.82371	-0.309133
134270325	chr9:134270325:A:G	2.97543e-09	-1.81245	-4.23322e-10
134270390	chr9:134270390:C:T	1.33988e-09	-1.71515	-0.895111
134270417	chr9:134270417:G:A	1.80203e-07	-1.90926e-10	2.29124
134270482	chr9:134270482:A:C	3.1562e-08	-1.78011	2.32922
134270498	chr9:134270498:G:A	3.73697e-08	-1.90926e-10	0.718022
134270549	chr9:134270549:A:G	1.49608e-09	-1.8249	-0.675094
134270624	chr9:134270624:T:C	4.45973e-09	-1.90926e-10	-1.40775
134271143	chr9:134271143:C:G	7.1128e-08	-1.90926e-10	1.36164
134271409	chr9:134271409:C:T	1.19254e-09	-1.7239	-1.00286
134271524	chr9:134271524:G:T	4.5856e-09	-1.90926e-10	-1.37992
134271655	chr9:134271655:C:T	9.02535e-09	-1.90926e-10	-0.702802
134271772	chr9:134271772:T:C	2.19292e-07	-1.90926e-10	2.48756
134271816	chr9:134271816:G:A	1.19215e-09	-1.6898	-1.03728
134271930	chr9:134271930:G:A	2.15091e-09	-1.82658	-0.31037
134272008	chr9:134272008:G:A	4.46074e-09	-1.90926e-10	-1.40753
134272060	chr9:134272060:C:T	7.62804e-08	-1.80833	3.23991
134272078	chr9:134272078:G:A	8.30961e-08	-1.79977	3.31693
134272303	chr9:134272303:T:C	9.0206e-10	-1.78222	-1.22369
134272350	chr9:134272350:C:T	1.47207e-08	-1.90926e-10	-0.213583
134272568	chr9:134272568:T:C	8.83507e-09	-1.90926e-10	-0.724111
134272791	chr9:134272791:C:T	3.95789e-08	-1.90926e-10	0.775457
134272828	chr9:134272828:C:T	1.0991e-08	-1.90926e-10	-0.505763
134273014	chr9:134273014:A:T	1.11482e-09	-1.71096	-1.08319
134273108	chr9:134273108:C:T	7.15216e-09	-1.90926e-10	-0.935425
134273343	chr9:134273343:C:T	6.93305e-10	-1.82754	-1.44158
134273503	chr9:134273503:G:A	2.38946e-07	-1.59416	4.16756
134273518	chr9:134273518:A:G	1.20425e-08	-1.90926e-10	-0.414396
134273953	chr9:134273953:A:G	5.33213e-09	-1.90926e-10	-1.22909
134274102	chr9:134274102:A:G	6.33379e-09	-1.90926e-10	-1.05694
134274182	chr9:134274182:A:G	2.55244e-09	-0.968152	-0.997638
134274318	chr9:134274318:T:C	7.46259e-10	-1.78766	-1.40786
134274424	chr9:134274424:T:C	4.89614e-09	-1.33961	0.0252169
134274507	chr9:134274507:G:A	2.80831e-08	-1.90926e-10	0.43233
134274871	chr9:134274871:G:A	4.51286e-09	-1.90926e-10	-1.39591
134275044	chr9:134275044:T:C	4.44093e-08	-1.90926e-10	0.89061
134275112	chr9:134275112:C:T	3.46614e-08	-1.90926e-10	0.642788
134275201	chr9:134275201:A:G	1.56349e-08	-1.90926e-10	-0.153337
134275378	chr9:134275378:G:A	5.30344e-09	-1.90926e-10	-1.23448
134275379	chr9:134275379:GGAGGAGAGAAC:G	3.12658e-08	-1.90926e-10	0.539685
134275391	chr9:134275391:TCCTACCCTG:T	3.26036e-08	-1.90926e-10	0.581583
134275600	chr9:134275600:T:C	1.83096e-08	0.0517543	-0.0471699
134276052	chr9:134276052:T:C	6.22723e-09	-1.90926e-10	-1.07391
134276411	chr9:134276411:C:T	4.36919e-09	-1.90926e-10	-1.42826
134276466	chr9:134276466:A:C	4.31911e-09	-1.90926e-10	-1.43979
134276482	chr9:134276482:C:T	4.70982e-08	-1.90926e-10	0.949395
134276493	chr9:134276493:TGCCGGCCCCA:T	9.17608e-10	-1.68293	-1.3059
134277018	chr9:134277018:G:T	4.77692e-09	-1.90926e-10	-1.33904
134277110	chr9:134277110:C:T	4.3447e-09	-1.90926e-10	-1.43388
134277347	chr9:134277347:G:T	5.22325e-09	-1.90926e-10	-1.24972
134277646	chr9:134277646:G:T	1.78253e-09	-1.58638	-0.738425
134277662	chr9:134277662:T:C	2.25225e-07	-1.90926e-10	2.51426
134277874	chr9:134277874:C:T	1.39547e-08	-0.796959	0.529937
134277967	chr9:134277967:G:A	4.27691e-09	-1.44961	-4.23322e-10
134278386	chr9:134278386:C:T	4.57781e-09	-1.90926e-10	-1.38162
134278568	chr9:134278568:A:G	7.34029e-10	-1.77845	-1.4336
134278673	chr9:134278673:C:T	9.46525e-10	-1.58488	-1.37292
134278718	chr9:134278718:C:T	2.39148e-09	-1.0826	-0.948331
134279142	chr9:134279142:C:T	1.36772e-09	-1.32059	-1.2691
134279503	chr9:134279503:G:C	4.54592e-09	-1.90926e-10	-1.38861
134279531	chr9:134279531:A:ACT	1.8414e-09	-1.24459	-1.04772
134279655	chr9:134279655:A:G	1.57855e-09	-1.36982	-1.07651
134279730	chr9:134279730:T:C	7.88985e-10	-1.75929	-1.38056
134279872	chr9:134279872:G:A	1.32468e-09	-1.75351	-0.86816
134279920	chr9:134279920:T:C	8.79081e-10	-1.59495	-1.43676
134280190	chr9:134280190:C:T	4.90517e-09	-1.90926e-10	-1.31255
134280251	chr9:134280251:C:T	4.48286e-09	-1.90926e-10	-1.40258
134280539	chr9:134280539:G:A	4.43698e-09	-1.90926e-10	-1.41287
134280554	chr9:134280554:C:T	5.5851e-09	-1.90926e-10	-1.18274
134280878	chr9:134280878:GC:G	4.31352e-09	-1.90926e-10	-1.44109
134280883	chr9:134280883:G:A	5.36216e-09	-1.90926e-10	-1.22347
134281104	chr9:134281104:T:C	9.31608e-10	-1.80188	-1.17181
134281125	chr9:134281125:A:G	9.73414e-09	-1.90926e-10	-0.6272
134281137	chr9:134281137:C:T	4.82746e-09	-1.90926e-10	-1.32852
134281222	chr9:134281222:C:T	1.17801e-08	-0.201284	-0.235146
134281287	chr9:134281287:G:A	1.2606e-08	-1.90926e-10	-0.368669
134281451	chr9:134281451:CTGAG:C	5.4941e-09	-1.90926e-10	-1.19916
134281588	chr9:134281588:C:T	7.43814e-09	-0.896219	-4.23322e-10
134281961	chr9:134281961:G:A	3.19652e-09	-1.74078	-4.23322e-10
134282082	chr9:134282082:C:T	4.84752e-09	-1.90926e-10	-1.32437
134282210	chr9:134282210:C:A	1.27383e-09	-1.65316	-1.00765
134282232	chr9:134282232:C:T	3.23112e-07	-1.90926e-10	2.87516
134282233	chr9:134282233:G:A	8.16933e-10	-1.82117	-1.28387
134282334	chr9:134282334:G:A	1.78121e-08	-0.352168	0.329207
134282365	chr9:134282365:G:A	5.44638e-09	-1.90926e-10	-1.20789
134282790	chr9:134282790:C:T	5.21275e-09	-1.90926e-10	-1.25173
134283713	chr9:134283713:C:T	4.52128e-09	-1.90926e-10	-1.39405
134283719	chr9:134283719:C:T	2.17431e-07	-1.90926e-10	2.47904
134283727	chr9:134283727:T:C	8.27503e-08	-1.90926e-10	1.51299
134283732	chr9:134283732:G:T	4.33303e-09	-1.90926e-10	-1.43657
134283781	chr9:134283781:C:T	4.33303e-09	-1.90926e-10	-1.43657
134284023	chr9:134284023:G:A	2.00409e-08	-0.933782	1.02872
134284152	chr9:134284152:G:A	1.33426e-09	-1.29699	-1.31747
134284194	chr9:134284194:G:A	6.46e-09	-1.90926e-10	-1.03721
134284486	chr9:134284486:G:A	1.24496e-09	-1.47749	-1.20625
134284641	chr9:134284641:C:T	6.66875e-09	-1.90926e-10	-1.00541
134284642	chr9:134284642:G:A	7.17946e-09	0.507775	-1.43939
134285289	chr9:134285289:T:G	4.63538e-09	-1.90926e-10	-1.36912
134285380	chr9:134285380:C:T	6.44346e-09	-1.90926e-10	-1.03977
134285792	chr9:134285792:G:A	1.23025e-09	-1.34896	-1.34665
134286102	chr9:134286102:A:G	4.82936e-09	-1.90926e-10	-1.32813
134286159	chr9:134286159:A:C	4.94657e-09	-1.90926e-10	-1.30415
134286162	chr9:134286162:C:T	8.25673e-09	-1.90926e-10	-0.791811
134286163	chr9:134286163:A:G	6.209e-09	0.35785	-1.43469
134286314	chr9:134286314:TG:T	1.27728e-07	-1.90926e-10	1.94706
134286409	chr9:134286409:T:C	6.86077e-09	-1.90926e-10	-0.977021
134286588	chr9:134286588:C:T	1.27519e-07	-1.90926e-10	1.94542
134286602	chr9:134286602:CT:C	4.77848e-09	-1.90926e-10	-1.33872
134286700	chr9:134286700:C:T	3.18614e-09	-1.74403	-4.23322e-10
134287171	chr9:134287171:C:T	4.34027e-09	-1.90926e-10	-1.4349
134287464	chr9:134287464:C:T	3.3541e-09	-1.69266	-4.23322e-10
134288133	chr9:134288133:C:T	4.40873e-09	-1.90926e-10	-1.41925
134288150	chr9:134288150:T:C	9.08905e-10	-1.82065	-1.17771
134288221	chr9:134288221:A:G	9.85386e-10	-1.8266	-1.09096
134288668	chr9:134288668:C:CT	4.7912e-09	-1.90926e-10	-1.33606
134289156	chr9:134289156:T:C	3.34664e-09	-0.405549	-1.28933
134289177	chr9:134289177:T:C	6.82887e-09	0.402037	-1.38372
134289320	chr9:134289320:A:G	1.32578e-09	-1.17957	-1.44127
134289379	chr9:134289379:C:T	2.83037e-09	-0.460456	-1.40198
134289549	chr9:134289549:T:C	4.38908e-09	-1.90926e-10	-1.42372
134289857	chr9:134289857:T:C	4.5259e-09	-0.0829611	-1.31006
134290111	chr9:134290111:G:A	5.16786e-09	0.0952435	-1.35562
134290253	chr9:134290253:AC:GC	1.59965e-09	-1.47097	-0.962087
134290347	chr9:134290347:G:A	5.71342e-09	-1.90926e-10	-1.16002
134290354	chr9:134290354:G:A	2.85799e-09	-0.749352	-1.10337
134290689	chr9:134290689:G:A	4.55711e-09	-1.90926e-10	-1.38615
134290793	chr9:134290793:C:G	5.09696e-09	-1.90926e-10	-1.2742
134290811	chr9:134290811:G:A	4.67421e-09	-0.112389	-1.24839
134291156	chr9:134291156:C:T	4.98257e-09	-0.0941508	-1.20274
134291177	chr9:134291177:C:T	5.20279e-09	-0.0687978	-1.18485
134291424	chr9:134291424:A:G	4.94609e-09	-0.106853	-1.19739
134291496	chr9:134291496:G:A	1.80109e-09	-1.03616	-1.27829
134291507	chr9:134291507:C:T	4.47719e-09	-1.90926e-10	-1.40384
134291935	chr9:134291935:C:T	1.01433e-08	-1.90926e-10	-0.586026
134291943	chr9:134291943:C:T	1.04994e-08	-1.11383	0.562303
134292070	chr9:134292070:C:T	6.70526e-09	0.159248	-1.15919
134292090	chr9:134292090:T:C	6.91269e-09	0.160676	-1.13016
134292106	chr9:134292106:G:T	4.91225e-09	-0.0184265	-1.29268
134292190	chr9:134292190:G:A	4.48953e-09	-1.90926e-10	-1.40109
134292281	chr9:134292281:A:G	4.339e-09	-1.90926e-10	-1.4352
134292437	chr9:134292437:C:T	1.51043e-08	-1.90926e-10	-0.18786
134292538	chr9:134292538:C:T	4.92017e-09	-0.135493	-1.174
134292597	chr9:134292597:A:G	7.11523e-09	-0.135786	-0.804816
134293000	chr9:134293000:T:G	1.25001e-08	0.168122	-0.545228
134293200	chr9:134293200:G:A	8.73592e-10	-1.82657	-1.21141
134293392	chr9:134293392:A:G	1.6813e-08	0.54244	-0.623126
134293803	chr9:134293803:T:C	4.18687e-09	-0.549141	-0.921746
134294190	chr9:134294190:T:C	4.96557e-08	1.45392	-0.451642
134294213	chr9:134294213:A:G	4.8018e-09	-1.48197	0.148121
134294498	chr9:134294498:A:G	1.84052e-09	-1.45971	-0.83308
134294530	chr9:134294530:A:G	4.31331e-09	-1.90926e-10	-1.44113
134294678	chr9:134294678:C:T	2.14131e-09	-1.17233	-0.969091
134294860	chr9:134294860:G:A	4.7193e-09	-1.90926e-10	-1.35118
134295058	chr9:134295058:C:G	3.48709e-09	-1.65377	-4.23322e-10
134295298	chr9:134295298:T:C	2.2477e-09	-1.20541	-0.887518
134295405	chr9:134295405:T:C	1.57673e-08	0.636324	-0.781223
134295621	chr9:134295621:G:A	9.99872e-10	-1.81678	-1.08618
134295652	chr9:134295652:A:G	5.15969e-09	-1.90926e-10	-1.26196
134295879	chr9:134295879:C:T	8.45421e-09	-1.90926e-10	-0.768175
134296247	chr9:134296247:T:C	4.3208e-09	-1.90926e-10	-1.4394
134296339	chr9:134296339:G:A	4.41837e-09	-1.90926e-10	-1.41707
134296452	chr9:134296452:AG:A	6.87327e-09	-1.90926e-10	-0.9752
134296602	chr9:134296602:C:T	4.45982e-09	-1.90926e-10	-1.40773
134296621	chr9:134296621:C:T	6.10732e-09	-1.90926e-10	-1.09335
134296672	chr9:134296672:G:A	9.57345e-09	-1.90926e-10	-0.643846
134296982	chr9:134296982:G:A	4.37606e-09	-1.90926e-10	-1.42669
134297094	chr9:134297094:C:T	7.26389e-09	0.40403	-1.32395
134297112	chr9:134297112:C:T	5.64206e-09	0.25081	-1.4234
134297123	chr9:134297123:G:A	4.61658e-09	-1.90926e-10	-1.37318
134297184	chr9:134297184:G:A	4.45214e-09	-1.90926e-10	-1.40945
134297201	chr9:134297201:G:C	4.58052e-09	-1.38103	-4.23322e-10
134297488	chr9:134297488:A:G	4.40276e-09	-1.90926e-10	-1.42061
134297625	chr9:134297625:A:G	2.71645e-08	-1.90926e-10	0.39907
134297980	chr9:134297980:G:A	6.09785e-09	-1.90926e-10	-1.0949
134297995	chr9:134297995:A:G	5.91917e-09	-1.90926e-10	-1.12464
134298141	chr9:134298141:T:C	5.87422e-09	-1.90926e-10	-1.13227
134298401	chr9:134298401:T:C	4.35135e-09	-1.90926e-10	-1.43235
134298524	chr9:134298524:G:T	5.57054e-09	-1.18535	-4.23322e-10
134298691	chr9:134298691:C:T	4.43167e-09	-1.90926e-10	-1.41406
134298972	chr9:134298972:T:C	6.14623e-09	-1.90926e-10	-1.087
134299448	chr9:134299448:G:C	1.08214e-09	-1.49878	-1.32512
134299641	chr9:134299641:G:A	4.652e-09	-1.90926e-10	-1.36554
134299821	chr9:134299821:G:A	4.40879e-09	-1.90926e-10	-1.41924
134300055	chr9:134300055:G:A	1.5695e-09	-1.39474	-1.05734
134300325	chr9:134300325:T:C	4.99622e-09	-1.22682	-0.067336
134300740	chr9:134300740:G:T	4.61755e-09	-1.90926e-10	-1.37298
134300742	chr9:134300742:G:T	1.5061e-09	-1.75105	-0.742264
134300936	chr9:134300936:A:C	2.53507e-08	-1.38842	1.71839
134301827	chr9:134301827:G:T	4.32517e-09	-1.90926e-10	-1.43839
134301859	chr9:134301859:G:C	2.89589e-09	-0.398852	-1.44069
134301944	chr9:134301944:GA:G	6.90439e-09	-1.90926e-10	-0.970682
134302443	chr9:134302443:T:C	4.97352e-09	-1.90926e-10	-1.29871
134302502	chr9:134302502:TG:T	3.27154e-09	-0.36415	-1.35343
134302647	chr9:134302647:A:T	4.55054e-09	-1.90926e-10	-1.38759
134302758	chr9:134302758:T:C	1.93219e-09	-0.859949	-1.38424
134302759	chr9:134302759:G:A	2.89964e-09	-0.415262	-1.42299
134302817	chr9:134302817:A:G	5.32605e-09	-1.90926e-10	-1.23023
134303392	chr9:134303392:C:CAA	6.05724e-09	-1.90926e-10	-1.10159
134303393	chr9:134303393:TG:T	6.04922e-09	-1.90926e-10	-1.10291
134303786	chr9:134303786:T:C	2.54249e-09	-1.68197	-0.287722
134304283	chr9:134304283:C:T	2.80273e-09	-0.834461	-1.03778
134304309	chr9:134304309:G:A	4.53743e-08	-1.21108	2.12318
134304317	chr9:134304317:T:C	1.39448e-08	-1.59718	1.32944
134304343	chr9:134304343:C:T	5.46893e-09	-1.90926e-10	-1.20376
134304392	chr9:134304392:C:T	2.61437e-09	-1.61617	-0.325651
134304783	chr9:134304783:G:A	4.69298e-09	-1.90926e-10	-1.35677
134304821	chr9:134304821:GA:G	4.91864e-09	-1.90926e-10	-1.30981
134305134	chr9:134305134:C:T	4.53164e-09	-1.90926e-10	-1.39176
134305206	chr9:134305206:G:T	5.02771e-09	-1.90926e-10	-1.28788
134305350	chr9:134305350:T:C	4.30753e-09	-1.90926e-10	-1.44247
134305392	chr9:134305392:A:G	1.57648e-09	-1.82469	-0.622953
134305471	chr9:134305471:C:G	4.74515e-09	-1.90926e-10	-1.34572
134305591	chr9:134305591:T:TA	4.3125e-09	-1.90926e-10	-1.44132
134305598	chr9:134305598:G:A	4.1558e-09	-1.47834	-4.23322e-10
134305718	chr9:134305718:G:A	2.06538e-08	-0.584893	0.709955
134306552	chr9:134306552:G:C	1.10863e-08	-0.497126	-4.23322e-10
134306633	chr9:134306633:G:A	7.07419e-09	-1.90926e-10	-0.946386
134307042	chr9:134307042:C:T	4.50383e-09	-1.90926e-10	-1.39791
134308075	chr9:134308075:C:T	6.5761e-09	-1.90926e-10	-1.0194
134308214	chr9:134308214:T:C	5.94351e-09	-1.90926e-10	-1.12054
134308346	chr9:134308346:A:G	2.93384e-09	-1.82653	-4.23322e-10
134308549	chr9:134308549:G:T	6.59986e-08	-1.90926e-10	1.28679
134308576	chr9:134308576:C:T	4.35143e-09	-1.90926e-10	-1.43233
134309022	chr9:134309022:C:A	4.86344e-09	-1.90926e-10	-1.32109
134309338	chr9:134309338:A:G	6.14387e-08	-1.90926e-10	1.2152
134309563	chr9:134309563:G:T	6.53271e-08	-1.90926e-10	1.27657
134309642	chr9:134309642:T:C	3.14577e-09	-1.75678	-4.23322e-10
134309813	chr9:134309813:A:T	2.48835e-09	-0.893701	-1.09752
134310002	chr9:134310002:C:T	5.72272e-09	-1.1584	-4.23322e-10
134310511	chr9:134310511:A:G	4.51546e-09	-1.90926e-10	-1.39533
134310560	chr9:134310560:T:G	4.77329e-09	-1.90926e-10	-1.3398
134310604	chr9:134310604:T:C	4.33442e-09	-1.90926e-10	-1.43625
134310819	chr9:134310819:G:A	4.29291e-09	-0.0757565	-1.37012
134310845	chr9:134310845:G:T	6.68162e-09	-1.90926e-10	-1.00348
134310918	chr9:134310918:C:T	5.09661e-09	-1.90926e-10	-1.27426
134311195	chr9:134311195:T:C	4.91535e-09	-1.90926e-10	-1.31048
134311315	chr9:134311315:T:C	4.65872e-09	-1.90926e-10	-1.3641
134311425	chr9:134311425:TC:T	6.04547e-08	-1.90926e-10	1.19905
134311959	chr9:134311959:G:A	1.05091e-09	-1.41259	-1.44059
134312238	chr9:134312238:C:T	3.75349e-09	-1.58015	-4.23322e-10
134312448	chr9:134312448:C:T	4.33838e-09	-1.90926e-10	-1.43534
134312466	chr9:134312466:C:A	4.68945e-09	-1.90926e-10	-1.35752
134312629	chr9:134312629:AATG:A	4.94156e-09	0.0572298	-1.36239
134312667	chr9:134312667:A:G	8.03919e-09	-1.90926e-10	-0.818512
134312673	chr9:134312673:A:T	1.15087e-09	-1.32769	-1.43464
134313267	chr9:134313267:C:T	2.44002e-09	-1.72064	-0.290189
134313376	chr9:134313376:T:C	1.56947e-09	-1.0917	-1.3604
134315037	chr9:134315037:C:T	4.37837e-09	-1.90926e-10	-1.42616
134315285	chr9:134315285:C:T	2.97379e-09	-1.813	-4.23322e-10
134315296	chr9:134315296:C:T	5.46561e-08	-1.90926e-10	1.09822
134315366	chr9:134315366:A:C	2.95388e-09	-1.72434	-0.0953776
134315576	chr9:134315576:T:G	4.37117e-09	-1.42781	-4.23322e-10
134315734	chr9:134315734:G:A	3.57427e-09	-1.62908	-4.23322e-10
134315820	chr9:134315820:C:T	2.93425e-09	-0.46785	-1.35854
134316720	chr9:134316720:G:T	4.76525e-09	-1.34149	-4.23322e-10
134317161	chr9:134317161:C:T	4.7754e-09	0.0412122	-1.38057
134317364	chr9:134317364:C:G	7.60316e-09	-1.90926e-10	-0.874275
134317458	chr9:134317458:C:T	4.57701e-09	-1.90926e-10	-1.38179
134317535	chr9:134317535:G:A	6.4891e-09	-1.90926e-10	-1.03272
134317601	chr9:134317601:G:A	4.13695e-09	-1.48288	-4.23322e-10
134318842	chr9:134318842:T:G	5.57534e-09	-1.14048	-0.044012
134319017	chr9:134319017:T:C	1.85885e-09	-1.51622	-0.766662
134319060	chr9:134319060:G:A	4.36865e-09	-1.90926e-10	-1.42839
134319257	chr9:134319257:G:A	1.00782e-08	-1.90926e-10	-0.592467
134319300	chr9:134319300:C:G	1.74112e-09	-1.56934	-0.77897
134319312	chr9:134319312:C:T	4.3385e-09	-1.90926e-10	-1.43531
134319452	chr9:134319452:C:T	1.23671e-08	-1.90926e-10	-0.387799
134319754	chr9:134319754:C:T	3.19001e-09	-1.19238	-0.550433
134319818	chr9:134319818:G:A	3.13852e-09	-0.348997	-1.41009
134320271	chr9:134320271:T:C	2.97209e-09	-1.81357	-4.23322e-10
134320304	chr9:134320304:G:A	5.5564e-09	-1.81042	0.622527
134320496	chr9:134320496:C:G	5.62968e-09	-1.90926e-10	-1.17479
134320593	chr9:134320593:C:T	4.39336e-09	-1.90926e-10	-1.42274
134320758	chr9:134320758:T:C	5.30258e-09	-1.90926e-10	-1.23465
134321481	chr9:134321481:T:C	4.38884e-09	-1.90926e-10	-1.42377
134321693	chr9:134321693:G:A	4.54505e-09	0.0158962	-1.4047
134321984	chr9:134321984:C:G	6.07463e-09	-1.90926e-10	-1.09872
134322260	chr9:134322260:A:G	8.36231e-09	-0.606183	-0.172921
134322290	chr9:134322290:G:A	2.94083e-09	-1.82415	-4.23322e-10
134322299	chr9:134322299:A:G	3.08442e-09	-1.45134	-0.325137
134323203	chr9:134323203:C:T	7.65594e-07	-1.90926e-10	3.73781
134323387	chr9:134323387:C:T	4.81741e-08	-1.90926e-10	0.971981
134323659	chr9:134323659:C:T	2.95146e-09	-1.82054	-4.23322e-10
134323982	chr9:134323982:G:A	5.74261e-09	-1.69721	0.542289
134324190	chr9:134324190:C:T	7.72102e-09	-1.90926e-10	-0.858893
134324251	chr9:134324251:A:G	2.95458e-09	-1.81948	-4.23322e-10
134324385	chr9:134324385:C:T	4.75536e-09	-1.34357	-4.23322e-10
134324464	chr9:134324464:CACTT:C	4.09179e-09	-1.49386	-4.23322e-10
134324891	chr9:134324891:G:A	5.1824e-09	0.116978	-1.37455
134325250	chr9:134325250:A:G	9.02545e-09	-1.90926e-10	-0.702792
134325294	chr9:134325294:T:G	4.35427e-09	-1.90926e-10	-1.43168
134325493	chr9:134325493:C:G	9.18224e-09	-1.90926e-10	-0.685569
134328060	chr9:134328060:T:C	3.06417e-09	-1.78306	-4.23322e-10
134328181	chr9:134328181:G:C	3.61456e-08	-0.205963	0.890679
134328229	chr9:134328229:A:G	8.47823e-10	-1.67963	-1.3883
134329053	chr9:134329053:A:G	5.00174e-09	-1.90926e-10	-1.29305
134329591	chr9:134329591:G:A	3.52907e-09	-0.283374	-1.35843
134329735	chr9:134329735:C:T	2.6244e-09	-0.520504	-1.41748
134329823	chr9:134329823:CTT:C	4.3292e-09	-1.90926e-10	-1.43746
134330014	chr9:134330014:T:C	8.50964e-10	-1.62428	-1.43995
134330465	chr9:134330465:A:G	1.12119e-08	-1.90926e-10	-0.485862
134330734	chr9:134330734:G:A	2.97563e-09	-1.81238	-4.23322e-10
134331127	chr9:134331127:G:C	4.36952e-09	-1.90926e-10	-1.42819
134331156	chr9:134331156:A:G	6.98445e-09	-1.71745	0.758302
134331394	chr9:134331394:C:T	8.42444e-10	-1.6328	-1.44149
134331413	chr9:134331413:G:C	6.11291e-09	-1.90926e-10	-1.09244
134331486	chr9:134331486:G:A	3.04466e-09	-1.78945	-4.23322e-10
134331540	chr9:134331540:T:C	2.60501e-09	-1.60911	-0.336291
134331826	chr9:134331826:G:A	2.86849e-08	-1.90926e-10	0.453532
134332359	chr9:134332359:G:A	2.71754e-09	-1.59243	-0.310684
134332484	chr9:134332484:G:A	2.75097e-09	-1.57671	-0.314173
134332648	chr9:134332648:G:A	2.679e-09	-1.59129	-0.326101
134332815	chr9:134332815:C:T	2.00018e-09	-1.27638	-0.933227
134332845	chr9:134332845:G:A	2.96866e-09	-1.57934	-0.235389
134333064	chr9:134333064:C:T	2.37079e-09	-1.56032	-0.479299
134333077	chr9:134333077:T:C	2.85244e-09	-1.55438	-0.300289
134333101	chr9:134333101:C:T	4.39364e-09	-1.90926e-10	-1.42268
134333122	chr9:134333122:A:G	2.70544e-08	-0.240295	0.635307
134333257	chr9:134333257:A:T	7.33154e-09	-1.67878	0.768127
134333311	chr9:134333311:G:A	2.6629e-09	-1.57073	-0.352691
134333371	chr9:134333371:C:T	2.25785e-09	-1.54996	-0.538465
134333486	chr9:134333486:G:A	2.75222e-09	-1.55781	-0.33262
134333548	chr9:134333548:C:T	5.12923e-09	-1.90926e-10	-1.26788
134334126	chr9:134334126:T:C	2.71491e-09	-1.57783	-0.326252
134334248	chr9:134334248:T:C	2.74679e-09	-1.57878	-0.313631
134334447	chr9:134334447:A:T	3.56338e-09	-1.56516	-0.0669651
134335441	chr9:134335441:A:G	3.02426e-09	-1.79617	-4.23322e-10
134335968	chr9:134335968:C:T	4.34315e-09	-1.90926e-10	-1.43424
134336058	chr9:134336058:A:G	5.42617e-09	-1.90926e-10	-1.21161
134336178	chr9:134336178:C:T	2.96952e-09	-1.81444	-4.23322e-10
134336340	chr9:134336340:T:C	1.60936e-09	-1.18019	-1.24681
134336399	chr9:134336399:T:C	9.08242e-08	-1.90926e-10	1.60609
134336571	chr9:134336571:T:C	3.75385e-09	-1.6715	0.0914468
134337077	chr9:134337077:C:T	4.83114e-09	-0.05336	-1.2744
134337226	chr9:134337226:T:G	4.61547e-09	-1.90926e-10	-1.37343
134337481	chr9:134337481:A:G	7.62596e-10	-1.82263	-1.35123
134337490	chr9:134337490:C:T	8.27025e-09	-1.90926e-10	-0.790174
134337526	chr9:134337526:T:A	4.17329e-09	-1.57114	0.0970082
134337699	chr9:134337699:G:A	4.30766e-09	-1.90926e-10	-1.44244
134338009	chr9:134338009:C:T	3.56978e-09	-1.49745	-0.132889
134338170	chr9:134338170:A:G	4.01362e-09	-1.58945	0.076303
134338173	chr9:134338173:A:G	3.98033e-09	-1.58848	0.0670026
134338330	chr9:134338330:A:G	2.42134e-08	-0.400403	0.684469
134338523	chr9:134338523:G:A	4.24065e-09	-0.0565342	-1.40159
134338532	chr9:134338532:C:T	4.32959e-09	-1.90926e-10	-1.43737
134338627	chr9:134338627:G:A	4.34517e-09	-0.0370859	-1.39669
134338725	chr9:134338725:C:T	4.1872e-09	-1.5812	0.110389
134338784	chr9:134338784:C:T	4.46785e-09	-1.57479	0.168853
134339033	chr9:134339033:G:A	3.05731e-09	-1.7853	-4.23322e-10
134339111	chr9:134339111:CT:C	9.33061e-10	-1.55949	-1.41264
134339472	chr9:134339472:T:C	4.9773e-09	-1.90926e-10	-1.29795
134339753	chr9:134339753:G:A	9.64687e-08	-1.90926e-10	1.66638
134339805	chr9:134339805:G:T	1.97246e-09	-1.44034	-0.783223
134339867	chr9:134339867:CTG:C	4.20808e-09	-0.0620377	-1.4038
134339970	chr9:134339970:C:T	4.58253e-09	0.00485376	-1.38544
134340062	chr9:134340062:C:T	3.04396e-08	-1.90926e-10	0.512905
134340114	chr9:134340114:C:T	2.38602e-08	-0.463244	0.732616
134340115	chr9:134340115:G:A	4.65304e-09	-1.8094	0.444083
134340512	chr9:134340512:G:A	3.61118e-08	-0.461766	1.14555
134340689	chr9:134340689:A:G	1.06381e-09	-1.45375	-1.38723
134341005	chr9:134341005:A:T	1.01262e-06	-1.90926e-10	4.01745
134341132	chr9:134341132:A:T	4.57203e-09	-1.90926e-10	-1.38288
134341433	chr9:134341433:T:C	4.45191e-09	-1.90926e-10	-1.40951
134341670	chr9:134341670:C:T	4.40205e-09	-1.90926e-10	-1.42077
134342026	chr9:134342026:C:T	3.04781e-09	-1.59232	-0.196099
134342218	chr9:134342218:C:T	3.66954e-08	-1.90926e-10	0.699813
134342419	chr9:134342419:C:T	3.28492e-09	-1.7135	-4.23322e-10
134342498	chr9:134342498:C:T	4.34154e-09	-1.90926e-10	-1.43461
134342652	chr9:134342652:A:G	1.13351e-09	-1.79112	-0.986409
134342825	chr9:134342825:A:G	9.05712e-10	-1.55965	-1.44222
134342933	chr9:134342933:T:C	3.38521e-09	-1.53032	-0.153098
134342973	chr9:134342973:C:T	2.13639e-07	-1.90926e-10	2.46145
134342993	chr9:134342993:A:G	9.18495e-10	-1.5505	-1.43736
134343148	chr9:134343148:CA:C	1.651e-09	-1.4311	-0.970362
134343200	chr9:134343200:C:T	1.11923e-09	-1.80775	-0.982444
134343781	chr9:134343781:G:A	4.68679e-09	-1.90926e-10	-1.35809
134343842	chr9:134343842:C:T	5.38815e-09	-1.90926e-10	-1.21864
134343881	chr9:134343881:C:T	9.0477e-10	-1.56707	-1.43584
134343884	chr9:134343884:C:G	9.07537e-10	-1.56522	-1.43464
134344175	chr9:134344175:A:G	5.91074e-09	-1.12607	-4.23322e-10
134344372	chr9:134344372:G:C	4.10199e-09	-0.0764337	-1.41493
134344378	chr9:134344378:G:A	4.7077e-09	-1.90926e-10	-1.35364
134344617	chr9:134344617:G:A	4.40126e-09	-1.90926e-10	-1.42095
134345065	chr9:134345065:A:G	3.27067e-09	-1.71785	-4.23322e-10
134345090	chr9:134345090:C:T	9.166e-10	-1.54807	-1.44185
134345101	chr9:134345101:C:G	7.72307e-10	-1.81335	-1.34786
134345449	chr9:134345449:T:A	1.11787e-08	-1.62525	1.13641
134345529	chr9:134345529:C:T	3.77036e-09	-1.57567	-4.23322e-10
134345815	chr9:134345815:C:T	9.33625e-10	-1.53588	-1.43564
134346112	chr9:134346112:C:T	8.1017e-10	-1.81444	-1.29891
134346367	chr9:134346367:G:A	2.95852e-09	-1.81815	-4.23322e-10
134346649	chr9:134346649:C:T	1.82351e-09	-1.13506	-1.16701
134346724	chr9:134346724:C:T	5.0905e-09	-1.90926e-10	-1.27546
134346745	chr9:134346745:T:A	8.32901e-10	-1.64471	-1.44097
134346780	chr9:134346780:A:C	9.98059e-10	-1.8203	-1.08448
134347329	chr9:134347329:C:G	1.72021e-07	-1.90926e-10	2.24478
134347352	chr9:134347352:A:G	3.11585e-09	-1.76634	-4.23322e-10
134347416	chr9:134347416:A:G	2.95606e-09	-1.81898	-4.23322e-10
134347664	chr9:134347664:G:A	4.68711e-09	-1.90926e-10	-1.35802
134347964	chr9:134347964:C:T	8.46189e-10	-1.62883	-1.44102
134348282	chr9:134348282:T:C	2.20564e-09	-1.60122	-0.510599
134348513	chr9:134348513:TGG:T	8.47799e-10	-1.62636	-1.44159
134349087	chr9:134349087:G:A	8.65083e-10	-1.60596	-1.44181
134349638	chr9:134349638:A:G	1.1736e-09	-1.82054	-0.922223
134349710	chr9:134349710:C:T	3.14146e-09	-1.75815	-4.23322e-10
134350316	chr9:134350316:C:T	2.93321e-09	-1.82674	-4.23322e-10
134351302	chr9:134351302:G:A	1.63628e-09	-1.0911	-1.31932
134351372	chr9:134351372:C:T	6.47965e-07	-1.90926e-10	3.571
134351537	chr9:134351537:C:T	7.64063e-10	-1.8205	-1.35144
134351544	chr9:134351544:G:A	5.75763e-09	-1.90926e-10	-1.15231
134351832	chr9:134351832:G:A	6.54052e-09	-1.90926e-10	-1.02482
134351849	chr9:134351849:C:A	3.14569e-09	-1.75681	-4.23322e-10
134352040	chr9:134352040:G:A	4.85279e-09	-1.90926e-10	-1.32329
134352082	chr9:134352082:C:T	9.24927e-10	-1.62973	-1.35115
134352111	chr9:134352111:C:T	1.38083e-07	-1.90926e-10	2.02501
134352272	chr9:134352272:A:G	1.1418e-07	-1.90926e-10	1.83494
134352322	chr9:134352322:G:A	4.33541e-07	-1.90926e-10	3.16915
134352431	chr9:134352431:G:A	4.3476e-09	-1.90926e-10	-1.43322
134352436	chr9:134352436:A:C	4.24255e-09	-0.0161583	-1.44152
134352540	chr9:134352540:G:A	3.52106e-09	-1.64408	-4.23322e-10
134352600	chr9:134352600:T:A	5.9263e-09	-1.90926e-10	-1.12344
134352639	chr9:134352639:C:T	4.30955e-09	-1.90926e-10	-1.44201
134352846	chr9:134352846:T:C	3.20228e-09	-1.73898	-4.23322e-10
134353685	chr9:134353685:C:G	1.11856e-07	-1.90926e-10	1.81437
134353687	chr9:134353687:T:C	4.49544e-09	-1.55418	0.154402
134354072	chr9:134354072:A:G	1.16292e-07	-1.90926e-10	1.85326
134354224	chr9:134354224:C:T	3.18818e-09	-1.74339	-4.23322e-10
134354416	chr9:134354416:T:C	5.48608e-07	-1.90926e-10	3.40454
134355051	chr9:134355051:A:G	2.57659e-09	-1.3221	-0.634274
134355557	chr9:134355557:T:C	7.11471e-09	-1.52405	0.583378
134355656	chr9:134355656:G:C	4.3914e-09	-1.90926e-10	-1.42319
134355804	chr9:134355804:A:G	2.33485e-08	-0.101324	0.349015
134356257	chr9:134356257:C:A	1.03663e-06	-1.90926e-10	4.04089
134356436	chr9:134356436:G:T	8.66084e-10	-1.64154	-1.40508
134356828	chr9:134356828:T:C	5.49015e-08	-1.43024	2.53294
134356912	chr9:134356912:C:T	5.01296e-09	-1.90926e-10	-1.29081
134357079	chr9:134357079:C:G	3.24615e-09	-1.72537	-4.23322e-10
134357080	chr9:134357080:C:T	7.01797e-08	-1.90926e-10	1.34822
134357212	chr9:134357212:T:C	3.99841e-07	-1.61367	4.7019
134357695	chr9:134357695:T:C	2.93102e-09	-1.82749	-4.23322e-10
134357773	chr9:134357773:G:A	4.89874e-09	-1.90926e-10	-1.31386
134357974	chr9:134357974:G:A	5.53861e-09	-1.90926e-10	-1.1911
134358143	chr9:134358143:G:A	4.38329e-09	-1.90926e-10	-1.42504
134358402	chr9:134358402:G:A	5.73995e-09	-1.90926e-10	-1.15539
134358711	chr9:134358711:C:G	5.73738e-09	-1.90926e-10	-1.15584
134358805	chr9:134358805:C:T	4.70742e-09	-1.90926e-10	-1.3537
134358879	chr9:134358879:G:A	4.86446e-09	-1.90926e-10	-1.32088
134359089	chr9:134359089:C:T	7.30548e-09	-1.90926e-10	-0.914215
134359782	chr9:134359782:CCT:C	5.13086e-07	-1.90926e-10	3.3376
134359856	chr9:134359856:C:T	3.43134e-08	-1.54506	2.17776
134359879	chr9:134359879:C:T	3.43394e-09	-1.66913	-4.23322e-10
134360102	chr9:134360102:G:A	3.12635e-09	-1.76297	-4.23322e-10
134360209	chr9:134360209:A:T	4.95471e-09	-1.90926e-10	-1.3025
134360527	chr9:134360527:A:G	6.15019e-09	-1.90926e-10	-1.08636
134360533	chr9:134360533:C:T	5.23549e-07	-0.787146	4.14494
134360549	chr9:134360549:C:T	3.09179e-07	-0.945865	3.77694
134360590	chr9:134360590:C:T	7.16592e-09	-1.90926e-10	-0.933504
134360655	chr9:134360655:A:T	3.02849e-09	-1.79478	-4.23322e-10
134360914	chr9:134360914:C:T	1.37458e-09	-1.53085	-1.05385
134361601	chr9:134361601:G:A	3.68703e-08	-0.901279	1.60585
134362171	chr9:134362171:C:T	1.7726e-09	-1.62686	-0.703537
134362172	chr9:134362172:G:A	9.90812e-10	-1.82465	-1.08742
134362398	chr9:134362398:A:G	1.6774e-08	-1.90926e-10	-0.0830066
134363298	chr9:134363298:C:T	3.92067e-09	-1.53658	-4.23322e-10
134363357	chr9:134363357:C:T	3.77864e-09	-1.57348	-4.23322e-10
134363411	chr9:134363411:T:C	4.48778e-09	-1.90926e-10	-1.40148
134363535	chr9:134363535:C:T	4.46795e-09	-1.90926e-10	-1.40591
134363573	chr9:134363573:C:T	4.33135e-09	-1.90926e-10	-1.43696
134363780	chr9:134363780:C:T	3.7748e-09	-1.57449	-4.23322e-10
134363968	chr9:134363968:T:C	4.78338e-09	-1.90926e-10	-1.33769
134364005	chr9:134364005:C:T	4.34167e-09	-1.90926e-10	-1.43458
134364232	chr9:134364232:G:A	7.50306e-09	-1.6743	0.78677
134364554	chr9:134364554:G:A	4.31617e-09	-1.90926e-10	-1.44047
134364558	chr9:134364558:A:G	2.54588e-09	-1.60814	-0.360218
134364802	chr9:134364802:C:T	1.91188e-08	-1.90926e-10	0.0478305
134364841	chr9:134364841:G:C	2.93959e-09	-1.82457	-4.23322e-10
134365140	chr9:134365140:A:G	4.38967e-09	-1.90926e-10	-1.42358
134365319	chr9:134365319:C:T	1.25632e-08	-0.0201963	-0.351874
134365433	chr9:134365433:G:C	1.66276e-07	-1.90926e-10	2.21081
134365597	chr9:134365597:T:C	4.57461e-09	-0.399637	-0.982682
134365810	chr9:134365810:C:T	4.95615e-09	-1.90926e-10	-1.30221
134365813	chr9:134365813:A:G	4.45965e-09	-1.90926e-10	-1.40777
134366053	chr9:134366053:A:T	5.1226e-09	-1.90926e-10	-1.26918
134366194	chr9:134366194:G:A	4.38156e-09	-1.90926e-10	-1.42544
134366215	chr9:134366215:G:T	4.3144e-09	-1.90926e-10	-1.44088
134366526	chr9:134366526:C:T	4.46653e-09	-1.90926e-10	-1.40623
134366656	chr9:134366656:G:A	4.7648e-09	-1.90926e-10	-1.34158
134366849	chr9:134366849:G:A	2.02671e-08	-1.90926e-10	0.106159
134366966	chr9:134366966:C:G	4.46861e-09	-1.90926e-10	-1.40576
134367097	chr9:134367097:C:G	4.61212e-09	-1.90926e-10	-1.37415
134367112	chr9:134367112:G:A	4.53977e-09	-1.90926e-10	-1.38996
134367118	chr9:134367118:A:G	1.08734e-08	-1.90926e-10	-0.516522
134367547	chr9:134367547:T:G	3.6872e-09	-1.59797	-4.23322e-10
134367981	chr9:134367981:C:T	6.72243e-09	-1.90926e-10	-0.99739
134368146	chr9:134368146:T:C	6.27657e-08	-1.74876	2.98532
134368507	chr9:134368507:G:A	3.7329e-09	-1.58565	-4.23322e-10
134369617	chr9:134369617:C:T	4.55045e-09	-1.90926e-10	-1.38761
134369640	chr9:134369640:C:T	7.82298e-10	-1.70848	-1.43988
134369648	chr9:134369648:C:T	8.1666e-07	-1.90926e-10	3.80238
134369757	chr9:134369757:G:A	3.59926e-09	-1.62211	-4.23322e-10
134369786	chr9:134369786:C:T	2.55538e-09	-1.72624	-0.238397
134369911	chr9:134369911:G:A	4.54104e-09	-1.90926e-10	-1.38968
134369945	chr9:134369945:G:A	2.83504e-08	-1.90926e-10	0.441801
134369993	chr9:134369993:C:T	4.54628e-09	-1.90926e-10	-1.38853
134369994	chr9:134369994:G:A	3.05876e-09	-1.68292	-0.101913
134370261	chr9:134370261:T:C	2.56304e-09	-1.78373	-0.177914
134370270	chr9:134370270:C:T	2.52569e-09	-1.69202	-0.284308
134370273	chr9:134370273:T:C	2.44809e-09	-1.78557	-0.221958
134370633	chr9:134370633:C:T	3.76243e-09	-1.57777	-4.23322e-10
134370817	chr9:134370817:T:C	2.26924e-09	-1.79562	-0.287776
134370818	chr9:134370818:G:A	4.31831e-09	-1.90926e-10	-1.43997
134370927	chr9:134370927:A:C	4.45756e-09	-1.90926e-10	-1.40824
134371304	chr9:134371304:C:G	4.32621e-09	-1.90926e-10	-1.43815
134371394	chr9:134371394:T:C	1.1173e-09	-1.35215	-1.43977
134371535	chr9:134371535:C:G	4.6143e-09	-1.90926e-10	-1.37368
134371811	chr9:134371811:C:T	4.31831e-09	-1.90926e-10	-1.43997
134372196	chr9:134372196:T:C	2.02854e-09	-1.81601	-0.379515
134372364	chr9:134372364:G:A	5.84456e-09	-1.90926e-10	-1.13733
134372500	chr9:134372500:T:C	5.97187e-08	-1.74358	2.93038
134372657	chr9:134372657:G:A	4.34094e-09	-1.90926e-10	-1.43475
134372688	chr9:134372688:T:C	4.59651e-09	-1.90926e-10	-1.37754
134372843	chr9:134372843:T:G	5.10373e-09	-1.90926e-10	-1.27287
134372866	chr9:134372866:A:G	3.08829e-09	-1.70657	-0.0686541
134373046	chr9:134373046:G:A	4.37049e-09	-1.90926e-10	-1.42796
134373159	chr9:134373159:T:C	1.13623e-09	-1.41473	-1.36039
134373204	chr9:134373204:C:T	6.87653e-09	-1.90926e-10	-0.974725
134373321	chr9:134373321:C:T	4.82897e-09	-1.90926e-10	-1.32821
134373378	chr9:134373378:C:G	4.30976e-09	-1.90926e-10	-1.44196
134373430	chr9:134373430:T:C	2.4938e-09	-1.79646	-0.192566
134373448	chr9:134373448:G:GC	4.45738e-09	-1.90926e-10	-1.40828
134373518	chr9:134373518:G:A	3.49093e-09	-1.65267	-4.23322e-10
134374085	chr9:134374085:GCTGT:G	5.27211e-09	-1.90926e-10	-1.24041
134374373	chr9:134374373:C:T	3.90531e-09	-1.5405	-4.23322e-10
134374617	chr9:134374617:C:T	6.06644e-09	-1.90926e-10	-1.10007
134374705	chr9:134374705:T:A	4.39409e-09	-1.90926e-10	-1.42258
134374858	chr9:134374858:A:C	1.00392e-08	-0.275847	-0.320491
134374936	chr9:134374936:TG:T	6.46481e-09	-1.90926e-10	-1.03647
134375280	chr9:134375280:C:T	3.81428e-09	-1.56409	-4.23322e-10
134375502	chr9:134375502:G:T	4.96297e-09	-1.90926e-10	-1.30084
134375833	chr9:134375833:A:G	3.87174e-08	-1.71839	2.47184
134375880	chr9:134375880:C:T	6.11124e-09	-1.90926e-10	-1.09271
134376145	chr9:134376145:C:T	1.13946e-09	-1.71898	-1.0533
134376198	chr9:134376198:T:C	1.23795e-09	-1.6541	-1.03528
134376261	chr9:134376261:A:G	1.21101e-09	-1.66103	-1.05036
134376591	chr9:134376591:G:A	1.1525e-08	-1.90926e-10	-0.458322
134376836	chr9:134376836:C:T	4.45527e-08	-1.63911	2.53294
134376931	chr9:134376931:C:G	1.16216e-09	-1.67324	-1.07932
134377069	chr9:134377069:T:C	9.95588e-10	-1.68925	-1.21801
134377316	chr9:134377316:G:A	5.64932e-09	-1.90926e-10	-1.17131
134377494	chr9:134377494:T:C	2.93402e-09	-1.82647	-4.23322e-10
134377496	chr9:134377496:C:T	6.98262e-09	-1.90926e-10	-0.959416
134377536	chr9:134377536:T:C	4.34364e-09	-1.90926e-10	-1.43413
134377583	chr9:134377583:C:T	1.42356e-08	-1.90926e-10	-0.247092
134377610	chr9:134377610:T:C	4.33516e-09	-0.596099	-0.839982
134377761	chr9:134377761:C:T	1.22132e-08	-1.73045	1.33013
134377836	chr9:134377836:A:C	2.73055e-08	-0.530197	0.934446
134377974	chr9:134377974:T:C	6.96938e-09	-1.82752	0.866209
134377989	chr9:134377989:G:A	1.90726e-08	-1.81411	1.85952
134378143	chr9:134378143:G:A	4.36102e-09	-1.90926e-10	-1.43013
134378163	chr9:134378163:G:A	1.75082e-08	-1.90926e-10	-0.0401705
134378527	chr9:134378527:G:C	1.73326e-08	-1.5096	1.45935
134378530	chr9:134378530:C:G	4.82186e-09	-1.90926e-10	-1.32968
134378796	chr9:134378796:C:A	3.21097e-09	-1.73627	-4.23322e-10
134378798	chr9:134378798:C:T	4.31852e-09	-1.90926e-10	-1.43993
134378840	chr9:134378840:G:A	5.05609e-09	-1.90926e-10	-1.28225
134378843	chr9:134378843:C:T	2.53807e-08	-1.90926e-10	0.331149
134379096	chr9:134379096:C:A	4.90216e-09	-1.90926e-10	-1.31316
134379171	chr9:134379171:C:T	4.67829e-09	-1.90926e-10	-1.35991
134379227	chr9:134379227:TGATCCCTGTGG:T	2.90764e-08	-1.21086	1.67795
134379411	chr9:134379411:G:A	5.42181e-09	-1.90926e-10	-1.21241
134379472	chr9:134379472:C:A	6.12517e-07	-1.43418	4.94891
134379505	chr9:134379505:G:A	5.80378e-09	-1.90926e-10	-1.14433
134379608	chr9:134379608:A:G	7.6105e-09	-1.1719	0.298591
134379627	chr9:134379627:C:T	4.30854e-09	-1.90926e-10	-1.44224
134379781	chr9:134379781:G:C	2.65115e-06	-1.48651	6.46642
134379870	chr9:134379870:C:T	6.07938e-09	-1.90926e-10	-1.09794
134379871	chr9:134379871:G:A	1.61657e-06	-1.47672	5.96194
134379910	chr9:134379910:C:A	3.16172e-06	-1.38082	6.53685
134379975	chr9:134379975:C:T	9.62048e-07	-1.4399	5.40613
134380399	chr9:134380399:C:T	5.67221e-07	-1.69295	5.13086
134380434	chr9:134380434:G:A	4.54194e-09	-1.90926e-10	-1.38949
134380748	chr9:134380748:C:G	2.46103e-09	-1.53878	-0.463483
134380786	chr9:134380786:C:G	1.37885e-09	-1.14475	-1.43684
134380994	chr9:134380994:A:T	8.70353e-08	-1.79204	3.35551
134381087	chr9:134381087:C:T	3.97149e-09	-1.5237	-4.23322e-10
134381287	chr9:134381287:A:G	4.62861e-09	-1.37058	-4.23322e-10
134381344	chr9:134381344:T:G	3.80141e-09	-1.56747	-4.23322e-10
134381704	chr9:134381704:C:T	1.54125e-09	-1.06112	-1.40913
134381847	chr9:134381847:T:G	3.08215e-07	-1.90926e-10	2.82796
134382012	chr9:134382012:T:G	4.3085e-09	-1.90926e-10	-1.44225
134382233	chr9:134382233:C:T	5.29988e-09	-1.90926e-10	-1.23516
134382542	chr9:134382542:G:T	2.9697e-09	-1.81438	-4.23322e-10
134382785	chr9:134382785:G:A	4.40638e-09	-1.90926e-10	-1.41979
134382880	chr9:134382880:C:G	4.80124e-09	-1.90926e-10	-1.33397
134382967	chr9:134382967:C:T	1.09107e-08	-0.513091	-4.23322e-10
134383181	chr9:134383181:A:G	2.24613e-09	-1.05595	-1.03769
134383612	chr9:134383612:G:A	6.12762e-08	-1.33036	2.54291
134384285	chr9:134384285:G:A	3.30322e-08	-1.73191	2.32655
134384370	chr9:134384370:G:A	8.34118e-08	-1.81016	3.33111
134384830	chr9:134384830:C:T	4.78416e-09	-1.90926e-10	-1.33753
134384832	chr9:134384832:C:T	4.31637e-09	-1.90926e-10	-1.44042
134384848	chr9:134384848:C:A	1.96508e-07	2.37787	-4.23322e-10
134385017	chr9:134385017:T:C	1.57185e-08	-1.90926e-10	-0.148
134385371	chr9:134385371:G:A	1.6189e-08	-1.90926e-10	-0.11851
134385467	chr9:134385467:C:T	1.27058e-09	-1.64756	-1.01581
134385559	chr9:134385559:C:T	8.71806e-10	-1.80032	-1.23971
134385741	chr9:134385741:A:C	4.37467e-09	-1.90926e-10	-1.42701
134385766	chr9:134385766:G:A	7.33614e-09	-1.90926e-10	-0.910027
134386085	chr9:134386085:C:T	1.60925e-08	-1.90926e-10	-0.124489
134386450	chr9:134386450:A:G	2.0725e-08	-1.90926e-10	0.128503
134386548	chr9:134386548:T:A	8.04587e-10	-1.82367	-1.29659
134386717	chr9:134386717:A:AC	7.87096e-08	-1.7373	3.20022
134386871	chr9:134386871:G:C	4.00746e-09	-1.51468	-4.23322e-10
134387340	chr9:134387340:C:T	4.68541e-09	-1.90926e-10	-1.35839
134387398	chr9:134387398:C:T	4.3097e-09	-1.90926e-10	-1.44197
134387793	chr9:134387793:A:G	1.15103e-07	-1.78327	3.62626
134388102	chr9:134388102:G:A	4.332e-09	-1.90926e-10	-1.43681
134388360	chr9:134388360:T:C	1.24368e-07	-1.8194	3.7398
134388646	chr9:134388646:G:T	8.4502e-09	-1.90926e-10	-0.76865
134388892	chr9:134388892:G:T	4.58308e-09	-1.90926e-10	-1.38047
134388935	chr9:134388935:G:A	2.28038e-08	-1.90926e-10	0.224088
134388982	chr9:134388982:G:A	4.44297e-09	-1.90926e-10	-1.41152
134389021	chr9:134389021:G:A	1.10603e-08	-1.90926e-10	-0.499478
134389093	chr9:134389093:G:A	5.67664e-07	-1.07219	4.51088
134389504	chr9:134389504:G:A	3.36098e-09	-1.69061	-4.23322e-10
134389536	chr9:134389536:C:T	4.45572e-09	-1.90926e-10	-1.40865
134389553	chr9:134389553:G:A	1.03645e-07	-1.76947	3.5076
134389861	chr9:134389861:C:T	3.9604e-09	-1.52649	-4.23322e-10
134390090	chr9:134390090:G:A	4.13803e-08	-1.90926e-10	0.819965
134390144	chr9:134390144:T:A	3.84506e-08	-1.90926e-10	0.746535
134390145	chr9:134390145:C:T	4.31864e-09	-1.90926e-10	-1.4399
134390456	chr9:134390456:C:T	1.37203e-08	-1.06644	0.782474
134391233	chr9:134391233:A:G	9.69708e-08	-1.76945	3.44102
134391302	chr9:134391302:C:T	1.05889e-07	-1.78862	3.54818
134391626	chr9:134391626:C:T	5.98988e-09	-1.90926e-10	-1.11277
134391740	chr9:134391740:T:C	1.23206e-07	-1.7789	3.68992
134391828	chr9:134391828:C:T	5.33439e-09	-1.90926e-10	-1.22867
134392535	chr9:134392535:C:T	2.59104e-06	-1.09549	6.05247
134392788	chr9:134392788:T:A	9.52592e-08	-1.90926e-10	1.65376
134393077	chr9:134393077:G:A	4.33852e-09	-1.90926e-10	-1.43531
134393237	chr9:134393237:CAG:C	1.00492e-09	-1.72196	-1.17597
134393314	chr9:134393314:C:T	4.39804e-09	-1.90926e-10	-1.42168
134393475	chr9:134393475:G:A	2.99668e-09	-1.80533	-4.23322e-10
134393489	chr9:134393489:G:A	7.75562e-10	-1.7183	-1.43871
134393657	chr9:134393657:A:G	2.15813e-09	-0.718561	-1.41503
134393946	chr9:134393946:C:T	6.05875e-09	-1.10134	-4.23322e-10
134394621	chr9:134394621:C:T	2.93943e-09	-1.82462	-4.23322e-10
134394750	chr9:134394750:C:A	4.36633e-09	-1.90926e-10	-1.42892
134394899	chr9:134394899:G:A	2.93047e-09	-1.82768	-4.23322e-10
134394905	chr9:134394905:G:GC	2.93047e-09	-1.82768	-4.23322e-10
134395090	chr9:134395090:C:T	4.30878e-09	-1.90926e-10	-1.44219
134395187	chr9:134395187:C:T	2.93262e-09	-1.82694	-4.23322e-10
134395311	chr9:134395311:G:T	1.27433e-09	-1.75105	-0.909372
134395579	chr9:134395579:A:G	1.49873e-07	-1.82765	3.9346
134396014	chr9:134396014:T:C	1.12805e-07	-1.65875	3.48156
134396028	chr9:134396028:G:A	8.75244e-07	-0.962677	4.83434
134396113	chr9:134396113:G:A	9.6087e-07	-0.94314	4.90814
134396594	chr9:134396594:A:G	4.40223e-09	-1.90926e-10	-1.42073
134396654	chr9:134396654:C:T	8.15339e-07	-0.994637	4.7954
134396749	chr9:134396749:C:G	4.82857e-09	-1.90926e-10	-1.32829
134396900	chr9:134396900:T:C	1.21758e-09	-1.32553	-1.38044
134397245	chr9:134397245:G:C	1.54001e-07	-1.82556	3.95968
134397280	chr9:134397280:G:A	1.69439e-07	-1.80615	4.0358
134397310	chr9:134397310:T:G	1.6669e-07	-1.82721	4.0405
134397380	chr9:134397380:G:A	1.39162e-08	-1.90926e-10	-0.269786
134397784	chr9:134397784:C:T	6.05354e-09	-1.90926e-10	-1.1022
134397799	chr9:134397799:C:T	4.51254e-09	-1.90926e-10	-1.39598
134397899	chr9:134397899:G:T	4.71903e-09	-1.90926e-10	-1.35124
134398271	chr9:134398271:T:C	2.21331e-09	-0.70559	-1.40276
134398314	chr9:134398314:T:G	1.35251e-07	-1.82688	3.83117
134398853	chr9:134398853:A:G	3.1205e-09	-1.76484	-4.23322e-10
134398922	chr9:134398922:G:A	9.57124e-10	-1.5611	-1.38556
134399142	chr9:134399142:C:T	1.6884e-09	-1.74784	-0.631222
134399242	chr9:134399242:G:A	4.6571e-09	-1.90926e-10	-1.36445
134399523	chr9:134399523:G:C	2.10085e-07	-1.82773	4.2724
134399565	chr9:134399565:T:TCA	2.9754e-09	-1.81246	-4.23322e-10
134399724	chr9:134399724:T:C	1.41291e-07	-1.82661	3.87459
134399787	chr9:134399787:G:A	4.04193e-08	-1.90926e-10	0.796468
134399894	chr9:134399894:C:T	1.26185e-09	-1.74209	-0.928165
134400306	chr9:134400306:G:A	1.6779e-07	-1.8276	4.04748
134400310	chr9:134400310:G:T	3.14932e-07	-1.65787	4.50739
134400321	chr9:134400321:A:G	2.78923e-09	-1.76079	-0.116279
134400659	chr9:134400659:T:C	1.09581e-07	-1.82501	3.61883
134400695	chr9:134400695:A:G	1.08214e-07	-1.82738	3.60865
134400927	chr9:134400927:G:A	1.29809e-07	-1.81909	3.78231
134401026	chr9:134401026:C:T	4.49739e-09	-1.90926e-10	-1.39934
134401116	chr9:134401116:T:C	3.32811e-08	-1.82764	2.42979
134401368	chr9:134401368:C:G	3.01858e-09	-1.79805	-4.23322e-10
134401399	chr9:134401399:C:T	4.30751e-09	-1.90926e-10	-1.44248
134401915	chr9:134401915:G:A	8.86113e-10	-1.58442	-1.43933
134402035	chr9:134402035:A:C	5.18232e-07	-1.80148	5.14906
134402265	chr9:134402265:C:A	4.71706e-09	-1.90926e-10	-1.35165
134402382	chr9:134402382:T:A	3.21161e-09	-1.73607	-4.23322e-10
134402679	chr9:134402679:AG:A	5.37821e-08	-1.90926e-10	1.0821
134402891	chr9:134402891:TG:T	1.18928e-07	-1.09479	2.97046
134403254	chr9:134403254:A:G	3.60493e-07	-1.8245	4.80913
134403436	chr9:134403436:T:C	2.89157e-07	-1.82185	4.58598
134403458	chr9:134403458:G:A	1.15068e-07	-1.33038	3.17307
134403478	chr9:134403478:C:T	1.3707e-08	-1.90926e-10	-0.284931
134403639	chr9:134403639:A:G	1.56044e-09	-1.28218	-1.17569
134404040	chr9:134404040:A:G	3.4495e-09	-1.66461	-4.23322e-10
134404344	chr9:134404344:C:A	6.25193e-09	-1.90926e-10	-1.06995
134404374	chr9:134404374:C:G	5.51719e-09	-1.90926e-10	-1.19497
134404514	chr9:134404514:A:G	5.52749e-09	-1.90926e-10	-1.19311
134405046	chr9:134405046:G:A	1.05461e-09	-1.60833	-1.24134
134405142	chr9:134405142:G:A	4.41099e-09	-1.90926e-10	-1.41874
134405209	chr9:134405209:C:T	4.22195e-09	-1.56021	0.097671
134405384	chr9:134405384:G:A	2.87909e-09	-1.71608	-0.129289
134405512	chr9:134405512:G:A	5.69451e-09	-1.90926e-10	-1.16334
134405582	chr9:134405582:G:T	1.99949e-09	-1.78647	-0.423479
134405881	chr9:134405881:C:G	2.93786e-09	-1.77575	-0.0494131
134406474	chr9:134406474:C:T	6.56403e-09	-1.90926e-10	-1.02124
134406475	chr9:134406475:A:G	1.67885e-09	-1.72666	-0.658071
134406568	chr9:134406568:C:T	1.8285e-08	-1.90926e-10	0.00324314
134406572	chr9:134406572:C:T	1.42853e-08	-1.90926e-10	-0.243611
134406853	chr9:134406853:T:G	1.72799e-09	-1.57357	-0.782312
134406969	chr9:134406969:C:G	1.20847e-09	-1.36525	-1.34824
134407073	chr9:134407073:T:C	1.88828e-09	-1.66337	-0.603808
134407118	chr9:134407118:A:G	6.21981e-09	-1.90926e-10	-1.0751
134407131	chr9:134407131:C:T	8.89468e-08	-1.90926e-10	1.5852
134408066	chr9:134408066:C:T	8.27098e-10	-1.82314	-1.26953
134408103	chr9:134408103:C:A	7.33862e-08	-1.1691	2.562
134408482	chr9:134408482:C:T	4.35343e-09	-1.90926e-10	-1.43188
134409348	chr9:134409348:C:T	3.06745e-09	-1.78199	-4.23322e-10
134409407	chr9:134409407:C:T	5.72144e-09	-1.90926e-10	-1.15862
134409416	chr9:134409416:C:A	2.0346e-08	-1.59476	1.70481
134409808	chr9:134409808:G:A	1.53786e-09	-1.68547	-0.786978
134409997	chr9:134409997:T:TG	7.86681e-09	-1.90926e-10	-0.840187
134410020	chr9:134410020:A:G	1.00634e-09	-1.45647	-1.44005
134410058	chr9:134410058:C:T	2.75646e-07	-1.90926e-10	2.71628
134410165	chr9:134410165:T:C	6.0792e-09	-1.90926e-10	-1.09797
134410785	chr9:134410785:C:T	2.71803e-08	-0.966609	1.36626
134411717	chr9:134411717:C:T	5.72126e-09	-1.90926e-10	-1.15865
134412174	chr9:134412174:G:T	4.35122e-09	-1.90926e-10	-1.43238
134412280	chr9:134412280:T:C	1.16139e-09	-1.31463	-1.43859
134412476	chr9:134412476:A:G	2.92833e-08	-1.24993	1.72411
134412738	chr9:134412738:C:T	4.47462e-08	-1.90926e-10	0.898166
134413069	chr9:134413069:C:T	1.46468e-07	-1.12564	3.2096
134413631	chr9:134413631:T:C	2.96737e-09	-1.81516	-4.23322e-10
134413756	chr9:134413756:G:A	1.12946e-09	-1.33863	-1.44247
134413918	chr9:134413918:T:C	1.24582e-09	-1.36945	-1.31359
134413932	chr9:134413932:C:T	6.18806e-09	-1.90926e-10	-1.08022
134413975	chr9:134413975:G:C	8.16302e-10	-1.78437	-1.32144
134414374	chr9:134414374:G:A	4.46744e-09	-1.90926e-10	-1.40603
134414464	chr9:134414464:C:T	6.66915e-09	-1.90926e-10	-1.00535
134414628	chr9:134414628:C:T	4.88246e-09	-1.90926e-10	-1.31719
134414803	chr9:134414803:G:C	4.40922e-09	-1.90926e-10	-1.41914
134414812	chr9:134414812:G:A	4.33024e-09	-1.90926e-10	-1.43722
134414845	chr9:134414845:C:T	3.00851e-09	-1.8014	-4.23322e-10
134414858	chr9:134414858:G:A	4.49202e-09	-1.90926e-10	-1.40054
134415089	chr9:134415089:C:G	2.32007e-07	-1.90926e-10	2.54393
134415168	chr9:134415168:G:C	5.1952e-09	-1.90926e-10	-1.25511
134415260	chr9:134415260:C:T	4.89738e-08	-1.19448	2.18292
134415301	chr9:134415301:C:T	1.48686e-09	-1.51435	-0.991829
134415530	chr9:134415530:G:A	7.54511e-09	-1.90926e-10	-0.881941
134415757	chr9:134415757:A:G	2.95545e-09	-1.81919	-4.23322e-10
134415972	chr9:134415972:G:C	2.93681e-09	-1.67243	-0.153085
134416396	chr9:134416396:C:T	1.50493e-08	-1.44829	1.25678
134416454	chr9:134416454:A:G	3.04073e-09	-1.68079	-0.109956
134416616	chr9:134416616:A:C	1.09712e-09	-1.37097	-1.43918
134416790	chr9:134416790:T:A	4.5856e-09	-1.90926e-10	-1.37992
134416857	chr9:134416857:T:C	3.02031e-09	-1.66476	-0.132722
134417592	chr9:134417592:G:A	4.19119e-08	-1.56307	2.3958
134417615	chr9:134417615:C:T	9.09853e-09	-1.72063	1.0259
134417799	chr9:134417799:C:T	1.61018e-08	-1.219	1.09509
134417807	chr9:134417807:G:A	4.97415e-09	-1.90926e-10	-1.29859
134418040	chr9:134418040:C:T	1.82016e-08	-0.00133076	-4.23322e-10
134418107	chr9:134418107:G:A	9.63585e-10	-1.75578	-1.18415
134418113	chr9:134418113:C:T	9.38242e-10	-1.78219	-1.1844
134418143	chr9:134418143:G:A	4.82782e-09	-1.90926e-10	-1.32845
134418172	chr9:134418172:G:C	1.79269e-07	-1.90926e-10	2.28605
134418228	chr9:134418228:G:T	3.0692e-09	-1.69362	-0.0878052
134418607	chr9:134418607:G:A	1.72705e-07	-1.90926e-10	2.24875
134418699	chr9:134418699:C:G	6.42583e-09	-1.90926e-10	-1.04251
134418796	chr9:134418796:G:A	6.25397e-09	-1.90926e-10	-1.06962
134418829	chr9:134418829:C:T	1.45519e-08	-1.90926e-10	-0.225115
134419004	chr9:134419004:C:T	5.18215e-09	-1.90926e-10	-1.25762
134419114	chr9:134419114:T:G	1.78334e-09	-1.66685	-0.657502
134419221	chr9:134419221:G:A	5.05381e-09	-1.90926e-10	-1.2827
134419519	chr9:134419519:C:T	4.76601e-09	-1.90926e-10	-1.34133
134419554	chr9:134419554:G:A	1.05577e-09	-1.67794	-1.17063
134419679	chr9:134419679:A:G	3.01767e-09	-1.79836	-4.23322e-10
134419708	chr9:134419708:G:A	2.99431e-09	-1.80613	-4.23322e-10
134419726	chr9:134419726:A:G	1.07606e-08	-0.86108	0.334128
134419874	chr9:134419874:C:T	5.94631e-09	-1.90926e-10	-1.12007
134420084	chr9:134420084:C:T	1.98176e-08	-1.90926e-10	0.083733
134420170	chr9:134420170:C:T	4.45108e-09	-1.90926e-10	-1.40969
134420428	chr9:134420428:A:G	9.76742e-10	-1.60307	-1.3233
134420469	chr9:134420469:C:T	4.40439e-09	-1.90926e-10	-1.42024
134420523	chr9:134420523:T:C	6.20635e-09	-1.90926e-10	-1.07727
134420547	chr9:134420547:C:T	4.38798e-09	-1.90926e-10	-1.42397
134420982	chr9:134420982:T:C	1.98153e-09	-1.65518	-0.563794
134421128	chr9:134421128:C:T	9.24662e-09	-1.90926e-10	-0.678582
134421323	chr9:134421323:A:G	3.13738e-09	-1.75945	-4.23322e-10
134421879	chr9:134421879:G:A	3.73643e-08	-1.90926e-10	0.717877
134422645	chr9:134422645:C:T	5.06809e-09	-1.90926e-10	-1.27988
134423097	chr9:134423097:C:T	1.20992e-09	-1.82768	-0.884604
134423645	chr9:134423645:G:A	4.36784e-09	-1.90926e-10	-1.42857
134423653	chr9:134423653:C:T	4.3123e-09	-1.90926e-10	-1.44137
134423725	chr9:134423725:C:T	4.48271e-09	-1.90926e-10	-1.40261
134423917	chr9:134423917:C:T	5.11451e-09	-1.90926e-10	-1.27076
134423973	chr9:134423973:AGGTCCGAGTCGG:A	3.5231e-08	-1.90926e-10	0.659088
134424546	chr9:134424546:A:G	1.72542e-09	-1.79871	-0.558663
134425487	chr9:134425487:C:T	1.55353e-09	-1.7895	-0.672812
134425804	chr9:134425804:C:T	4.33945e-09	-1.90926e-10	-1.43509
134425955	chr9:134425955:C:T	1.1987e-09	-1.76823	-0.95337
134426109	chr9:134426109:T:A	7.55475e-09	-1.90926e-10	-0.880664
134426332	chr9:134426332:C:T	1.69216e-07	-1.58611	3.81444
134426371	chr9:134426371:T:A	4.56988e-09	-1.90926e-10	-1.38335
134426868	chr9:134426868:C:T	4.42637e-09	-1.90926e-10	-1.41526
134427183	chr9:134427183:AAG:A	1.46107e-09	-1.76685	-0.756824
134429410	chr9:134429410:T:G	3.97987e-09	-1.52159	-4.23322e-10
134429754	chr9:134429754:C:A	1.1683e-08	-1.90926e-10	-0.444701
134429971	chr9:134429971:C:T	5.05746e-09	-1.90926e-10	-1.28198
134430069	chr9:134430069:G:A	1.24096e-08	-1.90926e-10	-0.384367
134430113	chr9:134430113:C:G	4.36813e-09	-1.90926e-10	-1.42851
134430420	chr9:134430420:G:A	5.39062e-09	-1.90926e-10	-1.21818
134430641	chr9:134430641:TC:T	1.178e-09	-1.65286	-1.08616
134430788	chr9:134430788:C:T	5.38902e-09	-1.90926e-10	-1.21848
134431061	chr9:134431061:T:G	2.98544e-09	-1.80909	-4.23322e-10
134431093	chr9:134431093:G:C	1.16263e-09	-1.45263	-1.29953
134431356	chr9:134431356:G:T	1.5628e-09	-1.4961	-0.960263
134431811	chr9:134431811:G:A	3.29576e-09	-1.7102	-4.23322e-10
134432102	chr9:134432102:A:G	1.10286e-09	-1.76006	-1.04488
134432236	chr9:134432236:T:C	8.53816e-09	-1.90926e-10	-0.758295
134432274	chr9:134432274:T:C	7.41944e-10	-1.81338	-1.38794
134432597	chr9:134432597:C:G	6.94354e-09	-1.90926e-10	-0.965028
134432626	chr9:134432626:T:C	1.09123e-09	-1.68363	-1.1319
134432663	chr9:134432663:G:A	4.46412e-09	-1.90926e-10	-1.40677
134432806	chr9:134432806:A:G	7.62768e-10	-1.82375	-1.3499
134433062	chr9:134433062:G:A	1.22449e-09	-1.68626	-1.01406
134433252	chr9:134433252:G:A	4.47103e-09	-1.90926e-10	-1.40522
134433616	chr9:134433616:G:A	4.57017e-09	-1.90926e-10	-1.38329
134433813	chr9:134433813:G:A	2.93291e-09	-1.82684	-4.23322e-10
134433923	chr9:134433923:G:A	4.78325e-09	-1.90926e-10	-1.33772
134433952	chr9:134433952:G:A	1.46528e-09	-1.80684	-0.713946
134433976	chr9:134433976:T:C	7.53851e-10	-1.81809	-1.36731
134434012	chr9:134434012:T:C	7.21019e-09	-1.90926e-10	-0.927345
134434053	chr9:134434053:C:T	6.65307e-09	-1.90926e-10	-1.00776
134434536	chr9:134434536:C:T	3.5154e-09	-1.64569	-4.23322e-10
134434562	chr9:134434562:A:G	6.79469e-09	-1.43114	0.444444
134434655	chr9:134434655:C:T	3.82569e-08	-1.90926e-10	0.741484
134434763	chr9:134434763:T:C	4.54083e-09	-1.90926e-10	-1.38973
134434794	chr9:134434794:C:T	4.49124e-09	-1.90926e-10	-1.40071
134434953	chr9:134434953:C:T	4.31681e-09	-1.90926e-10	-1.44032
134435626	chr9:134435626:G:A	3.12544e-09	-1.76326	-4.23322e-10
134435666	chr9:134435666:G:C	6.17105e-09	-1.90926e-10	-1.08297
134435781	chr9:134435781:T:C	4.47262e-08	-1.90926e-10	0.89772
134436009	chr9:134436009:T:C	1.69848e-09	-1.19636	-1.17675
134436231	chr9:134436231:C:G	6.32949e-09	-1.90926e-10	-1.05762
134436329	chr9:134436329:T:C	8.28424e-10	-1.73425	-1.35682
134436370	chr9:134436370:G:A	1.00486e-09	-1.79687	-1.10112
134436398	chr9:134436398:A:G	4.53608e-09	-1.90926e-10	-1.39078
134436440	chr9:134436440:G:A	1.38565e-07	-1.57223	3.60073
134436596	chr9:134436596:G:A	3.6308e-09	-1.61339	-4.23322e-10
134436620	chr9:134436620:C:T	4.68074e-09	-1.35938	-4.23322e-10
134437124	chr9:134437124:C:T	4.55905e-09	-1.90926e-10	-1.38573
134437460	chr9:134437460:G:A	8.49763e-09	-1.58939	0.826339
134437567	chr9:134437567:G:C	4.49732e-09	-1.90926e-10	-1.39936
134437575	chr9:134437575:C:T	4.68014e-09	-1.90926e-10	-1.35951
134437687	chr9:134437687:C:T	4.30872e-09	-1.90926e-10	-1.4422
134437713	chr9:134437713:C:T	4.30766e-09	-1.90926e-10	-1.44245
134437905	chr9:134437905:C:T	4.55287e-09	-1.90926e-10	-1.38708
134438533	chr9:134438533:G:A	1.13845e-08	-1.90926e-10	-0.470587
134438699	chr9:134438699:A:G	3.29306e-09	-1.71102	-4.23322e-10
134438714	chr9:134438714:C:T	6.0936e-09	-1.47138	0.375783
134438818	chr9:134438818:T:G	4.79052e-09	-1.90926e-10	-1.3362
134438910	chr9:134438910:C:T	1.30838e-09	-1.63771	-0.996336
134439062	chr9:134439062:T:A	2.10912e-08	-1.90926e-10	0.146015
134439260	chr9:134439260:C:A	2.29216e-07	-0.425808	2.95763
134439264	chr9:134439264:A:C	3.54132e-07	-0.49384	3.46067
134439639	chr9:134439639:A:T	8.72313e-09	-1.90926e-10	-0.736862
134439776	chr9:134439776:A:G	1.66572e-08	-1.90926e-10	-0.0899965
134440234	chr9:134440234:G:A	4.94397e-09	-1.90926e-10	-1.30467
134440263	chr9:134440263:C:T	9.35063e-09	0.174715	-0.842111
134440880	chr9:134440880:C:T	2.23663e-08	-1.90926e-10	0.204718
134441072	chr9:134441072:G:A	1.64014e-08	-1.78879	1.68332
134441221	chr9:134441221:G:T	4.7467e-09	-1.90926e-10	-1.34539
134441294	chr9:134441294:T:G	1.04205e-09	-1.8223	-1.03935
134441548	chr9:134441548:A:G	3.43779e-09	-1.66801	-4.23322e-10
134441551	chr9:134441551:C:T	4.7807e-09	-1.90926e-10	-1.33825
134441674	chr9:134441674:C:T	5.29141e-09	-1.90926e-10	-1.23675
134441798	chr9:134441798:C:G	3.03069e-09	-1.79405	-4.23322e-10
134442360	chr9:134442360:G:C	1.13691e-08	-1.90926e-10	-0.471941
134442905	chr9:134442905:T:C	4.98647e-09	-1.90926e-10	-1.29611
134442993	chr9:134442993:G:A	4.38478e-09	-1.90926e-10	-1.4247
134443508	chr9:134443508:G:A	7.85301e-09	-0.841943	-4.23322e-10
134443522	chr9:134443522:G:A	6.98062e-09	-1.90926e-10	-0.959702
134443595	chr9:134443595:A:C	5.18922e-09	-1.90926e-10	-1.25626
134443675	chr9:134443675:G:A	8.07936e-10	-1.80624	-1.30987
134443681	chr9:134443681:A:AT	2.6606e-09	-0.570598	-1.35369
134443719	chr9:134443719:C:T	4.77969e-09	-1.90926e-10	-1.33846
134444068	chr9:134444068:C:G	5.36147e-09	-1.72189	0.498286
134444184	chr9:134444184:A:G	9.91612e-09	-1.90926e-10	-0.608678
134444952	chr9:134444952:G:A	5.18274e-09	-1.90926e-10	-1.25751
134445011	chr9:134445011:CAAAA:C	4.83287e-09	-1.90926e-10	-1.3274
134445048	chr9:134445048:A:G	9.15968e-09	-1.90926e-10	-0.688028
134445405	chr9:134445405:A:G	1.09387e-08	-1.90926e-10	-0.510531
134445581	chr9:134445581:T:A	2.81555e-08	-1.90926e-10	0.434905
134445637	chr9:134445637:G:C	1.23391e-09	-1.42566	-1.26699
134445838	chr9:134445838:C:T	3.37409e-09	-1.68672	-4.23322e-10
134446266	chr9:134446266:C:T	8.49932e-10	-1.62296	-1.44248
134446300	chr9:134446300:C:T	1.04963e-09	-1.5155	-1.33891
134446369	chr9:134446369:A:G	1.02032e-09	-1.44089	-1.44183
134446937	chr9:134446937:C:T	3.21476e-09	-1.73509	-4.23322e-10
134447361	chr9:134447361:G:A	5.91609e-09	-1.90926e-10	-1.12516
134447662	chr9:134447662:A:C	6.8878e-09	-1.90926e-10	-0.973089
134447833	chr9:134447833:G:C	1.23216e-08	-1.90926e-10	-0.391484
134447869	chr9:134447869:G:A	9.61227e-10	-1.77124	-1.17114
134448071	chr9:134448071:T:C	2.52287e-09	-1.71097	-0.266477
134448117	chr9:134448117:G:A	6.52256e-09	-1.90926e-10	-1.02757
134448633	chr9:134448633:G:A	8.78084e-10	-1.75598	-1.27687
134448636	chr9:134448636:C:T	5.17298e-09	-1.90926e-10	-1.25939
134448667	chr9:134448667:G:A	1.09819e-09	-1.82774	-0.981435
134448698	chr9:134448698:T:A	5.16652e-09	-1.90926e-10	-1.26064
134449206	chr9:134449206:C:T	4.72574e-09	-0.368297	-0.981518
134449354	chr9:134449354:C:T	5.03472e-09	-1.90926e-10	-1.28648
134449466	chr9:134449466:AG:A	1.11594e-08	-1.90926e-10	-0.490557
134449652	chr9:134449652:G:A	8.97232e-10	-1.8271	-1.18418
134449715	chr9:134449715:G:T	5.08616e-09	-1.90926e-10	-1.27632
134449754	chr9:134449754:T:C	7.11546e-10	-1.82389	-1.41927
134450160	chr9:134450160:C:T	8.06281e-09	-1.90926e-10	-0.815577
134450250	chr9:134450250:A:T	4.30222e-09	-1.44371	-4.23322e-10
134450274	chr9:134450274:G:A	4.34817e-09	-1.90926e-10	-1.43308
134450618	chr9:134450618:T:G	5.25288e-09	-1.90926e-10	-1.24406
134450622	chr9:134450622:T:C	8.43225e-10	-1.69305	-1.38031
134450911	chr9:134450911:T:C	7.06903e-10	-1.82736	-1.42234
134450961	chr9:134450961:T:C	2.44812e-09	-1.82738	-0.180136
134450993	chr9:134450993:T:C	6.038e-09	-1.90926e-10	-1.10477
134451028	chr9:134451028:G:A	5.0136e-09	-1.90926e-10	-1.29069
134451063	chr9:134451063:G:C	6.038e-09	-1.90926e-10	-1.10477
134451074	chr9:134451074:T:C	4.81246e-09	-1.90926e-10	-1.33163
134451123	chr9:134451123:G:A	4.43866e-09	-1.90926e-10	-1.41249
134451262	chr9:134451262:C:T	4.66546e-09	-1.36265	-4.23322e-10
134451267	chr9:134451267:C:T	2.02612e-08	-1.90926e-10	0.10587
134451305	chr9:134451305:T:C	5.7577e-09	-1.90926e-10	-1.1523
134451620	chr9:134451620:A:G	5.63461e-09	-1.90926e-10	-1.17391
134452461	chr9:134452461:G:A	4.34909e-09	-1.90926e-10	-1.43287
134452713	chr9:134452713:A:G	6.43652e-09	-1.90926e-10	-1.04085
134452779	chr9:134452779:C:A	2.32317e-08	-1.90926e-10	0.242679
134452882	chr9:134452882:C:T	6.43652e-09	-1.90926e-10	-1.04085
134452942	chr9:134452942:C:T	5.38203e-09	-1.21977	-4.23322e-10
134453136	chr9:134453136:G:A	5.06191e-09	-1.90926e-10	-1.2811
134453156	chr9:134453156:C:T	2.34082e-08	-1.90926e-10	0.250245
134453194	chr9:134453194:C:T	3.51087e-09	-1.64698	-4.23322e-10
134453280	chr9:134453280:G:A	1.05961e-09	-1.40299	-1.44195
134453303	chr9:134453303:G:A	2.92638e-08	-1.90926e-10	0.473511
134453378	chr9:134453378:T:A	6.07799e-09	-1.09817	-4.23322e-10
134453406	chr9:134453406:A:G	4.74329e-09	-1.90926e-10	-1.34611
134453634	chr9:134453634:C:T	3.10776e-08	-1.90926e-10	0.533647
134453721	chr9:134453721:C:T	4.3924e-09	-1.90926e-10	-1.42296
134453803	chr9:134453803:G:T	2.16959e-08	-1.90926e-10	0.174282
134453826	chr9:134453826:G:A	4.368e-09	-1.90926e-10	-1.42853
134453835	chr9:134453835:C:G	4.32538e-09	-1.90926e-10	-1.43834
134454014	chr9:134454014:G:C	6.95551e-09	-1.90926e-10	-0.963306
134454016	chr9:134454016:A:G	6.96785e-09	-1.90926e-10	-0.961533
134454298	chr9:134454298:C:T	5.36622e-09	-1.90926e-10	-1.22272
134454311	chr9:134454311:G:A	4.30773e-09	-1.90926e-10	-1.44243
134454686	chr9:134454686:C:T	3.05433e-09	-1.78628	-4.23322e-10
134455060	chr9:134455060:C:T	5.58324e-09	-1.90926e-10	-1.18307
134455122	chr9:134455122:AT:A	1.05119e-09	-1.55735	-1.29556
134455260	chr9:134455260:C:T	6.01193e-09	-1.90926e-10	-1.10909
134455352	chr9:134455352:G:T	2.61253e-09	-0.676849	-1.26567
134455622	chr9:134455622:GC:G	7.78997e-10	-1.74112	-1.41147
134455885	chr9:134455885:C:T	6.31216e-09	-1.90926e-10	-1.06036
134455979	chr9:134455979:A:G	7.53606e-09	-1.90926e-10	-0.88314
134456050	chr9:134456050:C:T	2.5406e-08	-1.90926e-10	0.332146
134456160	chr9:134456160:C:T	9.23131e-09	-1.90926e-10	-0.680238
134456165	chr9:134456165:G:A	1.06965e-09	-1.54322	-1.29229
134456354	chr9:134456354:C:T	4.19281e-09	-1.46947	-4.23322e-10
134456507	chr9:134456507:G:A	8.79677e-10	-1.67956	-1.35148
134456746	chr9:134456746:G:T	2.17594e-09	-1.82749	-0.29789
134456779	chr9:134456779:C:G	7.95397e-10	-1.73196	-1.39979
134456809	chr9:134456809:A:G	4.40527e-09	-1.90926e-10	-1.42004
134457791	chr9:134457791:C:A	9.44403e-10	-1.80002	-1.16002
134457958	chr9:134457958:T:C	8.66719e-10	-1.82361	-1.22227
134458099	chr9:134458099:GA:G	1.39817e-08	-1.90926e-10	-0.265094
134458313	chr9:134458313:G:A	6.93475e-09	-1.90926e-10	-0.966295
134458356	chr9:134458356:C:T	3.39071e-09	-1.6818	-4.23322e-10
134458375	chr9:134458375:G:A	1.55092e-09	-1.80117	-0.662827
134458440	chr9:134458440:G:T	1.6189e-09	-1.81337	-0.607724
134458574	chr9:134458574:G:A	9.60502e-09	-1.90926e-10	-0.640554
134459049	chr9:134459049:T:G	3.18383e-08	-1.90926e-10	0.557831
134459283	chr9:134459283:T:C	8.90602e-10	-1.59198	-1.42671
134459385	chr9:134459385:C:A	7.08543e-10	-1.82353	-1.42385
134459401	chr9:134459401:C:T	5.07105e-09	-1.90926e-10	-1.27929
134459613	chr9:134459613:T:C	8.85539e-10	-1.76034	-1.26405
134459638	chr9:134459638:C:T	4.32558e-09	-1.90926e-10	-1.43829
134460426	chr9:134460426:G:A	8.05221e-10	-1.7298	-1.38968
134460855	chr9:134460855:C:T	4.31405e-09	-1.90926e-10	-1.44096
134461104	chr9:134461104:C:A	5.79974e-09	-1.90926e-10	-1.14503
134461448	chr9:134461448:A:G	1.16602e-08	-1.82473	1.37807
134461753	chr9:134461753:G:A	3.41663e-09	-1.67418	-4.23322e-10
134461850	chr9:134461850:C:T	6.95297e-10	-1.82772	-1.43853
134462112	chr9:134462112:A:G	8.34747e-10	-1.69063	-1.39283
134462461	chr9:134462461:A:G	9.31971e-10	-1.80943	-1.16386
134462707	chr9:134462707:A:G	5.13454e-09	-1.90926e-10	-1.26685
134462758	chr9:134462758:T:C	6.58399e-09	-1.82436	0.806164
134463175	chr9:134463175:A:G	6.90841e-09	-1.82174	0.851638
134463318	chr9:134463318:A:G	7.06395e-09	-1.81977	0.871935
134463431	chr9:134463431:C:T	5.05569e-09	-1.90926e-10	-1.28233
134463520	chr9:134463520:T:G	4.46176e-09	-1.90926e-10	-1.4073
134463683	chr9:134463683:C:T	4.90009e-09	-1.90926e-10	-1.31359
134463866	chr9:134463866:G:A	3.39069e-09	-1.68181	-4.23322e-10
134463983	chr9:134463983:G:T	7.53021e-09	-1.90926e-10	-0.883916
134464066	chr9:134464066:G:A	4.85621e-09	-1.90926e-10	-1.32258
134464382	chr9:134464382:C:T	1.19453e-09	-1.28733	-1.43776
134467084	chr9:134467084:T:G	1.89909e-09	-1.69987	-0.561596
134467137	chr9:134467137:G:T	4.94267e-09	-1.90926e-10	-1.30493
134467227	chr9:134467227:C:T	4.45093e-09	-1.90926e-10	-1.40973
134467355	chr9:134467355:G:A	7.60334e-10	-1.74615	-1.43069
134467618	chr9:134467618:A:G	7.03812e-10	-1.81905	-1.43503
134467634	chr9:134467634:C:T	5.09464e-09	-1.90926e-10	-1.27465
134467653	chr9:134467653:T:C	1.02135e-09	-1.82109	-1.06063
134467665	chr9:134467665:G:A	2.9655e-09	-1.81579	-4.23322e-10
134467789	chr9:134467789:G:A	9.0529e-10	-1.76264	-1.2397
134467843	chr9:134467843:C:T	9.65008e-10	-1.7807	-1.15776
134467852	chr9:134467852:A:C	9.38858e-10	-1.8137	-1.15223
134468102	chr9:134468102:G:A	7.30786e-10	-1.80768	-1.40879
134468147	chr9:134468147:C:T	4.87194e-09	-1.90926e-10	-1.31935
134468454	chr9:134468454:G:A	1.19537e-09	-1.53323	-1.19115
134468483	chr9:134468483:A:T	1.81266e-09	-1.63347	-0.674576
134468823	chr9:134468823:C:T	1.31156e-09	-1.75853	-0.873094
134468855	chr9:134468855:C:T	1.77245e-09	-1.82448	-0.506002
134468925	chr9:134468925:C:A	4.49773e-09	-1.90926e-10	-1.39927
134468965	chr9:134468965:G:C	2.93279e-09	-1.82689	-4.23322e-10
134469090	chr9:134469090:A:G	1.29717e-09	-1.29303	-1.34963
134469251	chr9:134469251:G:A	3.37371e-09	-1.68683	-4.23322e-10
134469533	chr9:134469533:C:T	1.10537e-09	-1.59874	-1.20392
134472043	chr9:134472043:C:T	1.87862e-09	-1.4749	-0.7974
134472294	chr9:134472294:T:G	5.00283e-09	-1.90926e-10	-1.29284
134473144	chr9:134473144:C:A	4.3243e-09	-1.90926e-10	-1.43859
134473181	chr9:134473181:G:A	3.15411e-09	-1.33559	-0.418542
134473299	chr9:134473299:C:T	1.04608e-09	-1.57907	-1.27872
134473313	chr9:134473313:G:T	4.78625e-09	-1.90926e-10	-1.33709
134473484	chr9:134473484:A:T	4.33859e-09	-1.90926e-10	-1.43529
134473602	chr9:134473602:C:A	5.07036e-09	-1.90926e-10	-1.27943
134474260	chr9:134474260:A:G	1.01462e-09	-1.69764	-1.19068
134474410	chr9:134474410:T:C	1.72129e-09	-1.77565	-0.584114
134474680	chr9:134474680:C:T	5.54751e-09	-1.90926e-10	-1.18949
134474694	chr9:134474694:A:G	1.19536e-09	-1.74737	-0.977026
134474844	chr9:134474844:G:A	3.16286e-09	-1.75136	-4.23322e-10
134475200	chr9:134475200:A:G	1.87651e-09	-1.77928	-0.494145
134475207	chr9:134475207:G:A	1.50029e-08	-1.90926e-10	-0.194594
134475422	chr9:134475422:A:G	2.71523e-09	-0.892548	-1.01142
134475475	chr9:134475475:C:T	4.40459e-09	-1.90926e-10	-1.42019
134475772	chr9:134475772:A:G	5.60025e-09	-1.90926e-10	-1.18003
134476542	chr9:134476542:T:C	1.28043e-09	-1.67249	-0.98315
134476698	chr9:134476698:G:A	4.79267e-09	-1.90926e-10	-1.33575
134476714	chr9:134476714:G:A	1.38592e-08	-1.90926e-10	-0.273889
134476993	chr9:134476993:C:G	4.85693e-09	-1.90926e-10	-1.32243
134477199	chr9:134477199:C:T	4.80537e-09	-1.90926e-10	-1.33311
134477235	chr9:134477235:G:A	6.7459e-09	-1.90926e-10	-0.993905
134477285	chr9:134477285:G:T	4.46409e-09	-1.40677	-4.23322e-10
134477432	chr9:134477432:C:T	4.32456e-09	-1.90926e-10	-1.43853
134477543	chr9:134477543:G:A	1.00637e-08	-1.90926e-10	-0.5939
134477607	chr9:134477607:A:G	2.01823e-09	-1.27297	-0.927647
134477795	chr9:134477795:T:G	2.85129e-09	-1.77719	-0.0778786
134478006	chr9:134478006:G:A	5.93757e-09	-1.90926e-10	-1.12154
134478593	chr9:134478593:A:G	1.53494e-07	-1.90926e-10	2.13082
134478893	chr9:134478893:A:C	6.2825e-09	0.160387	-1.22546
134478916	chr9:134478916:G:A	5.82943e-09	-1.90926e-10	-1.13992
134478956	chr9:134478956:C:T	9.88832e-10	-1.5949	-1.31917
134479182	chr9:134479182:C:T	3.27906e-09	-1.71528	-4.23322e-10
134479309	chr9:134479309:C:T	5.93323e-09	-1.90926e-10	-1.12227
134479614	chr9:134479614:C:T	4.26117e-09	-1.4533	-4.23322e-10
134479878	chr9:134479878:A:C	1.17834e-09	-1.82714	-0.911592
134480000	chr9:134480000:T:C	8.3249e-09	-1.82744	1.04385
134480149	chr9:134480149:G:A	5.24735e-09	-1.90926e-10	-1.24512
134480568	chr9:134480568:A:G	3.00053e-09	-1.80405	-4.23322e-10
134481331	chr9:134481331:A:G	3.37576e-09	-1.68622	-4.23322e-10
134481752	chr9:134481752:T:C	1.52919e-09	-1.04028	-1.43782
134481808	chr9:134481808:G:A	3.31535e-09	-1.70428	-4.23322e-10
134481869	chr9:134481869:G:C	5.47327e-09	-1.90926e-10	-1.20296
134481879	chr9:134481879:C:T	6.44448e-09	-1.90926e-10	-1.03962
134481917	chr9:134481917:G:T	5.26838e-09	-1.90926e-10	-1.24112
134481969	chr9:134481969:G:A	6.6771e-09	-1.90926e-10	-1.00416
134482218	chr9:134482218:C:T	9.01846e-09	-1.90926e-10	-0.703566
134482231	chr9:134482231:C:T	6.52989e-09	-1.90926e-10	-1.02645
134482533	chr9:134482533:G:A	1.46847e-08	-1.90926e-10	-0.216034
134482634	chr9:134482634:G:T	2.93159e-09	-1.82729	-4.23322e-10
134482799	chr9:134482799:TCTC:T	3.62934e-09	-0.544728	-1.06906
134483157	chr9:134483157:C:T	4.71691e-09	-1.90926e-10	-1.35169
134483225	chr9:134483225:C:T	5.01271e-09	-1.90926e-10	-1.29086
134483351	chr9:134483351:G:T	4.34915e-09	-1.90926e-10	-1.43286
134483408	chr9:134483408:T:C	3.09828e-09	-1.77199	-4.23322e-10
134483433	chr9:134483433:T:C	4.73298e-09	-1.90926e-10	-1.34829
134483463	chr9:134483463:G:A	2.33323e-08	-1.90926e-10	0.246999
134483570	chr9:134483570:G:A	4.4915e-09	-1.90926e-10	-1.40065
134483677	chr9:134483677:C:T	6.55307e-09	-1.90926e-10	-1.02291
134483712	chr9:134483712:G:A	4.83968e-09	-1.90926e-10	-1.32599
134484280	chr9:134484280:C:T	3.23388e-09	-1.72916	-4.23322e-10
134485083	chr9:134485083:T:A	4.72748e-09	-1.90926e-10	-1.34945
134485466	chr9:134485466:G:T	4.4637e-09	-1.90926e-10	-1.40686
134485578	chr9:134485578:A:G	9.62908e-09	-1.90926e-10	-0.638052
134485599	chr9:134485599:G:A	3.33043e-09	-0.266754	-1.43298
134485655	chr9:134485655:C:T	5.03259e-09	-1.90926e-10	-1.2869
134485980	chr9:134485980:G:A	7.40764e-09	-1.90926e-10	-0.900328
134486814	chr9:134486814:G:A	2.99841e-09	-1.80476	-4.23322e-10
134487184	chr9:134487184:G:A	1.11257e-08	-1.90926e-10	-0.493581
134487320	chr9:134487320:C:G	4.35339e-09	-0.0903108	-1.34157
134487415	chr9:134487415:C:T	2.27953e-09	-0.86013	-1.21874
134487429	chr9:134487429:C:T	4.89718e-09	-1.31418	-4.23322e-10
134487494	chr9:134487494:C:T	6.78931e-09	-1.90926e-10	-0.987491
134487552	chr9:134487552:T:C	7.25508e-10	-1.78592	-1.4378
134487596	chr9:134487596:C:T	1.00205e-08	0.774825	-1.37303
134487615	chr9:134487615:C:T	6.56477e-09	-1.90926e-10	-1.02112
134487675	chr9:134487675:T:C	7.57685e-10	-1.80889	-1.37143
134487789	chr9:134487789:A:G	7.98417e-10	-1.76474	-1.36322
134488093	chr9:134488093:G:A	7.94655e-10	-1.80076	-1.33192
134488276	chr9:134488276:G:C	5.98052e-09	-1.90926e-10	-1.11433
134488670	chr9:134488670:C:T	8.7085e-10	-1.82696	-1.21417
134488873	chr9:134488873:G:A	7.46388e-10	-1.82277	-1.37258
134489040	chr9:134489040:C:T	4.05208e-09	-0.549817	-0.953793
134489053	chr9:134489053:G:A	3.50151e-09	-1.64964	-4.23322e-10
134489105	chr9:134489105:G:A	7.33622e-10	-1.82275	-1.38985
134489180	chr9:134489180:A:C	1.17596e-09	-1.71704	-1.02372
134489312	chr9:134489312:A:G	9.46352e-10	-1.82639	-1.13159
134489336	chr9:134489336:A:G	5.23888e-08	2.01931	-0.963461
134489514	chr9:134489514:G:A	1.09872e-08	-1.90926e-10	-0.50611
134489520	chr9:134489520:T:C	8.80532e-10	-1.79089	-1.23918
134489754	chr9:134489754:G:A	2.45066e-09	-1.22616	-0.780324
134490211	chr9:134490211:C:G	2.73757e-09	-0.982044	-0.913726
134490272	chr9:134490272:G:A	1.26178e-08	-1.90926e-10	-0.36773
134490297	chr9:134490297:C:T	7.25788e-09	-1.90926e-10	-0.920752
134490419	chr9:134490419:A:G	1.63076e-09	-1.16747	-1.24633
134490783	chr9:134490783:C:A	1.36435e-09	-1.35127	-1.24089
134490818	chr9:134490818:C:T	2.18233e-09	-1.01791	-1.10453
134490890	chr9:134490890:C:T	3.93541e-09	-1.53283	-4.23322e-10
134490900	chr9:134490900:G:A	7.90244e-09	-1.90926e-10	-0.835668
134491195	chr9:134491195:C:T	1.92e-09	-1.13342	-1.1171
134491381	chr9:134491381:T:C	2.18294e-09	-0.759822	-1.36235
134491613	chr9:134491613:C:T	4.67153e-09	-1.90926e-10	-1.36135
134491708	chr9:134491708:A:G	6.40367e-09	-1.90926e-10	-1.04597
134491752	chr9:134491752:G:A	5.40776e-09	-1.90926e-10	-1.215
134491964	chr9:134491964:G:A	1.33649e-08	-0.310204	-4.23322e-10
134492095	chr9:134492095:T:A	1.82975e-09	-0.938586	-1.36008
134492188	chr9:134492188:C:T	1.36892e-08	-1.90926e-10	-0.286229
134492294	chr9:134492294:T:C	1.82288e-09	-0.91232	-1.3901
134492598	chr9:134492598:T:C	9.29922e-10	-1.53873	-1.43677
134492801	chr9:134492801:A:G	1.28319e-09	-1.32658	-1.32691
134493163	chr9:134493163:C:T	4.53413e-09	-1.90926e-10	-1.39121
134493363	chr9:134493363:T:C	2.90183e-09	-0.413	-1.4245
134493385	chr9:134493385:G:T	4.89744e-09	-1.90926e-10	-1.31413
134493410	chr9:134493410:G:A	4.91982e-09	-1.90926e-10	-1.30957
134493802	chr9:134493802:T:C	1.44392e-09	-1.09313	-1.44235
134493913	chr9:134493913:A:G	3.78041e-09	-1.57301	-4.23322e-10
134493967	chr9:134493967:G:A	3.79498e-09	-1.56916	-4.23322e-10
134494517	chr9:134494517:C:T	7.45571e-09	-1.90926e-10	-0.89386
134495175	chr9:134495175:A:G	1.45964e-09	-1.66139	-0.863257
134495183	chr9:134495183:C:T	9.39585e-10	-1.65791	-1.30725
134495606	chr9:134495606:C:T	1.07511e-08	-1.90926e-10	-0.52783
134495661	chr9:134495661:C:T	4.71609e-09	-1.90926e-10	-1.35186
134495738	chr9:134495738:G:A	2.26246e-09	-0.833382	-1.25301
134495752	chr9:134495752:G:A	2.96801e-09	-1.81495	-4.23322e-10
134495910	chr9:134495910:A:G	1.57755e-08	-1.90926e-10	-0.144384
134496016	chr9:134496016:G:A	6.28192e-09	-1.90926e-10	-1.06516
134496511	chr9:134496511:C:T	3.29919e-09	-1.44717	-0.261992
134496518	chr9:134496518:C:T	1.33548e-08	-1.90926e-10	-0.310965
134496583	chr9:134496583:T:C	4.87825e-09	-1.90926e-10	-1.31805
134496754	chr9:134496754:T:C	7.11728e-10	-1.81614	-1.42676
134497157	chr9:134497157:T:A	4.6852e-09	-1.90926e-10	-1.35843
134497171	chr9:134497171:C:T	4.31624e-09	-1.90926e-10	-1.44046
134497494	chr9:134497494:C:A	7.12176e-09	-1.90926e-10	-0.939685
134497729	chr9:134497729:G:A	2.37079e-08	-1.90926e-10	0.262969
134497752	chr9:134497752:G:T	4.83862e-09	-1.90926e-10	-1.32621
134498107	chr9:134498107:C:T	8.17754e-10	-1.81875	-1.28528
134498285	chr9:134498285:C:T	1.18551e-08	-1.90926e-10	-0.430082
134498316	chr9:134498316:CCT:C	1.61457e-09	-1.03682	-1.38695
134498625	chr9:134498625:C:T	9.9834e-09	-1.90926e-10	-0.601916
134498992	chr9:134498992:G:A	6.50033e-09	-1.90926e-10	-1.03099
134499071	chr9:134499071:T:TG	4.55129e-09	-1.90926e-10	-1.38743
134499332	chr9:134499332:T:TG	5.20251e-09	-1.90926e-10	-1.2537
134499746	chr9:134499746:T:A	5.85375e-09	-1.90926e-10	-1.13576
134500007	chr9:134500007:G:A	8.28085e-10	-1.80945	-1.28203
134500859	chr9:134500859:T:G	8.13848e-10	-1.82269	-1.28613
134500910	chr9:134500910:G:A	4.67414e-09	-1.90926e-10	-1.36079
134501199	chr9:134501199:A:C	9.5856e-09	-1.90926e-10	-0.642578
134501660	chr9:134501660:G:A	5.28925e-09	-1.90926e-10	-1.23716
134501865	chr9:134501865:T:C	5.16268e-09	-1.90926e-10	-1.26138
134502082	chr9:134502082:C:T	4.44499e-09	-1.90926e-10	-1.41106
134502127	chr9:134502127:G:A	5.2711e-09	-1.90926e-10	-1.2406
134502136	chr9:134502136:G:A	4.3076e-09	-1.90926e-10	-1.44246
134502346	chr9:134502346:G:T	4.32343e-09	-1.90926e-10	-1.43879
134502593	chr9:134502593:T:C	2.33649e-09	-1.69609	-0.358099
134502741	chr9:134502741:G:A	2.77698e-09	-1.74081	-0.14067
134502793	chr9:134502793:C:T	4.44714e-09	-1.90926e-10	-1.41058
134502959	chr9:134502959:G:A	1.48449e-09	-1.67803	-0.829742
134503391	chr9:134503391:A:G	1.68534e-08	-1.90926e-10	-0.0782894
134503423	chr9:134503423:C:A	1.15673e-09	-1.38718	-1.37007
134503498	chr9:134503498:G:A	4.54373e-09	-1.90926e-10	-1.38909
134503625	chr9:134503625:A:G	5.52156e-09	-1.90926e-10	-1.19418
134503895	chr9:134503895:A:G	6.70377e-09	-1.90926e-10	-1.00017
134503974	chr9:134503974:G:A	6.48513e-09	-1.90926e-10	-1.03333
134504051	chr9:134504051:G:C	2.96224e-09	-1.82707	0.0101791
134504055	chr9:134504055:AG:A	6.95626e-09	-1.90926e-10	-0.963198
134504150	chr9:134504150:A:G	9.6141e-09	-1.90926e-10	-0.639609
134504166	chr9:134504166:G:A	5.10339e-09	-1.90926e-10	-1.27293
134504647	chr9:134504647:T:G	1.46918e-08	-1.79231	1.57676
134504662	chr9:134504662:T:C	6.91757e-09	-1.90926e-10	-0.968774
134504889	chr9:134504889:A:G	6.59214e-09	-1.90926e-10	-1.01696
134505746	chr9:134505746:C:T	1.51026e-07	-1.18225	3.29686
134505763	chr9:134505763:A:G	5.10774e-07	-1.90926e-10	3.33309
134506107	chr9:134506107:G:A	6.80888e-09	-1.90926e-10	-0.984611
134506172	chr9:134506172:T:C	4.39221e-09	-1.90926e-10	-1.42301
134506410	chr9:134506410:C:G	1.43505e-09	-1.11499	-1.42665
134506568	chr9:134506568:C:T	7.14797e-10	-1.80822	-1.43038
134506621	chr9:134506621:G:A	1.23878e-08	-1.90926e-10	-0.386125
134506623	chr9:134506623:A:T	6.29016e-09	-1.90926e-10	-1.06385
134507070	chr9:134507070:G:T	4.73148e-09	-1.90926e-10	-1.3486
134507087	chr9:134507087:A:G	2.88862e-08	-1.90926e-10	0.460523
134507173	chr9:134507173:T:C	1.12551e-09	-1.81175	-0.972852
134507410	chr9:134507410:A:G	4.06761e-08	-0.375834	1.17864
134507467	chr9:134507467:A:G	5.04715e-09	-1.90926e-10	-1.28402
134507764	chr9:134507764:A:G	4.79427e-09	-1.90926e-10	-1.33542
134507999	chr9:134507999:T:A	4.72248e-09	-1.90926e-10	-1.35051
134508170	chr9:134508170:C:T	4.53313e-09	-1.90926e-10	-1.39143
134508350	chr9:134508350:G:C	4.3667e-09	-1.90926e-10	-1.42883
134508430	chr9:134508430:T:G	1.52713e-09	-1.05897	-1.42048
134508836	chr9:134508836:A:T	2.72637e-08	-1.51281	1.91553
134509312	chr9:134509312:G:C	1.53325e-08	-1.90926e-10	-0.172863
134509424	chr9:134509424:T:C	6.90971e-09	-1.90926e-10	-0.969913
134509837	chr9:134509837:ATCT:A	1.19941e-09	-1.28742	-1.43359
134509928	chr9:134509928:G:A	6.40428e-09	-1.64451	0.598632
134510162	chr9:134510162:T:C	1.22981e-07	-1.1652	3.07439
134510219	chr9:134510219:C:T	1.41722e-09	-1.14229	-1.41185
134510222	chr9:134510222:G:A	4.39157e-09	-1.90926e-10	-1.42315
134510291	chr9:134510291:T:C	5.6561e-09	-1.90926e-10	-1.1701
134510306	chr9:134510306:T:C	6.34056e-09	-1.90926e-10	-1.05587
134510575	chr9:134510575:A:G	5.34232e-09	-1.90926e-10	-1.22718
134511248	chr9:134511248:C:T	6.64368e-09	-1.90926e-10	-1.00917
134511817	chr9:134511817:A:G	2.12525e-08	-1.90926e-10	0.153635
134512064	chr9:134512064:A:G	1.01018e-08	-1.90926e-10	-0.590129
134512347	chr9:134512347:T:A	1.72854e-08	-1.90926e-10	-0.052979
134512460	chr9:134512460:G:A	5.40993e-09	-1.90926e-10	-1.2146
134512991	chr9:134512991:C:T	1.74597e-08	-1.90926e-10	-0.0429418
134513433	chr9:134513433:C:T	9.09843e-10	-1.61995	-1.37737
134513438	chr9:134513438:C:T	4.69753e-09	-1.90926e-10	-1.3558
134513455	chr9:134513455:C:T	4.5647e-09	-1.90926e-10	-1.38449
134513586	chr9:134513586:G:A	7.99608e-09	-0.823889	-4.23322e-10
134513707	chr9:134513707:C:T	7.30381e-10	-1.7826	-1.43443
134513901	chr9:134513901:C:T	1.18726e-09	-1.33011	-1.40108
134514207	chr9:134514207:A:T	1.11813e-08	-0.488595	-4.23322e-10
134514256	chr9:134514256:A:G	6.22459e-09	-1.90926e-10	-1.07433
134514359	chr9:134514359:T:C	2.94725e-08	-1.90926e-10	0.480617
134514508	chr9:134514508:C:T	7.20191e-09	-1.2374	0.308903
134514683	chr9:134514683:T:C	1.02496e-09	-1.71406	-1.16412
134514792	chr9:134514792:G:A	1.07078e-09	-1.43681	-1.39764
134514964	chr9:134514964:T:A	4.54746e-09	-1.90926e-10	-1.38827
134515001	chr9:134515001:T:C	1.3411e-08	-1.90926e-10	-0.306762
134515048	chr9:134515048:C:T	3.30183e-09	-0.807062	-0.901301
134515221	chr9:134515221:G:A	5.07168e-09	-1.90926e-10	-1.27917
134515349	chr9:134515349:T:G	4.07576e-09	-0.844433	-0.653349
134515524	chr9:134515524:C:T	5.82764e-09	-1.90926e-10	-1.14023
134515833	chr9:134515833:G:A	4.36673e-09	-1.90926e-10	-1.42882
134516061	chr9:134516061:TTG:T	2.05696e-08	-1.26019	1.38116
134516246	chr9:134516246:T:C	1.61385e-07	0.644159	1.53679
134516586	chr9:134516586:T:G	1.2151e-09	-1.31289	-1.39512
134516736	chr9:134516736:C:T	1.51898e-08	-1.90926e-10	-0.182212
134516871	chr9:134516871:G:A	8.39708e-10	-1.64218	-1.43536
134516935	chr9:134516935:T:C	6.1594e-09	-1.90926e-10	-1.08486
134517021	chr9:134517021:C:T	3.39117e-09	-0.246453	-1.43521
134517095	chr9:134517095:G:A	7.19906e-10	-1.82115	-1.41032
134517722	chr9:134517722:C:G	4.32564e-09	-1.90926e-10	-1.43828
134518082	chr9:134518082:G:A	4.89699e-09	-1.90926e-10	-1.31422
134518083	chr9:134518083:C:T	4.44795e-09	-1.90926e-10	-1.4104
134518096	chr9:134518096:G:A	4.35239e-09	-1.43212	-4.23322e-10
134518195	chr9:134518195:C:T	3.63298e-09	-1.61279	-4.23322e-10
134518414	chr9:134518414:G:A	4.31651e-09	-1.90926e-10	-1.44039
134518493	chr9:134518493:C:T	6.65192e-09	-1.90926e-10	-1.00793
134518561	chr9:134518561:C:T	9.55367e-10	-1.57462	-1.37388
134518614	chr9:134518614:T:G	4.96228e-09	-1.90926e-10	-1.30097
134518957	chr9:134518957:C:T	6.94999e-09	-1.90926e-10	-0.964099
134518990	chr9:134518990:G:C	5.11694e-09	-1.90926e-10	-1.27028
134519009	chr9:134519009:G:A	1.33403e-08	-1.90926e-10	-0.312047
134519379	chr9:134519379:C:A	5.40339e-09	-1.90926e-10	-1.21581
134519393	chr9:134519393:C:T	1.72321e-09	-1.76668	-0.591974
134519503	chr9:134519503:T:A	1.13137e-09	-1.8247	-0.954707
134519576	chr9:134519576:A:G	1.50319e-08	-1.24572	1.05305
134519866	chr9:134519866:C:A	4.98763e-09	-1.90926e-10	-1.29588
134520718	chr9:134520718:C:T	1.31715e-09	-1.39165	-1.23572
134520777	chr9:134520777:T:G	7.04566e-09	-1.90926e-10	-0.950428
134521044	chr9:134521044:G:A	4.6686e-09	-1.90926e-10	-1.36198
134521492	chr9:134521492:T:C	4.4988e-09	-1.19267	-0.206356
134521554	chr9:134521554:T:C	1.09341e-09	-1.67636	-1.13717
134521598	chr9:134521598:T:G	6.92159e-09	-1.23461	0.266419
134521771	chr9:134521771:C:A	6.95753e-10	-1.82596	-1.43964
134521951	chr9:134521951:G:A	8.06085e-10	-1.81876	-1.29965
134521964	chr9:134521964:C:T	4.35339e-09	-1.90926e-10	-1.43189
134521999	chr9:134521999:G:A	1.34222e-09	-1.79226	-0.816255
134522065	chr9:134522065:C:T	7.15927e-10	-1.82204	-1.41497
134522182	chr9:134522182:C:T	4.38423e-09	-1.90926e-10	-1.42482
134522238	chr9:134522238:C:T	3.21689e-09	-1.19353	-0.540892
134522296	chr9:134522296:C:T	1.49686e-09	-1.49633	-1.00315
134522309	chr9:134522309:G:A	2.99008e-09	-1.80754	-4.23322e-10
134522522	chr9:134522522:T:C	5.11932e-09	-1.90926e-10	-1.26982
134522634	chr9:134522634:T:C	1.75713e-09	-1.44061	-0.89855
134523096	chr9:134523096:C:T	4.31988e-09	-1.90926e-10	-1.43961
134523448	chr9:134523448:T:C	7.15594e-10	-1.81498	-1.4225
134523473	chr9:134523473:C:T	1.41181e-09	-1.3201	-1.23787
134523496	chr9:134523496:T:C	8.7111e-09	-1.0269	0.288653
134525093	chr9:134525093:C:T	9.55e-09	-1.90926e-10	-0.646298
134525130	chr9:134525130:C:T	2.04953e-09	-1.81812	-0.367108
134525269	chr9:134525269:T:C	1.13624e-09	-1.46908	-1.30603
134525366	chr9:134525366:G:A	4.5126e-09	-1.90926e-10	-1.39597
134525430	chr9:134525430:A:G	5.63762e-09	-1.17338	-4.23322e-10
134525459	chr9:134525459:A:G	1.05341e-09	-1.50378	-1.34703
134525462	chr9:134525462:G:T	9.39294e-10	-1.52326	-1.4422
134525616	chr9:134525616:C:T	4.31577e-09	-1.90926e-10	-1.44056
134525771	chr9:134525771:C:T	6.07935e-09	-1.90926e-10	-1.09794
134525939	chr9:134525939:C:T	4.48078e-09	-1.90926e-10	-1.40304
134526094	chr9:134526094:G:A	1.2935e-09	-1.44619	-1.1993
134526269	chr9:134526269:G:T	6.33779e-09	-1.05631	-4.23322e-10
134526306	chr9:134526306:G:A	4.3128e-09	-1.90926e-10	-1.44125
134526626	chr9:134526626:C:G	4.51781e-09	-1.90926e-10	-1.39481
134526862	chr9:134526862:C:T	1.38354e-09	-1.63939	-0.938807
134526943	chr9:134526943:G:A	4.91989e-09	-1.90926e-10	-1.30955
134527056	chr9:134527056:C:A	8.35686e-10	-1.82527	-1.25707
134527128	chr9:134527128:G:A	4.74449e-09	-1.90926e-10	-1.34586
134527234	chr9:134527234:T:C	4.31328e-09	-1.90926e-10	-1.44114
134527463	chr9:134527463:A:C	9.27115e-09	-1.90926e-10	-0.675932
134527475	chr9:134527475:A:G	4.31282e-09	-1.90926e-10	-1.44125
134527497	chr9:134527497:C:T	1.55701e-09	-1.34076	-1.11932
134527531	chr9:134527531:T:C	5.90188e-09	-0.929376	-0.198192
134527532	chr9:134527532:G:A	1.56963e-09	-1.34944	-1.10256
134527565	chr9:134527565:C:T	7.52786e-10	-1.82202	-1.36479
134527568	chr9:134527568:A:G	1.63636e-09	-1.33021	-1.08015
134527610	chr9:134527610:A:G	1.9838e-09	-1.82028	-0.397549
134527891	chr9:134527891:C:T	1.55476e-09	-1.08087	-1.38065
134527941	chr9:134527941:T:G	9.66392e-09	-1.90926e-10	-0.63444
134527961	chr9:134527961:C:G	9.88242e-09	-1.90926e-10	-0.612082
134527972	chr9:134527972:C:T	8.44367e-10	-1.82752	-1.24449
134528269	chr9:134528269:A:G	1.41422e-09	-1.20218	-1.35408
134528319	chr9:134528319:T:C	4.54727e-09	-1.90926e-10	-1.38831
134528628	chr9:134528628:C:T	1.4615e-09	-1.17823	-1.34514
134528675	chr9:134528675:A:G	1.91672e-08	-0.970487	1.02084
134528962	chr9:134528962:A:G	1.37954e-09	-1.18015	-1.40094
134529487	chr9:134529487:T:G	8.80737e-10	-1.82688	-1.20295
134529521	chr9:134529521:A:G	1.29181e-09	-1.24586	-1.40094
134529538	chr9:134529538:T:C	4.3112e-09	-1.90926e-10	-1.44162
134529622	chr9:134529622:G:A	9.34719e-09	-1.90926e-10	-0.667764
134529820	chr9:134529820:A:G	8.69075e-10	-1.82703	-1.21613
134529993	chr9:134529993:G:A	4.31545e-09	-1.90926e-10	-1.44064
134530638	chr9:134530638:A:G	6.4364e-09	-1.29121	0.25034
134530841	chr9:134530841:A:G	4.64321e-09	-1.90926e-10	-1.36743
134530918	chr9:134530918:T:A	4.31166e-09	-1.90926e-10	-1.44152
134531059	chr9:134531059:A:G	4.43897e-09	-1.90926e-10	-1.41242
134531086	chr9:134531086:A:T	1.46411e-09	-1.11848	-1.40311
134531524	chr9:134531524:C:T	4.30923e-09	-1.90926e-10	-1.44208
134531547	chr9:134531547:G:A	4.68395e-09	-1.27875	-0.0799532
134531605	chr9:134531605:G:A	7.12304e-10	-1.81192	-1.43017
134531638	chr9:134531638:A:G	1.67248e-09	-1.82461	-0.563918
134531820	chr9:134531820:A:G	1.88733e-09	-1.33917	-0.928503
134532135	chr9:134532135:C:T	8.28449e-09	-1.90926e-10	-0.788454
134532196	chr9:134532196:G:A	1.12099e-09	-1.80208	-0.986551
134532208	chr9:134532208:T:C	7.08128e-10	-1.82652	-1.42145
134532256	chr9:134532256:G:A	1.12683e-09	-1.80993	-0.9735
134532269	chr9:134532269:C:T	9.51623e-10	-1.79442	-1.15801
134532387	chr9:134532387:C:T	1.10379e-09	-1.80648	-0.997607
134532511	chr9:134532511:A:G	4.43166e-09	-1.90926e-10	-1.41407
134532566	chr9:134532566:T:C	1.13351e-09	-1.81898	-0.958536
134532598	chr9:134532598:T:A	6.94498e-10	-1.82771	-1.4397
134532822	chr9:134532822:G:T	1.10817e-09	-1.81723	-0.982898
134532859	chr9:134532859:C:T	2.2571e-09	-0.648697	-1.44006
134532938	chr9:134532938:T:C	1.32591e-09	-1.81871	-0.802035
134533118	chr9:134533118:C:T	5.7558e-09	-1.90926e-10	-1.15263
134533193	chr9:134533193:C:T	7.01278e-10	-1.82765	-1.43004
134533203	chr9:134533203:T:C	1.78405e-09	-1.82559	-0.498363
134533241	chr9:134533241:G:A	4.30758e-09	-1.90926e-10	-1.44246
134533396	chr9:134533396:G:A	4.45916e-09	-1.90926e-10	-1.40788
134533779	chr9:134533779:C:T	7.05398e-09	-1.90926e-10	-0.949247
134533837	chr9:134533837:C:T	8.78974e-10	-1.8238	-1.20803
134533932	chr9:134533932:G:A	4.79286e-09	-1.90926e-10	-1.33571
134534013	chr9:134534013:A:C	7.1645e-10	-1.80768	-1.4286
134534035	chr9:134534035:G:A	4.39708e-09	-1.90926e-10	-1.4219
134534081	chr9:134534081:C:T	8.23006e-10	-1.82662	-1.27101
134534273	chr9:134534273:C:T	9.12793e-10	-1.81703	-1.17706
134534307	chr9:134534307:A:T	9.27336e-10	-1.81912	-1.15916
134534488	chr9:134534488:C:A	9.10255e-10	-1.82617	-1.1707
134534786	chr9:134534786:G:A	4.12713e-08	-1.90926e-10	0.817329
134534912	chr9:134534912:T:C	2.03085e-09	-0.752039	-1.44235
134535061	chr9:134535061:C:T	7.18067e-10	-1.80959	-1.42444
134535089	chr9:134535089:G:A	1.13422e-09	-1.35981	-1.41709
134535115	chr9:134535115:T:C	1.61001e-09	-1.09902	-1.32758
134535352	chr9:134535352:T:C	1.01156e-09	-1.62025	-1.27109
134535491	chr9:134535491:T:C	1.08275e-07	-0.108569	1.89041
134535596	chr9:134535596:T:C	7.66334e-09	-0.557108	-0.309284
134535681	chr9:134535681:G:A	1.01564e-09	-1.751	-1.13632
134535754	chr9:134535754:T:C	4.31829e-09	-1.90926e-10	-1.43998
134535773	chr9:134535773:C:T	7.1745e-09	-1.90926e-10	-0.932307
134535779	chr9:134535779:A:G	9.32595e-10	-1.59071	-1.38191
134535921	chr9:134535921:G:A	5.07545e-09	-0.181083	-1.09734
134536049	chr9:134536049:T:C	4.5827e-09	-1.90926e-10	-1.38055
134536542	chr9:134536542:C:T	1.58567e-08	-1.90926e-10	-0.139246
134536579	chr9:134536579:T:G	7.19106e-10	-1.82745	-1.40513
134536680	chr9:134536680:G:A	6.79307e-09	-1.90926e-10	-0.986937
134536711	chr9:134536711:C:T	6.81774e-09	-1.90926e-10	-0.983311
134536760	chr9:134536760:C:G	1.382e-09	-1.47058	-1.10873
134536809	chr9:134536809:C:T	5.32934e-09	-1.90926e-10	-1.22961
134536810	chr9:134536810:G:A	2.51173e-09	-1.81121	-0.170658
134536915	chr9:134536915:C:A	5.55717e-09	-1.90926e-10	-1.18775
134537089	chr9:134537089:G:A	2.05115e-09	-1.8004	-0.384043
134537254	chr9:134537254:G:A	1.22188e-09	-1.39399	-1.30846
134537343	chr9:134537343:C:T	1.2525e-09	-1.36019	-1.3175
134537506	chr9:134537506:A:G	1.14732e-09	-1.41761	-1.3478
134537550	chr9:134537550:A:G	1.2013e-09	-1.40496	-1.31448
134537561	chr9:134537561:G:A	1.23124e-09	-1.38403	-1.31078
134537720	chr9:134537720:C:T	4.30752e-09	-1.90926e-10	-1.44248
134537744	chr9:134537744:A:G	1.27916e-09	-1.46098	-1.19566
134537818	chr9:134537818:G:A	5.64137e-09	-1.90926e-10	-1.17271
134537825	chr9:134537825:TGGGGTCTG:T	1.15095e-09	-1.42738	-1.33487
134537873	chr9:134537873:T:C	1.20991e-09	-1.38962	-1.32267
134537878	chr9:134537878:A:G	4.50688e-09	-1.90926e-10	-1.39723
134538006	chr9:134538006:G:A	5.66551e-09	-1.90926e-10	-1.16844
134538025	chr9:134538025:C:T	9.1272e-09	-1.82774	1.13616
134538030	chr9:134538030:G:A	1.25316e-09	-1.38559	-1.29158
134538056	chr9:134538056:A:G	4.60081e-09	-1.90926e-10	-1.37661
134538137	chr9:134538137:G:A	1.25227e-09	-1.41468	-1.26321
134538160	chr9:134538160:A:G	5.05729e-09	-1.90926e-10	-1.28201
134538164	chr9:134538164:G:A	1.2993e-09	-1.39098	-1.25003
134538314	chr9:134538314:C:T	4.85238e-09	-1.90926e-10	-1.32337
134538435	chr9:134538435:A:G	1.20979e-09	-1.40491	-1.30748
134538525	chr9:134538525:A:G	1.93321e-08	-1.90926e-10	0.0589258
134538605	chr9:134538605:C:T	6.14742e-09	-1.90926e-10	-1.08681
134538683	chr9:134538683:G:A	9.71005e-09	-1.90926e-10	-0.629678
134538828	chr9:134538828:A:G	2.06136e-09	-1.35713	-0.822342
134538872	chr9:134538872:G:A	1.21304e-09	-1.39082	-1.31889
134538880	chr9:134538880:T:C	1.23382e-09	-1.37557	-1.31715
134538952	chr9:134538952:T:C	8.08621e-09	-1.90926e-10	-0.812679
134539005	chr9:134539005:A:G	7.66106e-09	-1.90926e-10	-0.866689
134539052	chr9:134539052:C:T	1.10403e-09	-1.36559	-1.43828
134539079	chr9:134539079:T:C	5.16513e-09	-1.90926e-10	-1.26091
134539093	chr9:134539093:T:C	1.77044e-09	-1.34577	-0.985841
134539507	chr9:134539507:TATC:T	1.09762e-09	-1.37547	-1.43422
134539527	chr9:134539527:T:C	8.6883e-08	-0.0160923	1.57782
134539602	chr9:134539602:G:A	1.16057e-09	-1.39734	-1.35659
134539615	chr9:134539615:C:T	1.15864e-09	-1.39663	-1.35896
134539616	chr9:134539616:A:G	1.14711e-09	-1.40125	-1.36434
134539911	chr9:134539911:G:C	1.16922e-09	-1.3237	-1.42281
134539967	chr9:134539967:C:T	4.34165e-09	-1.90926e-10	-1.43459
134540114	chr9:134540114:C:A	9.84297e-10	-1.71313	-1.20554
134540276	chr9:134540276:G:A	4.55972e-09	-1.90926e-10	-1.38558
134540295	chr9:134540295:C:T	1.55485e-09	-1.82419	-0.637269
134540402	chr9:134540402:G:A	1.22749e-09	-1.29889	-1.39897
134540607	chr9:134540607:T:C	4.63947e-09	-1.90926e-10	-1.36824
134540726	chr9:134540726:T:TA	4.34559e-09	-1.90926e-10	-1.43368
134540803	chr9:134540803:G:A	1.88669e-09	-1.82708	-0.440933
134541068	chr9:134541068:G:C	1.92348e-09	-1.82738	-0.421327
134541081	chr9:134541081:T:C	2.13028e-09	-1.8271	-0.319493
134541114	chr9:134541114:G:A	1.01564e-09	-1.82443	-1.06289
134541342	chr9:134541342:G:A	2.15288e-09	-1.82566	-0.310369
134541519	chr9:134541519:T:C	4.31406e-09	-1.90926e-10	-1.44096
134541567	chr9:134541567:G:A	2.16345e-09	-1.82774	-0.303395
134541590	chr9:134541590:C:A	6.94809e-10	-1.82457	-1.44239
134541656	chr9:134541656:T:C	2.00763e-09	-1.82729	-0.378602
134541672	chr9:134541672:G:A	1.98105e-09	-1.82597	-0.393245
134541703	chr9:134541703:G:A	1.03471e-08	-1.90926e-10	-0.566138
134541751	chr9:134541751:C:T	4.63171e-09	-1.90926e-10	-1.36991
134541843	chr9:134541843:G:A	1.98004e-09	-1.82648	-0.393245
134541911	chr9:134541911:C:T	2.27952e-09	-1.82532	-0.253551
134541918	chr9:134541918:C:G	2.11808e-09	-1.82651	-0.32582
134542123	chr9:134542123:A:G	2.29867e-09	-1.82648	-0.244026
134542280	chr9:134542280:A:G	5.39614e-09	-1.90926e-10	-1.21716
134542309	chr9:134542309:C:T	6.2432e-09	-1.90926e-10	-1.07135
134542389	chr9:134542389:C:T	2.57104e-07	-1.90926e-10	2.64664
134542491	chr9:134542491:T:A	1.41021e-09	-1.14466	-1.41444
134542600	chr9:134542600:A:G	1.45272e-09	-1.16267	-1.36674
134542742	chr9:134542742:C:A	5.55384e-09	-1.90926e-10	-1.18835
134542772	chr9:134542772:T:A	2.3136e-09	-1.82546	-0.238576
134543621	chr9:134543621:C:T	3.68293e-09	-1.59913	-4.23322e-10
134543688	chr9:134543688:G:A	4.31415e-09	-1.90926e-10	-1.44094
134543831	chr9:134543831:C:T	4.72878e-09	-1.90926e-10	-1.34917
134544144	chr9:134544144:G:A	3.3071e-09	-1.36906	-0.33771
134544353	chr9:134544353:G:T	5.65347e-09	-1.90926e-10	-1.17057
134544368	chr9:134544368:G:C	1.01817e-09	-1.5492	-1.33563
134544380	chr9:134544380:G:A	3.2562e-09	-1.72228	-4.23322e-10
134544426	chr9:134544426:G:A	4.17296e-09	-1.47421	-4.23322e-10
134544431	chr9:134544431:C:T	7.2087e-10	-1.81638	-1.41375
134544522	chr9:134544522:T:C	4.99183e-09	-1.90926e-10	-1.29504
134544609	chr9:134544609:C:T	2.30446e-09	-1.82771	-0.24028
```
