## Supplementary material for "Characterization of shared and ancestry-specific signals driving complex traits using multi-ancestry fine-mapping": susiex_nc2.cs80.cs

```
CS_ID	SNP	BP	REF_ALLELE	ALT_ALLELE	REF_FRQ	BETA	SE	-LOG10P	CS_PIP	OVRL_PIP
1	chr9:133257367:C:A	133257367	A,A	C,C	1,1	inf,inf	inf,inf	9.07788,0.998159	0.180591	0.180908
1	chr9:134022604:T:C	134022604	C,C	T,T	1,1	-inf,-inf	inf,inf	6.34395,3.42196	0.0828437	0.0828514
1	chr9:134020857:G:A	134020857	A,A	G,G	1,1	-inf,-inf	inf,inf	6.54796,3.17681	0.0784234	0.0784311
1	chr9:134023111:C:G	134023111	G,G	C,C	1,1	-inf,-inf	inf,inf	6.33943,3.38439	0.0755498	0.0755573
1	chr9:134033505:A:G	134033505	G,G	A,A	1,1	-inf,-inf	inf,inf	6.24966,3.44403	0.0703255	0.070333
1	chr9:133257138:T:C	133257138	C,C	T,T	1,1	inf,inf	inf,inf	9.03969,0.42196	0.0680402	0.0682345
1	chr9:133256508:C:T	133256508	T,T	C,C	1,1	inf,inf	inf,inf	9.03898,0.398437	0.065786	0.0659783
1	chr9:133257129:G:A	133257129	A,A	G,G	1,1	inf,inf	inf,inf	9.00509,0.441142	0.0652108	0.0654002
1	chr9:134019616:G:A	134019616	A,A	G,G	1,1	-inf,-inf	inf,inf	6.01863,3.6284	0.0602497	0.060258
1	chr9:134039713:C:T	134039713	T,T	C,C	1,1	-inf,-inf	inf,inf	6.24669,3.36171	0.0587413	0.0587483
2	chr9:132778920:G:A	132778920	A,NA	G,NA	1,NA	inf,NA	inf,NA	6.38127,NA	0.243123	0.243123
2	chr9:132778922:G:A	132778922	A,NA	G,NA	1,NA	inf,NA	inf,NA	6.36419,NA	0.234475	0.234475
2	chr9:132778929:T:TGACAAAATAGTCAAAA	132778929	TGACAAAATAGTCAAAA,NA	T,NA	1,NA	inf,NA	inf,NA	6.34916,NA	0.227362	0.227362
2	chr9:132778924:A:T	132778924	T,NA	A,NA	1,NA	inf,NA	inf,NA	6.32193,NA	0.214007	0.214007
```
