## Supplementary material for "Characterization of shared and ancestry-specific signals driving complex traits using multi-ancestry fine-mapping": susiex_nc2.cs80.snp (part 1 of 2)

```
BP	SNP	PIP(CS1)	LogBF(CS1,Pop1)	LogBF(CS1,Pop2)	PIP(CS2)	LogBF(CS2,Pop1)	LogBF(CS2,Pop2)
132489057	chr9:132489057:G:A	1.43926e-09	-1.52689	-1.1134	4.21279e-07	-1.52629	-1.0979
132489212	chr9:132489212:A:G	1.78914e-08	-1.90926e-10	-0.120101	4.88914e-06	-1.90926e-10	-0.172715
132489748	chr9:132489748:C:T	1.08328e-09	-1.49286	-1.43157	3.06264e-07	-1.51279	-1.43025
132489766	chr9:132489766:C:T	1.30534e-09	-1.3583	-1.37966	3.81794e-07	-1.35329	-1.36931
132489831	chr9:132489831:A:C	8.99305e-10	-1.678	-1.43256	2.69673e-07	-1.62833	-1.44195
132489833	chr9:132489833:C:T	1.12963e-09	-1.44994	-1.43259	3.19017e-07	-1.47084	-1.4314
132490203	chr9:132490203:G:A	9.5803e-10	-1.62215	-1.42514	2.8782e-07	-1.56518	-1.43998
132490288	chr9:132490288:A:G	7.1617e-09	-1.03567	-4.23322e-10	2.05273e-06	-1.04056	-4.23322e-10
132490648	chr9:132490648:C:T	2.08867e-08	-1.90926e-10	0.0346945	5.69521e-06	-1.90926e-10	-0.0201069
132490886	chr9:132490886:G:A	8.00629e-10	-1.80233	-1.42444	2.39295e-07	-1.78136	-1.40843
132491071	chr9:132491071:C:T	1.00279e-09	-1.58057	-1.42107	2.87395e-07	-1.58801	-1.41861
132491152	chr9:132491152:G:A	4.73631e-09	-1.44916	-4.23322e-10	1.43007e-06	-1.40201	-4.23322e-10
132492274	chr9:132492274:C:A	1.4246e-09	-1.31046	-1.34007	4.19873e-07	-1.30307	-1.32446
132492521	chr9:132492521:A:G	7.92302e-10	-1.80803	-1.4292	2.22094e-07	-1.82296	-1.44143
132492670	chr9:132492670:C:T	8.04327e-10	-1.78926	-1.43291	2.35776e-07	-1.76476	-1.43985
132492694	chr9:132492694:G:A	6.01473e-09	-1.90926e-10	-1.21021	1.70078e-06	-1.90926e-10	-1.22864
132492925	chr9:132492925:C:T	4.85478e-09	-1.90926e-10	-1.42446	1.41631e-06	-1.90926e-10	-1.41168
132493119	chr9:132493119:C:T	1.27462e-08	-1.90926e-10	-0.459184	3.54869e-06	-1.90926e-10	-0.493153
132493452	chr9:132493452:C:T	1.06929e-09	-1.55265	-1.38477	3.08742e-07	-1.52974	-1.40524
132493483	chr9:132493483:G:A	4.91866e-09	-1.90926e-10	-1.41138	1.42336e-06	-1.90926e-10	-1.40671
132493642	chr9:132493642:C:T	8.56598e-09	-1.90926e-10	-0.856621	2.31594e-06	-1.90926e-10	-0.919916
132493670	chr9:132493670:C:T	9.95899e-10	-1.62897	-1.37956	2.86427e-07	-1.60894	-1.40106
132493768	chr9:132493768:C:T	8.20496e-09	-1.90926e-10	-0.899682	2.22405e-06	-1.90926e-10	-0.960401
132493792	chr9:132493792:T:C	9.62526e-10	-1.61448	-1.42814	2.76632e-07	-1.61881	-1.42599
132494192	chr9:132494192:G:A	9.92411e-10	-1.60116	-1.41088	2.85166e-07	-1.60702	-1.40739
132494463	chr9:132494463:T:C	7.24986e-09	-1.90926e-10	-1.02344	1.96612e-06	-1.90926e-10	-1.08367
132494624	chr9:132494624:A:G	1.39839e-09	-1.66524	-1.00386	3.77642e-07	-1.60763	-1.12591
132494662	chr9:132494662:GCA:G	1.00714e-09	-1.59325	-1.40405	2.91838e-07	-1.56957	-1.42172
132494913	chr9:132494913:T:C	1.0238e-09	-1.5767	-1.40421	2.96961e-07	-1.55206	-1.42183
132495422	chr9:132495422:G:A	1.74138e-09	-1.08963	-1.36011	5.08893e-07	-1.08741	-1.34784
132495495	chr9:132495495:C:T	7.11987e-09	-1.90926e-10	-1.04153	1.93344e-06	-1.90926e-10	-1.10043
132495547	chr9:132495547:C:T	8.35406e-10	-1.78763	-1.39662	2.42115e-07	-1.76153	-1.41654
132495579	chr9:132495579:G:A	6.68657e-09	-1.90926e-10	-1.10432	1.87836e-06	-1.90926e-10	-1.12933
132495663	chr9:132495663:A:G	8.33794e-10	-1.74834	-1.43785	2.47371e-07	-1.71475	-1.44185
132495766	chr9:132495766:A:G	7.35139e-09	-1.90926e-10	-1.00953	2.00693e-06	-1.90926e-10	-1.06313
132495782	chr9:132495782:T:C	1.001e-09	-1.57223	-1.43119	2.93331e-07	-1.54665	-1.43954
132496215	chr9:132496215:C:A	7.92075e-10	-1.80466	-1.43286	2.30945e-07	-1.78547	-1.43984
132496279	chr9:132496279:C:T	5.39888e-09	-1.90926e-10	-1.31823	1.57328e-06	-1.90926e-10	-1.30657
132496502	chr9:132496502:C:T	4.83986e-09	-1.90926e-10	-1.42754	1.39195e-06	-1.90926e-10	-1.42903
132496575	chr9:132496575:A:G	7.3039e-09	-1.90926e-10	-1.01601	1.97875e-06	-1.90926e-10	-1.07727
132496639	chr9:132496639:C:G	6.50541e-09	-1.90926e-10	-1.13179	1.83347e-06	-1.90926e-10	-1.15352
132497052	chr9:132497052:T:G	1.07267e-09	-1.49268	-1.44158	3.16463e-07	-1.46888	-1.4414
132497102	chr9:132497102:A:G	7.97591e-10	-1.79809	-1.43249	2.2387e-07	-1.8163	-1.44012
132497158	chr9:132497158:A:G	8.32808e-10	-1.74919	-1.43819	2.44639e-07	-1.73908	-1.42862
132497465	chr9:132497465:T:C	1.04669e-09	-1.65371	-1.30508	3.02818e-07	-1.65901	-1.29534
132497519	chr9:132497519:C:T	7.85267e-10	-1.80498	-1.44117	2.32312e-07	-1.78414	-1.43527
132497649	chr9:132497649:G:T	5.09339e-09	-1.90926e-10	-1.37648	1.4717e-06	-1.90926e-10	-1.37331
132497777	chr9:132497777:T:C	8.64948e-10	-1.76135	-1.38816	2.47766e-07	-1.74605	-1.40895
132497824	chr9:132497824:G:A	1.26062e-08	-1.90926e-10	-0.470231	3.96693e-06	-1.90926e-10	-0.38174
132497949	chr9:132497949:T:C	3.56811e-09	-0.322858	-1.40953	1.14511e-06	-0.208312	-1.41592
132498110	chr9:132498110:G:A	1.03919e-09	-1.60821	-1.35778	3.08892e-07	-1.54495	-1.38955
132498170	chr9:132498170:G:T	6.77182e-09	-1.90926e-10	-1.09165	1.90951e-06	-1.90926e-10	-1.11289
132498258	chr9:132498258:A:G	1.50928e-09	-1.18846	-1.40432	4.8146e-07	-1.10709	-1.38357
132498282	chr9:132498282:G:A	4.80672e-09	-1.90926e-10	-1.4344	1.39375e-06	-1.90926e-10	-1.42773
132498784	chr9:132498784:A:G	8.39098e-09	-1.90926e-10	-0.877263	2.35844e-06	-1.90926e-10	-0.901729
132499058	chr9:132499058:G:A	7.8818e-10	-1.80158	-1.44087	2.34243e-07	-1.7728	-1.43833
132499377	chr9:132499377:G:A	1.05292e-09	-1.51161	-1.44125	3.00425e-07	-1.52047	-1.44182
132499540	chr9:132499540:G:A	6.17338e-09	-1.90926e-10	-1.18417	1.71979e-06	-1.90926e-10	-1.21753
132499759	chr9:132499759:C:T	1.21094e-08	-0.510437	-4.23322e-10	3.18415e-06	-0.601546	-4.23322e-10
132499877	chr9:132499877:C:T	4.79375e-09	-1.90926e-10	-1.43711	1.37607e-06	-1.90926e-10	-1.4405
132499931	chr9:132499931:G:A	9.9328e-10	-1.81971	-1.19146	2.97119e-07	-1.76541	-1.20794
132500127	chr9:132500127:G:A	1.23332e-09	-1.43964	-1.35507	3.26865e-07	-1.52334	-1.3546
132500195	chr9:132500195:C:G	1.04351e-09	-1.52385	-1.43798	2.50513e-07	-1.70267	-1.4413
132500385	chr9:132500385:C:T	3.6378e-09	-1.71304	-4.23322e-10	1.0862e-06	-1.67704	-4.23322e-10
132500534	chr9:132500534:TA:T	4.80547e-09	-1.90926e-10	-1.43467	1.39703e-06	-1.90926e-10	-1.42538
132500678	chr9:132500678:C:T	4.80894e-09	-1.90926e-10	-1.43394	1.39855e-06	-1.90926e-10	-1.4243
132500737	chr9:132500737:C:T	4.95814e-09	-1.90926e-10	-1.40339	1.41028e-06	-1.90926e-10	-1.41594
132500905	chr9:132500905:C:T	8.17184e-10	-1.8129	-1.39341	2.4078e-07	-1.80916	-1.37445
132500908	chr9:132500908:C:T	8.58141e-10	-1.72693	-1.43048	2.69453e-07	-1.64239	-1.42871
132501831	chr9:132501831:G:A	1.19475e-09	-1.4903	-1.33619	3.19064e-07	-1.56675	-1.33534
132502052	chr9:132502052:C:T	9.17287e-10	-1.76954	-1.32121	2.77228e-07	-1.73366	-1.30899
132502112	chr9:132502112:G:A	1.05807e-08	-0.645392	-4.23322e-10	3.80806e-06	-0.422611	-4.23322e-10
132502359	chr9:132502359:A:G	9.07531e-10	-1.68905	-1.41239	2.79868e-07	-1.60326	-1.42991
132502377	chr9:132502377:T:C	9.17332e-10	-1.80884	-1.28186	2.7449e-07	-1.80541	-1.24716
132502422	chr9:132502422:G:A	8.53718e-10	-1.81279	-1.34978	2.53085e-07	-1.80937	-1.32439
132502532	chr9:132502532:A:G	4.96577e-09	-1.90926e-10	-1.40185	1.45035e-06	-1.90926e-10	-1.38793
132502608	chr9:132502608:T:C	1.00781e-09	-1.7978	-1.19884	3.17327e-07	-1.72393	-1.18363
132502849	chr9:132502849:A:G	4.90273e-09	-1.90926e-10	-1.41463	1.39934e-06	-1.90926e-10	-1.42373
132502865	chr9:132502865:T:C	4.99454e-09	-1.90926e-10	-1.39608	1.43025e-06	-1.90926e-10	-1.40189
132503036	chr9:132503036:G:A	3.66234e-09	-1.70632	-4.23322e-10	1.02572e-06	-1.73434	-4.23322e-10
132503099	chr9:132503099:C:G	3.62607e-09	-1.71627	-4.23322e-10	1.0028e-06	-1.75693	-4.23322e-10
132503561	chr9:132503561:G:A	9.97414e-10	-1.80206	-1.20495	3.10283e-07	-1.73398	-1.19602
132504079	chr9:132504079:G:A	4.99605e-09	-1.90926e-10	-1.39577	1.41474e-06	-1.90926e-10	-1.41279
132504133	chr9:132504133:A:C	8.28663e-10	-1.7904	-1.40196	2.61917e-07	-1.68094	-1.41852
132504429	chr9:132504429:G:T	1.21307e-09	-1.41695	-1.39431	3.48706e-07	-1.40598	-1.40728
132504793	chr9:132504793:TCCAC:T	1.35003e-09	-1.73878	-0.965513	4.68635e-07	-1.59686	-0.920805
132504927	chr9:132504927:C:T	1.44837e-09	-1.7311	-0.902883	5.06123e-07	-1.58438	-0.85633
132505358	chr9:132505358:T:G	4.93514e-09	-1.90926e-10	-1.40804	1.42549e-06	-1.90926e-10	-1.40522
132505956	chr9:132505956:C:T	3.466e-09	-1.76142	-4.23322e-10	1.03491e-06	-1.72542	-4.23322e-10
132506097	chr9:132506097:T:C	1.58166e-09	-1.73019	-0.815757	5.53021e-07	-1.57879	-0.773305
132506169	chr9:132506169:C:T	4.82295e-09	-1.90926e-10	-1.43103	1.38541e-06	-1.90926e-10	-1.43374
132506347	chr9:132506347:C:T	9.86667e-10	-1.81552	-1.20232	3.22831e-07	-1.73613	-1.15423
132506695	chr9:132506695:T:C	5.83456e-09	-1.57834	0.337718	1.45599e-06	-1.61256	0.228513
132506811	chr9:132506811:C:T	1.45314e-09	-1.21818	-1.41251	3.84688e-07	-1.29852	-1.41654
132507434	chr9:132507434:A:G	1.13613e-08	-1.90926e-10	-0.574211	3.54829e-06	-1.90926e-10	-0.493265
132507697	chr9:132507697:C:T	8.84992e-10	-1.70207	-1.42453	2.73003e-07	-1.61861	-1.4394
132508013	chr9:132508013:A:G	4.82554e-09	-1.90926e-10	-1.4305	1.40217e-06	-1.90926e-10	-1.42171
132508561	chr9:132508561:C:T	1.08298e-09	-1.76664	-1.15806	2.96578e-07	-1.77985	-1.19533
132508738	chr9:132508738:C:T	4.88574e-09	-1.90926e-10	-1.4181	1.40106e-06	-1.90926e-10	-1.4225
132508744	chr9:132508744:G:A	5.28996e-09	-1.33861	-4.23322e-10	1.67493e-06	-1.24396	-4.23322e-10
132509090	chr9:132509090:G:A	1.33971e-09	-1.53181	-1.18016	3.68075e-07	-1.55461	-1.20459
132509301	chr9:132509301:G:A	5.50028e-09	-1.90926e-10	-1.29962	1.62971e-06	-1.90926e-10	-1.27133
132509396	chr9:132509396:C:T	7.7848e-10	-1.82466	-1.43017	2.24598e-07	-1.8267	-1.42648
132510131	chr9:132510131:C:A	1.09608e-09	-1.59659	-1.31609	3.52969e-07	-1.47218	-1.32893
132510188	chr9:132510188:A:G	1.16236e-09	-1.79678	-1.05718	3.97698e-07	-1.68885	-0.992949
132510261	chr9:132510261:T:C	8.0815e-10	-1.80802	-1.4094	2.32748e-07	-1.81403	-1.4035
132510285	chr9:132510285:A:G	9.94408e-10	-1.80536	-1.20467	3.24432e-07	-1.71195	-1.17346
132510289	chr9:132510289:G:A	1.09305e-09	-1.77954	-1.13591	2.99006e-07	-1.79105	-1.17598
132510699	chr9:132510699:A:G	1.35142e-09	-1.75934	-0.943925	4.85401e-07	-1.61589	-0.866624
132511128	chr9:132511128:A:G	7.70995e-10	-1.82694	-1.43755	2.21122e-07	-1.82666	-1.44211
132511469	chr9:132511469:C:T	1.906e-08	-0.0568303	-4.23322e-10	5.01454e-06	-0.14739	-4.23322e-10
132511618	chr9:132511618:A:G	9.44065e-10	-1.72697	-1.33501	2.47848e-07	-1.75967	-1.395
132511634	chr9:132511634:G:A	1.22831e-09	-1.73334	-1.06544	3.06216e-07	-1.74856	-1.19463
132511780	chr9:132511780:G:C	5.53644e-09	-1.90926e-10	-1.29307	1.64187e-06	-1.90926e-10	-1.26389
132511831	chr9:132511831:G:A	5.09099e-09	-1.90926e-10	-1.37695	1.4544e-06	-1.90926e-10	-1.38514
132511838	chr9:132511838:G:A	5.08536e-09	-1.90926e-10	-1.37805	1.49273e-06	-1.90926e-10	-1.35912
132512147	chr9:132512147:G:A	2.16393e-09	-1.8174	-0.415093	5.93023e-07	-1.7869	-0.495357
132512731	chr9:132512731:A:G	9.19164e-10	-1.75368	-1.33503	2.62795e-07	-1.82189	-1.27423
132512851	chr9:132512851:G:T	1.18024e-09	-1.643	-1.1957	3.31208e-07	-1.66234	-1.2024
132512938	chr9:132512938:A:G	2.1607e-09	-1.80647	-0.427518	5.97359e-07	-1.76694	-0.508026
132513028	chr9:132513028:T:A	1.60197e-09	-1.59282	-0.940362	5.12259e-07	-1.52868	-0.899976
132513412	chr9:132513412:G:A	9.10202e-10	-1.69419	-1.40432	2.43867e-07	-1.79781	-1.37305
132513874	chr9:132513874:C:T	9.34641e-10	-1.6791	-1.39291	2.83606e-07	-1.62594	-1.39396
132514173	chr9:132514173:C:T	1.53996e-09	-1.24018	-1.33249	3.51614e-07	-1.47044	-1.33452
132514787	chr9:132514787:C:G	5.59025e-09	-1.90926e-10	-1.2834	1.58845e-06	-1.90926e-10	-1.29697
132514816	chr9:132514816:C:T	8.55769e-10	-1.76612	-1.39406	2.38122e-07	-1.82426	-1.37045
132514970	chr9:132514970:G:A	4.81387e-09	-1.90926e-10	-1.43292	1.37914e-06	-1.90926e-10	-1.43827
132515266	chr9:132515266:T:C	1.20445e-09	-1.64258	-1.17582	3.59335e-07	-1.64147	-1.14177
132515828	chr9:132515828:C:T	4.8653e-09	-1.90926e-10	-1.42229	1.38679e-06	-1.90926e-10	-1.43274
132515867	chr9:132515867:T:TC	9.80449e-10	-1.63285	-1.39131	2.74934e-07	-1.65669	-1.39426
132516576	chr9:132516576:A:G	1.27334e-09	-1.43391	-1.32887	3.12053e-07	-1.58975	-1.33456
132516955	chr9:132516955:T:C	4.91407e-09	-1.90926e-10	-1.41232	1.43571e-06	-1.90926e-10	-1.39807
132517037	chr9:132517037:G:A	4.85423e-09	-1.90926e-10	-1.42457	1.42203e-06	-1.90926e-10	-1.40764
132517055	chr9:132517055:C:A	1.08665e-09	-1.47966	-1.44166	2.65401e-07	-1.6441	-1.44215
132517099	chr9:132517099:A:G	5.00742e-09	-1.90926e-10	-1.3935	1.46796e-06	-1.90926e-10	-1.37586
132517383	chr9:132517383:T:C	3.74177e-09	-1.68486	-4.23322e-10	9.34704e-07	-1.82726	-4.23322e-10
132517411	chr9:132517411:G:A	4.83797e-09	-1.90926e-10	-1.42792	1.40733e-06	-1.90926e-10	-1.41803
132517901	chr9:132517901:A:G	4.86836e-09	-1.90926e-10	-1.42166	1.41855e-06	-1.90926e-10	-1.41009
132518044	chr9:132518044:G:C	4.87546e-09	-1.90926e-10	-1.42021	1.38652e-06	-1.90926e-10	-1.43293
132518673	chr9:132518673:G:A	9.4184e-10	-1.62714	-1.4372	2.44787e-07	-1.73052	-1.43658
132518758	chr9:132518758:C:A	5.90081e-09	-1.90926e-10	-1.22933	1.66228e-06	-1.90926e-10	-1.25154
132518911	chr9:132518911:G:A	5.14157e-09	-1.90926e-10	-1.36706	1.51346e-06	-1.90926e-10	-1.34534
132518979	chr9:132518979:G:A	4.98837e-09	-1.90926e-10	-1.39731	1.41753e-06	-1.90926e-10	-1.41081
132519139	chr9:132519139:C:T	1.29062e-09	-1.8183	-0.930998	3.8128e-07	-1.82122	-0.902734
132520172	chr9:132520172:A:G	8.87577e-10	-1.82679	-1.29689	2.67505e-07	-1.80572	-1.27263
132520554	chr9:132520554:A:G	1.03475e-09	-1.53713	-1.43314	3.41336e-07	-1.416	-1.41862
132520574	chr9:132520574:G:C	7.89144e-10	-1.79952	-1.44171	2.26752e-07	-1.80278	-1.44085
132520633	chr9:132520633:T:G	3.42444e-09	-1.77348	-4.23322e-10	9.74087e-07	-1.78599	-4.23322e-10
132520918	chr9:132520918:T:C	9.56276e-10	-1.81528	-1.23385	2.82385e-07	-1.82292	-1.2013
132520986	chr9:132520986:T:C	9.64407e-10	-1.81079	-1.22987	2.82906e-07	-1.82518	-1.19719
132521145	chr9:132521145:TC:T	2.8193e-08	0.334652	-4.23322e-10	8.67244e-06	0.400419	-4.23322e-10
132521162	chr9:132521162:A:C	1.01768e-09	-1.81881	-1.16809	3.02998e-07	-1.82055	-1.13321
132521390	chr9:132521390:T:C	4.83317e-09	-1.90926e-10	-1.42892	1.38445e-06	-1.90926e-10	-1.43443
132521642	chr9:132521642:G:A	4.77419e-09	-1.90926e-10	-1.4412	1.37432e-06	-1.90926e-10	-1.44177
132521730	chr9:132521730:T:C	1.02966e-09	-1.79242	-1.18277	2.9801e-07	-1.82782	-1.14254
132522002	chr9:132522002:C:T	1.01138e-09	-1.81908	-1.17402	3.01098e-07	-1.82029	-1.13976
132522221	chr9:132522221:C:G	1.00391e-09	-1.81741	-1.1831	2.97828e-07	-1.82172	-1.14925
132522369	chr9:132522369:A:AT	9.22658e-10	-1.69549	-1.38942	2.58269e-07	-1.71412	-1.39937
132522386	chr9:132522386:T:C	9.96036e-10	-1.82087	-1.18753	2.97418e-07	-1.81845	-1.1539
132522411	chr9:132522411:A:G	1.14481e-09	-1.50413	-1.36506	3.7984e-07	-1.38683	-1.34091
132522477	chr9:132522477:T:A	9.86363e-10	-1.82041	-1.19774	2.94048e-07	-1.81901	-1.16474
132522481	chr9:132522481:C:T	5.26019e-09	-1.90926e-10	-1.34425	1.55315e-06	-1.90926e-10	-1.31945
132522729	chr9:132522729:T:C	1.02143e-09	-1.82493	-1.15829	3.20924e-07	-1.77106	-1.12523
132523064	chr9:132523064:C:T	4.7736e-09	-1.90926e-10	-1.44132	1.37391e-06	-1.90926e-10	-1.44207
132523150	chr9:132523150:T:C	1.06872e-09	-1.80933	-1.12862	3.42857e-07	-1.72709	-1.10308
132523180	chr9:132523180:C:T	5.17924e-09	-1.90926e-10	-1.35976	1.47567e-06	-1.90926e-10	-1.37062
132523243	chr9:132523243:A:G	9.53912e-09	-1.90926e-10	-0.749019	2.74827e-06	-1.90926e-10	-0.748759
132523575	chr9:132523575:G:A	3.28674e-09	-1.81453	-4.23322e-10	9.50098e-07	-1.81092	-4.23322e-10
132523631	chr9:132523631:C:T	5.64021e-09	-1.2745	-4.23322e-10	1.57573e-06	-1.30501	-4.23322e-10
132523817	chr9:132523817:T:C	1.25856e-09	-1.82366	-0.950792	3.95179e-07	-1.76855	-0.9196
132523983	chr9:132523983:T:C	1.5867e-09	-1.8116	-0.731163	5.06075e-07	-1.73379	-0.707011
132524036	chr9:132524036:C:T	5.98751e-09	-1.90926e-10	-1.21474	1.69288e-06	-1.90926e-10	-1.2333
132524458	chr9:132524458:C:T	1.63836e-09	-1.82443	-0.6863	4.51926e-07	-1.82311	-0.730862
132524664	chr9:132524664:A:T	1.09124e-09	-1.57718	-1.33992	3.46373e-07	-1.46822	-1.35175
132524716	chr9:132524716:T:A	1.03606e-09	-1.65228	-1.31672	3.23121e-07	-1.55963	-1.32983
132524809	chr9:132524809:C:T	8.08651e-10	-1.82141	-1.3954	2.40536e-07	-1.79714	-1.38747
132524824	chr9:132524824:A:G	1.08099e-08	-1.90926e-10	-0.623954	3.03083e-06	-1.90926e-10	-0.650896
132525302	chr9:132525302:G:T	1.14133e-09	-1.6542	-1.21803	3.51701e-07	-1.56299	-1.24171
132525315	chr9:132525315:C:T	4.91094e-09	-1.90926e-10	-1.41296	1.40602e-06	-1.90926e-10	-1.41897
132525741	chr9:132525741:C:T	1.06583e-09	-1.63104	-1.30963	3.3182e-07	-1.53546	-1.32744
132525745	chr9:132525745:A:G	4.78881e-09	-1.90926e-10	-1.43814	1.38153e-06	-1.90926e-10	-1.43654
132526303	chr9:132526303:C:T	1.07171e-09	-1.63514	-1.30003	3.33503e-07	-1.53961	-1.31822
132526446	chr9:132526446:A:G	4.89344e-09	-1.90926e-10	-1.41652	1.42388e-06	-1.90926e-10	-1.40635
132526453	chr9:132526453:C:T	8.84957e-09	-1.90926e-10	-0.824052	2.67309e-06	-1.90926e-10	-0.776497
132529664	chr9:132529664:A:C	4.96375e-09	-1.90926e-10	-1.40226	1.45255e-06	-1.90926e-10	-1.38641
132529874	chr9:132529874:T:G	4.9226e-09	-1.90926e-10	-1.41058	1.40065e-06	-1.90926e-10	-1.4228
132529901	chr9:132529901:A:G	2.45035e-09	-1.82728	-0.280913	6.92518e-07	-1.82783	-0.299327
132530363	chr9:132530363:CCT:C	7.21881e-08	-1.90926e-10	1.27486	1.97086e-05	-1.90926e-10	1.22132
132530555	chr9:132530555:G:A	1.23904e-09	-1.69545	-1.09463	3.71735e-07	-1.61441	-1.13489
132530818	chr9:132530818:G:A	1.61421e-09	-1.56199	-0.963578	5.11497e-07	-1.44745	-0.982697
132530925	chr9:132530925:A:T	1.50452e-09	-1.73019	-0.865757	5.6709e-07	-1.61107	-0.715895
132531012	chr9:132531012:A:G	1.10725e-09	-1.68914	-1.2134	3.51816e-07	-1.59118	-1.2132
132531107	chr9:132531107:C:T	3.02949e-09	-1.6109	-0.28513	8.83446e-07	-1.50853	-0.375132
132531251	chr9:132531251:T:C	4.77506e-09	-1.90926e-10	-1.44101	1.37381e-06	-1.90926e-10	-1.44214
132531294	chr9:132531294:T:C	4.78815e-09	-1.90926e-10	-1.43828	1.39298e-06	-1.90926e-10	-1.42829
132532007	chr9:132532007:A:T	4.86505e-09	-1.90926e-10	-1.42234	1.39903e-06	-1.90926e-10	-1.42395
132532706	chr9:132532706:C:T	9.71799e-09	-1.56088	0.830434	2.45835e-06	-1.59087	0.730631
132532820	chr9:132532820:A:T	4.92316e-09	-1.90926e-10	-1.41047	1.4392e-06	-1.90926e-10	-1.39565
132532922	chr9:132532922:G:A	4.36994e-09	-1.52967	-4.23322e-10	1.2007e-06	-1.57683	-4.23322e-10
132532926	chr9:132532926:G:A	4.79536e-09	-1.90926e-10	-1.43677	1.38865e-06	-1.90926e-10	-1.4314
132533184	chr9:132533184:T:C	8.00761e-10	-1.82754	-1.39907	2.36494e-07	-1.81637	-1.3852
132533327	chr9:132533327:T:C	1.03522e-09	-1.82089	-1.14891	3.20377e-07	-1.78703	-1.11096
132533427	chr9:132533427:AAC:A	9.46366e-09	-1.90926e-10	-0.756961	2.6411e-06	-1.90926e-10	-0.788537
132533462	chr9:132533462:T:TTC	4.78365e-09	-1.90926e-10	-1.43922	1.38844e-06	-1.90926e-10	-1.43155
132533466	chr9:132533466:G:GCTGCGTCCT	4.76964e-09	-1.90926e-10	-1.44215	1.37681e-06	-1.90926e-10	-1.43996
132533471	chr9:132533471:G:C	6.14359e-09	-1.90926e-10	-1.18901	1.72695e-06	-1.90926e-10	-1.21338
132533820	chr9:132533820:G:T	4.80366e-09	-1.90926e-10	-1.43504	1.37562e-06	-1.90926e-10	-1.44083
132533956	chr9:132533956:C:T	1.60443e-09	-1.70756	-0.824097	4.56174e-07	-1.72549	-0.819118
132534267	chr9:132534267:T:C	4.79248e-09	-1.90926e-10	-1.43737	1.37441e-06	-1.90926e-10	-1.4417
132534443	chr9:132534443:T:G	4.79662e-09	-1.90926e-10	-1.43651	1.37483e-06	-1.90926e-10	-1.4414
132534651	chr9:132534651:A:G	6.11571e-09	-1.90926e-10	-1.19356	1.72423e-06	-1.90926e-10	-1.21495
132534665	chr9:132534665:G:A	9.86063e-10	-1.7607	-1.25776	3.06001e-07	-1.68776	-1.25614
132534887	chr9:132534887:A:C	4.7826e-09	-1.90926e-10	-1.43944	1.37382e-06	-1.90926e-10	-1.44213
132535068	chr9:132535068:C:A	1.16133e-08	-1.90926e-10	-0.552269	3.82168e-06	-1.90926e-10	-0.419042
132535342	chr9:132535342:C:T	1.40017e-08	-1.90926e-10	-0.365239	4.6056e-06	-1.90926e-10	-0.23246
132536198	chr9:132536198:T:C	4.78461e-09	-1.90926e-10	-1.43902	1.37389e-06	-1.90926e-10	-1.44209
132536411	chr9:132536411:G:T	1.00531e-09	-1.80894	-1.19018	2.94623e-07	-1.82783	-1.15396
132537154	chr9:132537154:A:G	1.09556e-08	-1.90926e-10	-0.610567	3.65e-06	-1.90926e-10	-0.465004
132537698	chr9:132537698:A:C	1.32783e-09	-1.78143	-0.939438	4.10034e-07	-1.78889	-0.862356
132538399	chr9:132538399:T:A	4.83569e-09	-1.90926e-10	-1.4284	1.38564e-06	-1.90926e-10	-1.43357
132538642	chr9:132538642:A:G	8.60763e-10	-1.82546	-1.32889	2.58977e-07	-1.80047	-1.31028
132538709	chr9:132538709:CG:TG	5.82566e-09	-1.90926e-10	-1.24215	1.64587e-06	-1.90926e-10	-1.26146
132538739	chr9:132538739:C:T	1.53866e-08	-1.90926e-10	-0.270924	5.15497e-06	-1.90926e-10	-0.11977
132538923	chr9:132538923:T:C	1.72394e-09	-1.30914	-1.15067	4.69371e-07	-1.27805	-1.23804
132539270	chr9:132539270:C:T	7.20656e-09	-1.90926e-10	-1.02943	2.24822e-06	-1.90926e-10	-0.949594
132539594	chr9:132539594:A:G	1.65024e-09	-1.81864	-0.684859	4.98617e-07	-1.79075	-0.664904
132539656	chr9:132539656:C:T	9.62391e-09	-1.90926e-10	-0.74017	3.15917e-06	-1.90926e-10	-0.609423
132539734	chr9:132539734:T:C	1.55379e-09	-1.81693	-0.746794	5.07138e-07	-1.781	-0.657703
132539756	chr9:132539756:C:T	1.12795e-08	-1.90926e-10	-0.58143	3.81894e-06	-1.90926e-10	-0.419759
132539785	chr9:132539785:C:G	4.19036e-09	-1.57163	-4.23322e-10	1.17179e-06	-1.6012	-4.23322e-10
132539901	chr9:132539901:G:C	1.15021e-08	-1.90926e-10	-0.561886	3.188e-06	-1.90926e-10	-0.600337
132540263	chr9:132540263:C:T	6.20447e-09	-1.17915	-4.23322e-10	1.84841e-06	-1.14541	-4.23322e-10
132540348	chr9:132540348:T:G	5.53668e-09	-1.90926e-10	-1.29303	1.63169e-06	-1.90926e-10	-1.27011
132540430	chr9:132540430:G:T	5.02995e-09	-1.90926e-10	-1.38901	1.47986e-06	-1.90926e-10	-1.36778
132540825	chr9:132540825:T:C	5.35554e-09	-1.90926e-10	-1.32629	1.57343e-06	-1.90926e-10	-1.30647
132541215	chr9:132541215:C:A	5.90614e-09	-1.90926e-10	-1.22843	1.79411e-06	-1.90926e-10	-1.17522
132541447	chr9:132541447:G:A	5.35945e-09	-1.90926e-10	-1.32556	1.49828e-06	-1.90926e-10	-1.35542
132541476	chr9:132541476:C:G	6.47179e-09	-1.90926e-10	-1.13697	2.01666e-06	-1.90926e-10	-1.05829
132541673	chr9:132541673:T:C	4.77709e-09	-1.90926e-10	-1.44059	1.381e-06	-1.90926e-10	-1.43692
132541700	chr9:132541700:G:A	7.99955e-09	-1.90926e-10	-0.925035	2.40358e-06	-1.90926e-10	-0.882774
132541859	chr9:132541859:G:A	7.24264e-09	-1.90926e-10	-1.02443	2.03086e-06	-1.90926e-10	-1.05127
132542245	chr9:132542245:C:T	5.76215e-09	-1.90926e-10	-1.25311	1.69374e-06	-1.90926e-10	-1.23279
132542408	chr9:132542408:C:G	5.43129e-09	-1.90926e-10	-1.31224	1.54057e-06	-1.90926e-10	-1.32758
132542461	chr9:132542461:G:A	9.33743e-10	-1.78268	-1.29029	2.58136e-07	-1.803	-1.31101
132542920	chr9:132542920:C:A	5.31867e-09	-1.90926e-10	-1.3332	1.48804e-06	-1.90926e-10	-1.36227
132543066	chr9:132543066:C:T	6.73269e-09	-1.90926e-10	-1.09745	2.12834e-06	-1.90926e-10	-1.00439
132543164	chr9:132543164:C:T	6.74749e-09	-1.90926e-10	-1.09525	2.13301e-06	-1.90926e-10	-1.0022
132543444	chr9:132543444:G:T	5.70707e-09	-1.90926e-10	-1.26271	1.58204e-06	-1.90926e-10	-1.30102
132543586	chr9:132543586:G:A	5.65045e-09	-1.90926e-10	-1.27269	1.56817e-06	-1.90926e-10	-1.30982
132543939	chr9:132543939:G:A	8.66022e-10	-1.82485	-1.32341	2.44136e-07	-1.82761	-1.34215
132543994	chr9:132543994:G:A	5.88189e-09	-1.90926e-10	-1.23254	1.72726e-06	-1.90926e-10	-1.2132
132544082	chr9:132544082:A:G	9.24915e-10	-1.79583	-1.28665	2.93188e-07	-1.77419	-1.21248
132544119	chr9:132544119:G:A	4.78057e-09	-1.90926e-10	-1.43986	1.38132e-06	-1.90926e-10	-1.43669
132544229	chr9:132544229:T:C	6.91472e-09	-1.90926e-10	-1.07077	2.23943e-06	-1.90926e-10	-0.953509
132544560	chr9:132544560:A:G	7.94618e-10	-1.82593	-1.40839	2.2592e-07	-1.82783	-1.41948
132544732	chr9:132544732:G:A	4.80379e-09	-1.90926e-10	-1.43502	1.39958e-06	-1.90926e-10	-1.42356
132544795	chr9:132544795:T:C	8.52379e-10	-1.74681	-1.41733	2.37091e-07	-1.79038	-1.40866
132544804	chr9:132544804:G:A	7.87885e-10	-1.82758	-1.41525	2.24931e-07	-1.82721	-1.42448
132544871	chr9:132544871:G:A	6.2979e-09	-1.90926e-10	-1.1642	1.85355e-06	-1.90926e-10	-1.14263
132545140	chr9:132545140:AG:A	5.45068e-09	-1.90926e-10	-1.30868	1.5445e-06	-1.90926e-10	-1.32503
132545235	chr9:132545235:C:A	8.56384e-09	-1.90926e-10	-0.856872	2.7231e-06	-1.90926e-10	-0.757962
132545460	chr9:132545460:C:T	8.9385e-10	-1.82778	-1.28885	2.33832e-07	-1.8235	-1.38938
132546192	chr9:132546192:C:T	1.88465e-09	-1.35822	-1.01246	6.27513e-07	-1.27648	-0.949242
132546416	chr9:132546416:G:A	9.57542e-10	-1.8081	-1.2397	3.03493e-07	-1.75682	-1.1953
132546557	chr9:132546557:G:A	5.30416e-09	-1.90926e-10	-1.33593	1.49417e-06	-1.90926e-10	-1.35816
132546801	chr9:132546801:G:A	9.95513e-10	-1.65489	-1.35403	2.96905e-07	-1.63837	-1.33571
132547241	chr9:132547241:C:T	6.526e-09	-1.78949	0.660867	1.76747e-06	-1.82244	0.632261
132547242	chr9:132547242:G:A	2.16652e-09	-1.70136	-0.529937	6.04284e-07	-1.71488	-0.548558
132547565	chr9:132547565:G:T	1.15366e-08	-1.90926e-10	-0.558893	3.68105e-06	-1.90926e-10	-0.456533
132547806	chr9:132547806:G:A	3.81784e-09	-1.66474	-4.23322e-10	1.04025e-06	-1.72027	-4.23322e-10
132547910	chr9:132547910:C:A	1.07395e-09	-1.65338	-1.27969	3.23186e-07	-1.63489	-1.25437
132548404	chr9:132548404:A:G	6.32173e-09	-1.90926e-10	-1.16043	1.82413e-06	-1.90926e-10	-1.15863
132549219	chr9:132549219:C:T	1.13869e-08	-1.90926e-10	-0.571953	3.68619e-06	-1.90926e-10	-0.455138
132549340	chr9:132549340:C:T	3.17933e-09	-1.67165	-0.176103	8.72829e-07	-1.68747	-0.208274
132549372	chr9:132549372:C:T	1.11275e-09	-1.59047	-1.30711	3.37304e-07	-1.54174	-1.30477
132549577	chr9:132549577:C:A	7.19396e-09	-1.90926e-10	-1.03118	2.02097e-06	-1.90926e-10	-1.05616
132549656	chr9:132549656:G:A	8.18791e-09	-1.90926e-10	-0.901762	2.39044e-06	-1.90926e-10	-0.888252
132549731	chr9:132549731:G:A	2.54648e-08	-1.90926e-10	0.232875	8.03802e-06	-1.90926e-10	0.324451
132549994	chr9:132549994:G:A	1.07443e-09	-1.82695	-1.10569	3.05184e-07	-1.82599	-1.12058
132550045	chr9:132550045:G:A	1.63795e-08	-1.90926e-10	-0.208389	4.47643e-06	-1.90926e-10	-0.260907
132550224	chr9:132550224:T:C	3.29836e-09	-1.811	-4.23322e-10	9.64301e-07	-1.79608	-4.23322e-10
132550269	chr9:132550269:T:C	9.30986e-09	-1.90926e-10	-0.773346	2.82811e-06	-1.90926e-10	-0.720123
132550443	chr9:132550443:C:T	2.49215e-09	-1.70103	-0.390247	7.22241e-07	-1.71015	-0.374976
132550665	chr9:132550665:C:T	4.77011e-09	-1.90926e-10	-1.44205	1.37459e-06	-1.90926e-10	-1.44158
132550669	chr9:132550669:C:T	8.43827e-09	-1.90926e-10	-0.871643	2.46113e-06	-1.90926e-10	-0.85911
132550763	chr9:132550763:C:T	6.39757e-09	-1.90926e-10	-1.1485	1.98557e-06	-1.90926e-10	-1.07382
132551444	chr9:132551444:C:T	4.86898e-09	-1.90926e-10	-1.42154	1.41777e-06	-1.90926e-10	-1.41064
132551455	chr9:132551455:C:A	4.84524e-09	-1.90926e-10	-1.42642	1.40946e-06	-1.90926e-10	-1.41652
132551456	chr9:132551456:C:T	1.04676e-09	-1.81437	-1.14434	3.14599e-07	-1.79782	-1.11837
132551458	chr9:132551458:G:A	6.08323e-08	-1.90926e-10	1.1037	1.89098e-05	-1.90926e-10	1.17995
132551526	chr9:132551526:C:A	4.81259e-09	-1.90926e-10	-1.43319	1.39716e-06	-1.90926e-10	-1.42529
132551559	chr9:132551559:G:A	4.82651e-09	-1.90926e-10	-1.4303	1.40225e-06	-1.90926e-10	-1.42165
132551595	chr9:132551595:C:T	3.48027e-09	-1.67813	-0.0791772	9.52462e-07	-1.69422	-0.114217
132551657	chr9:132551657:T:A	5.91405e-09	-1.90926e-10	-1.22709	1.73367e-06	-1.90926e-10	-1.20949
132551859	chr9:132551859:C:T	4.79776e-09	-1.90926e-10	-1.43627	1.39093e-06	-1.90926e-10	-1.42976
132552061	chr9:132552061:C:T	5.57573e-09	-1.90926e-10	-1.286	1.64388e-06	-1.90926e-10	-1.26267
132552115	chr9:132552115:T:C	4.31223e-09	-0.606042	-0.936922	1.00442e-06	-0.638369	-1.11695
132552222	chr9:132552222:T:C	4.84194e-09	-1.90926e-10	-1.42711	1.40843e-06	-1.90926e-10	-1.41726
132552496	chr9:132552496:G:C	3.24718e-09	-1.82663	-4.23322e-10	9.34902e-07	-1.82705	-4.23322e-10
132552724	chr9:132552724:G:A	9.71188e-09	-1.90926e-10	-0.731071	2.959e-06	-1.90926e-10	-0.674881
132553093	chr9:132553093:G:A	2.29532e-09	-1.7012	-0.472352	5.97377e-07	-1.66044	-0.614495
132553200	chr9:132553200:C:T	4.80025e-09	-1.90926e-10	-1.43575	1.39251e-06	-1.90926e-10	-1.42862
132553232	chr9:132553232:G:A	4.82807e-09	-1.90926e-10	-1.42997	1.40294e-06	-1.90926e-10	-1.42116
132553312	chr9:132553312:T:A	4.85296e-09	-1.90926e-10	-1.42483	1.41284e-06	-1.90926e-10	-1.41413
132554171	chr9:132554171:T:G	1.7179e-09	-1.62892	-0.834401	4.62819e-07	-1.58503	-0.945122
132554265	chr9:132554265:G:A	3.5922e-09	-1.72566	-4.23322e-10	1.03021e-06	-1.72997	-4.23322e-10
132554357	chr9:132554357:T:A	9.36296e-10	-1.62832	-1.44192	2.84791e-07	-1.57484	-1.44089
132554660	chr9:132554660:C:T	1.96003e-09	-1.69117	-0.640296	5.18318e-07	-1.64939	-0.767508
132554711	chr9:132554711:C:A	1.13825e-08	-1.90926e-10	-0.572345	3.11313e-06	-1.90926e-10	-0.624103
132554985	chr9:132554985:CATCCTCAGCCATCT:C	5.6127e-09	-1.90926e-10	-1.27939	1.66403e-06	-1.90926e-10	-1.25049
132555103	chr9:132555103:T:A	4.80292e-09	-1.90926e-10	-1.4352	1.39322e-06	-1.90926e-10	-1.42811
132555380	chr9:132555380:C:T	5.64322e-09	-1.90926e-10	-1.27397	1.66463e-06	-1.90926e-10	-1.25013
132555455	chr9:132555455:G:A	4.81359e-09	-1.90926e-10	-1.43298	1.39807e-06	-1.90926e-10	-1.42464
132555554	chr9:132555554:C:T	1.10129e-09	-1.75629	-1.15165	3.30001e-07	-1.72363	-1.14476
132555693	chr9:132555693:G:C	1.88596e-09	-1.81326	-0.556728	6.11815e-07	-1.77278	-0.478274
132555773	chr9:132555773:A:G	4.80066e-09	-1.90926e-10	-1.43567	1.39279e-06	-1.90926e-10	-1.42843
132555802	chr9:132555802:C:T	6.30964e-09	-1.90926e-10	-1.16234	1.86136e-06	-1.90926e-10	-1.13842
132555908	chr9:132555908:G:A	8.28931e-09	-0.967034	0.0775799	1.89964e-06	-1.21978	0.101707
132555929	chr9:132555929:C:T	1.81698e-08	-0.104658	-4.23322e-10	4.44552e-06	-0.267834	-4.23322e-10
132556883	chr9:132556883:C:A	4.76968e-09	-1.90926e-10	-1.44214	1.38346e-06	-1.90926e-10	-1.43515
132556932	chr9:132556932:T:C	4.02762e-09	-1.32952	-0.281728	1.07136e-06	-1.37188	-0.318919
132557100	chr9:132557100:C:T	5.57568e-09	-1.90926e-10	-1.28601	1.65333e-06	-1.90926e-10	-1.25694
132557174	chr9:132557174:T:C	7.6228e-09	-1.90926e-10	-0.973276	2.29365e-06	-1.90926e-10	-0.929589
132557399	chr9:132557399:G:T	3.03699e-09	-1.4436	-0.449951	8.21267e-07	-1.47566	-0.480974
132557992	chr9:132557992:C:T	5.20681e-09	-1.90926e-10	-1.35445	1.53403e-06	-1.90926e-10	-1.33184
132558580	chr9:132558580:C:T	4.83205e-09	-1.90926e-10	-1.42915	1.39818e-06	-1.90926e-10	-1.42456
132558644	chr9:132558644:G:A	3.31562e-09	-1.47296	-0.332819	8.94846e-07	-1.50515	-0.365682
132558752	chr9:132558752:T:C	3.70391e-09	-1.43713	-0.257904	9.95969e-07	-1.47221	-0.291564
132558832	chr9:132558832:GT:G	8.16182e-10	-1.78179	-1.42575	2.29599e-07	-1.82542	-1.40573
132558912	chr9:132558912:G:C	1.65023e-09	-1.07082	-1.43269	3.50485e-07	-1.36737	-1.4408
132558996	chr9:132558996:A:G	1.54462e-09	-1.12765	-1.44199	3.39783e-07	-1.41223	-1.42695
132559504	chr9:132559504:G:A	3.10203e-09	-1.51495	-0.357419	9.0205e-07	-1.38378	-0.479039
132559651	chr9:132559651:C:T	5.54522e-09	-1.90926e-10	-1.29148	1.64258e-06	-1.90926e-10	-1.26346
132559823	chr9:132559823:A:G	4.83091e-09	-1.90926e-10	-1.42939	1.39971e-06	-1.90926e-10	-1.42347
132559970	chr9:132559970:A:C	1.48892e-08	-1.90926e-10	-0.303782	4.43029e-06	-1.90926e-10	-0.271268
132560355	chr9:132560355:G:A	2.49391e-09	-0.655062	-1.43551	9.27771e-07	-0.393562	-1.44114
132560399	chr9:132560399:A:G	5.9583e-09	-1.90926e-10	-1.21964	1.75574e-06	-1.90926e-10	-1.19684
132560421	chr9:132560421:C:T	1.91691e-09	-0.928279	-1.42543	3.90952e-07	-1.25678	-1.44212
132560709	chr9:132560709:G:A	5.69861e-09	-1.90926e-10	-1.2642	1.68209e-06	-1.90926e-10	-1.2397
132560761	chr9:132560761:C:T	8.29406e-09	-1.90926e-10	-0.888881	2.41656e-06	-1.90926e-10	-0.877388
132560817	chr9:132560817:T:C	4.564e-09	-1.43153	-0.0546879	1.22687e-06	-1.46574	-0.0895188
132560907	chr9:132560907:T:G	4.98834e-09	-1.12071	-0.276612	1.47115e-06	-0.974164	-0.39952
132560999	chr9:132560999:A:C	4.84722e-09	-1.90926e-10	-1.42602	1.38508e-06	-1.90926e-10	-1.43397
132561410	chr9:132561410:G:A	4.77847e-09	-1.90926e-10	-1.4403	1.37892e-06	-1.90926e-10	-1.43843
132561639	chr9:132561639:ACACACACACACACACACACACACC:A	2.02451e-09	-1.79669	-0.5024	5.0928e-07	-1.82048	-0.614008
132561898	chr9:132561898:A:G	8.08101e-10	-1.77631	-1.44118	2.23126e-07	-1.82723	-1.43252
132562262	chr9:132562262:T:G	8.23438e-10	-1.77304	-1.42565	2.39433e-07	-1.7493	-1.43992
132562425	chr9:132562425:A:T	1.31337e-09	-1.35227	-1.37955	2.94933e-07	-1.60641	-1.37433
132562651	chr9:132562651:C:T	3.31011e-09	-1.80744	-4.23322e-10	9.44219e-07	-1.81713	-4.23322e-10
132562710	chr9:132562710:T:A	1.41677e-09	-1.2207	-1.43534	3.30751e-07	-1.47206	-1.39406
132563547	chr9:132563547:T:C	5.60534e-09	-1.90926e-10	-1.2807	1.55872e-06	-1.90926e-10	-1.31586
132564208	chr9:132564208:G:A	7.77972e-09	-1.90926e-10	-0.9529	2.20014e-06	-1.90926e-10	-0.971209
132564293	chr9:132564293:T:C	1.2792e-09	-1.59995	-1.15823	3.53597e-07	-1.55516	-1.24417
132564976	chr9:132564976:G:C	7.06843e-09	-1.90926e-10	-1.04878	1.99424e-06	-1.90926e-10	-1.06947
132565009	chr9:132565009:G:A	8.24079e-09	-1.90926e-10	-0.895324	2.28871e-06	-1.90926e-10	-0.931742
132565099	chr9:132565099:G:A	5.0877e-09	-1.90926e-10	-1.3776	1.45064e-06	-1.90926e-10	-1.38772
132565261	chr9:132565261:C:T	5.16688e-09	-1.90926e-10	-1.36215	1.47714e-06	-1.90926e-10	-1.36962
132565282	chr9:132565282:GC:G	5.33707e-09	-1.90926e-10	-1.32974	1.57697e-06	-1.90926e-10	-1.30422
132565936	chr9:132565936:C:T	4.9354e-09	-1.90926e-10	-1.40799	1.42976e-06	-1.90926e-10	-1.40223
132566274	chr9:132566274:C:T	1.23851e-09	-1.35081	-1.4397	3.87511e-07	-1.27455	-1.4332
132566687	chr9:132566687:T:C	1.30695e-08	-0.434141	-4.23322e-10	2.04763e-06	-1.04305	-4.23322e-10
132566750	chr9:132566750:C:T	6.67931e-09	-1.90926e-10	-1.10541	2.00572e-06	-1.90926e-10	-1.06373
132566806	chr9:132566806:C:T	1.58278e-09	-1.24376	-1.30148	4.96415e-07	-1.08534	-1.37474
132566813	chr9:132566813:T:C	8.92167e-10	-1.71664	-1.40188	2.27442e-07	-1.81888	-1.42171
132566814	chr9:132566814:C:T	8.83238e-10	-1.71349	-1.4151	2.25603e-07	-1.81791	-1.4308
132567169	chr9:132567169:G:A	1.02768e-09	-1.71274	-1.26438	2.61549e-07	-1.81537	-1.28549
132567180	chr9:132567180:C:T	7.38355e-09	-1.90926e-10	-1.00517	1.9963e-06	-1.90926e-10	-1.06844
132567878	chr9:132567878:A:G	6.62439e-09	-1.90926e-10	-1.11366	1.93886e-06	-1.90926e-10	-1.09763
132568154	chr9:132568154:C:T	1.12873e-08	-0.322993	-0.257749	3.28556e-06	-0.214372	-0.355823
132568290	chr9:132568290:A:C	7.02126e-09	-1.90926e-10	-1.05548	1.98047e-06	-1.90926e-10	-1.0764
132568447	chr9:132568447:T:G	1.4699e-08	-1.90926e-10	-0.31664	4.41766e-06	-1.90926e-10	-0.274121
132568505	chr9:132568505:G:A	3.38213e-09	-0.364018	-1.4219	6.91374e-07	-0.765874	-1.36293
132568738	chr9:132568738:C:T	9.18043e-09	-1.90926e-10	-0.787346	2.77214e-06	-1.90926e-10	-0.740112
132569026	chr9:132569026:A:G	5.92401e-09	-1.90926e-10	-1.22541	1.65845e-06	-1.90926e-10	-1.25385
132569061	chr9:132569061:T:C	1.19081e-09	-1.63175	-1.19804	3.3136e-07	-1.59116	-1.27312
132569585	chr9:132569585:C:T	6.19537e-09	-1.90926e-10	-1.18062	1.88082e-06	-1.90926e-10	-1.12803
132571000	chr9:132571000:A:G	4.89703e-09	-1.90926e-10	-1.41579	1.42355e-06	-1.90926e-10	-1.40658
132571625	chr9:132571625:C:T	4.77725e-09	-1.90926e-10	-1.44056	1.38613e-06	-1.90926e-10	-1.43321
132571798	chr9:132571798:C:A	5.8131e-09	-1.90926e-10	-1.24431	1.66357e-06	-1.90926e-10	-1.25077
132572341	chr9:132572341:A:G	4.33313e-09	-0.660039	-0.878093	1.42471e-06	-0.518603	-0.887158
132572369	chr9:132572369:T:G	4.96442e-09	-1.90926e-10	-1.40212	1.42711e-06	-1.90926e-10	-1.40408
132572921	chr9:132572921:G:A	3.27575e-09	-1.81787	-4.23322e-10	9.35683e-07	-1.82621	-4.23322e-10
132573175	chr9:132573175:G:A	6.24547e-09	-1.90926e-10	-1.17256	1.7307e-06	-1.90926e-10	-1.21121
132573470	chr9:132573470:A:G	1.09616e-08	-1.90926e-10	-0.610021	3.48722e-06	-1.90926e-10	-0.510626
132573729	chr9:132573729:T:C	5.35276e-09	-1.90926e-10	-1.32681	1.54184e-06	-1.90926e-10	-1.32675
132574148	chr9:132574148:C:T	5.75787e-09	-1.90926e-10	-1.25385	1.64404e-06	-1.90926e-10	-1.26257
132574535	chr9:132574535:A:G	1.4104e-08	-0.329578	-0.0283823	3.44398e-06	-0.311849	-0.211254
132574769	chr9:132574769:A:G	1.08633e-08	-0.505477	-0.11355	2.62093e-06	-0.492397	-0.303805
132575157	chr9:132575157:G:A	4.86196e-09	-1.90926e-10	-1.42298	1.41555e-06	-1.90926e-10	-1.41221
132575228	chr9:132575228:T:C	4.8379e-09	-1.42794	-4.23322e-10	1.24944e-06	-1.53703	-4.23322e-10
132575249	chr9:132575249:G:A	4.24599e-09	-0.165891	-1.39256	8.95557e-07	-0.485628	-1.38441
132575416	chr9:132575416:A:G	1.31017e-09	-1.68942	-1.04484	3.63439e-07	-1.71167	-1.06021
132575417	chr9:132575417:C:A	7.54382e-09	-1.90926e-10	-0.983692	2.22267e-06	-1.90926e-10	-0.961023
132576084	chr9:132576084:G:C	5.62706e-09	-1.90926e-10	-1.27683	1.55468e-06	-1.90926e-10	-1.31846
132576214	chr9:132576214:TCC:T	2.23793e-08	0.103716	-4.23322e-10	4.51271e-06	-0.252834	-4.23322e-10
132576377	chr9:132576377:CAGG:C	3.00682e-09	-0.648366	-1.25517	1.04824e-06	-0.481842	-1.23078
132576524	chr9:132576524:T:C	5.89101e-09	-1.90926e-10	-1.23099	1.67671e-06	-1.90926e-10	-1.2429
132576625	chr9:132576625:A:G	5.02776e-09	-1.90926e-10	-1.38945	1.46301e-06	-1.90926e-10	-1.37924
132576683	chr9:132576683:G:A	1.1058e-08	-1.90926e-10	-0.601269	3.04444e-06	-1.90926e-10	-0.646415
132576695	chr9:132576695:A:ATAGGCCACAGACCCAATTC	4.95157e-09	-1.90926e-10	-1.40472	1.41672e-06	-1.90926e-10	-1.41138
132577227	chr9:132577227:G:T	3.26375e-09	-1.82154	-4.23322e-10	9.55535e-07	-1.80522	-4.23322e-10
132577830	chr9:132577830:TAG:T	6.44296e-09	-1.90926e-10	-1.14143	1.80684e-06	-1.90926e-10	-1.16815
132578186	chr9:132578186:C:T	7.54382e-09	-1.90926e-10	-0.983692	2.22267e-06	-1.90926e-10	-0.961023
132578370	chr9:132578370:C:T	6.60464e-09	0.282459	-1.39911	1.24079e-06	-0.176614	-1.36737
132578492	chr9:132578492:T:C	4.83119e-09	-1.90926e-10	-1.42933	1.4087e-06	-1.90926e-10	-1.41706
132578644	chr9:132578644:C:T	6.62635e-09	-1.90926e-10	-1.11337	1.92801e-06	-1.90926e-10	-1.10324
132579281	chr9:132579281:T:C	6.04872e-09	-1.90926e-10	-1.20457	1.77717e-06	-1.90926e-10	-1.18471
132579282	chr9:132579282:T:C	5.22033e-09	-1.90926e-10	-1.35186	1.53686e-06	-1.90926e-10	-1.32999
132579615	chr9:132579615:G:C	4.25605e-09	-0.331056	-1.22502	1.2717e-06	-0.230815	-1.28856
132579739	chr9:132579739:T:G	2.3609e-08	-1.90926e-10	0.157207	6.42592e-06	-1.90926e-10	0.100608
132579816	chr9:132579816:G:C	6.71591e-09	-1.90926e-10	-1.09994	1.97181e-06	-1.90926e-10	-1.08078
132580215	chr9:132580215:G:A	8.05525e-10	-1.78592	-1.43476	2.23366e-07	-1.81661	-1.44206
132580789	chr9:132580789:G:A	3.57596e-09	-1.73019	-4.23322e-10	1.01636e-06	-1.7435	-4.23322e-10
132581165	chr9:132581165:A:G	5.73943e-09	-0.0608254	-1.19624	1.15774e-06	-0.468257	-1.145
132581207	chr9:132581207:A:C	3.45778e-09	-0.488579	-1.27521	1.00097e-06	-0.416333	-1.34243
132581218	chr9:132581218:G:A	8.07107e-10	-1.78188	-1.43684	2.289e-07	-1.81452	-1.41968
132581550	chr9:132581550:A:G	1.74046e-09	-1.60009	-0.85018	4.36202e-07	-1.65629	-0.933092
132581554	chr9:132581554:A:G	4.77375e-09	-1.90926e-10	-1.44129	1.38171e-06	-1.90926e-10	-1.43641
132581619	chr9:132581619:G:A	6.46283e-09	-1.13835	-4.23322e-10	1.75663e-06	-1.19633	-4.23322e-10
132583485	chr9:132583485:C:T	8.9237e-10	-1.70565	-1.41265	2.25429e-07	-1.80992	-1.43956
132583926	chr9:132583926:T:C	4.84625e-09	-1.90926e-10	-1.42621	1.40631e-06	-1.90926e-10	-1.41876
132584388	chr9:132584388:C:T	1.28542e-09	-1.31806	-1.43528	4.27962e-07	-1.16635	-1.44211
132584509	chr9:132584509:T:C	4.82184e-09	-1.90926e-10	-1.43126	1.37576e-06	-1.90926e-10	-1.44073
132584697	chr9:132584697:C:A	4.3877e-09	-1.52561	-4.23322e-10	1.21016e-06	-1.56898	-4.23322e-10
132584870	chr9:132584870:A:G	6.2345e-09	-1.90926e-10	-1.17432	1.88944e-06	-1.90926e-10	-1.12345
132585765	chr9:132585765:G:A	6.75288e-09	0.147425	-1.24188	1.29934e-06	-0.344423	-1.15345
132585882	chr9:132585882:G:A	5.00428e-09	-1.39413	-4.23322e-10	1.46486e-06	-1.37797	-4.23322e-10
132586097	chr9:132586097:A:G	4.81216e-09	-1.90926e-10	-1.43327	1.37713e-06	-1.90926e-10	-1.43973
132586257	chr9:132586257:C:T	7.58972e-09	-1.90926e-10	-0.977626	2.09245e-06	-1.90926e-10	-1.0214
132586867	chr9:132586867:G:C	3.22522e-09	-0.974218	-0.859201	7.18993e-07	-1.2448	-0.844835
132587023	chr9:132587023:G:A	6.76291e-09	0.281962	-1.37493	1.23139e-06	-0.227153	-1.32444
132587246	chr9:132587246:G:A	8.50174e-10	-1.8269	-1.33983	2.53638e-07	-1.8277	-1.30388
132587957	chr9:132587957:C:T	1.04233e-08	-1.90926e-10	-0.66038	3.14239e-06	-1.90926e-10	-0.614747
132588247	chr9:132588247:C:T	3.4006e-09	-1.78047	-4.23322e-10	9.82493e-07	-1.77739	-4.23322e-10
132589058	chr9:132589058:G:A	5.04145e-09	-1.90926e-10	-1.38673	1.49541e-06	-1.90926e-10	-1.35733
132589105	chr9:132589105:A:G	5.81603e-09	-1.90926e-10	-1.2438	1.64828e-06	-1.90926e-10	-1.26
132589142	chr9:132589142:C:A	5.01042e-09	-1.90926e-10	-1.3929	1.43062e-06	-1.90926e-10	-1.40162
132590136	chr9:132590136:A:G	1.07488e-09	-1.63854	-1.29368	3.24532e-07	-1.53493	-1.35017
132590534	chr9:132590534:G:A	9.47168e-09	-1.90926e-10	-0.756114	2.62136e-06	-1.90926e-10	-0.796038
132590743	chr9:132590743:G:A	5.06295e-09	-1.90926e-10	-1.38247	1.44498e-06	-1.90926e-10	-1.39164
132591179	chr9:132591179:T:C	3.24052e-08	-1.90926e-10	0.473898	8.10556e-06	-1.90926e-10	0.332819
132591280	chr9:132591280:C:T	5.54267e-09	-1.90926e-10	-1.29194	1.56079e-06	-1.90926e-10	-1.31454
132591284	chr9:132591284:A:G	5.19019e-09	-1.90926e-10	-1.35765	1.47513e-06	-1.90926e-10	-1.37098
132591339	chr9:132591339:T:C	3.27897e-09	-1.49988	-0.317012	9.68594e-07	-1.39254	-0.399101
132591972	chr9:132591972:T:C	2.79917e-09	-1.58614	-0.388951	8.06938e-07	-1.66716	-0.307076
132592293	chr9:132592293:A:G	1.74402e-08	-1.90926e-10	-0.145643	5.2785e-06	-1.90926e-10	-0.0960906
132592354	chr9:132592354:G:A	7.19525e-09	-1.90926e-10	-1.031	2.02753e-06	-1.90926e-10	-1.05291
132593207	chr9:132593207:G:A	2.27559e-08	-1.90926e-10	0.120404	6.52376e-06	-1.90926e-10	0.115719
132593616	chr9:132593616:G:GTGT	1.348e-08	-1.90926e-10	-0.403215	4.05632e-06	-1.90926e-10	-0.359456
132594149	chr9:132594149:G:T	3.70992e-08	-1.90926e-10	0.609176	1.01249e-05	-1.90926e-10	0.555261
132594412	chr9:132594412:A:G	6.35321e-09	-1.90926e-10	-1.15546	1.75524e-06	-1.90926e-10	-1.19713
132594557	chr9:132594557:G:A	2.42568e-08	-1.90926e-10	0.184279	6.64873e-06	-1.90926e-10	0.134694
132594832	chr9:132594832:G:A	3.0947e-08	-1.90926e-10	0.427857	8.42252e-06	-1.90926e-10	0.371178
132594894	chr9:132594894:C:T	7.69305e-09	-1.90926e-10	-0.964103	2.16824e-06	-1.90926e-10	-0.985818
132595025	chr9:132595025:G:A	5.06063e-09	-1.90926e-10	-1.38293	1.44519e-06	-1.90926e-10	-1.39149
132595027	chr9:132595027:T:C	4.61783e-09	-1.8251	0.3506	1.02389e-06	-1.82765	0.0915223
132595086	chr9:132595086:C:T	1.13246e-08	-1.90926e-10	-0.577439	3.33205e-06	-1.90926e-10	-0.556144
132595459	chr9:132595459:G:A	4.90541e-09	-1.90926e-10	-1.41408	1.4232e-06	-1.90926e-10	-1.40682
132595575	chr9:132595575:C:T	4.7764e-09	-1.90926e-10	-1.44073	1.37606e-06	-1.90926e-10	-1.4405
132595704	chr9:132595704:C:T	3.3019e-09	-1.80992	-4.23322e-10	9.40344e-07	-1.82124	-4.23322e-10
132597316	chr9:132597316:C:T	1.64362e-08	-1.90926e-10	-0.204937	5.01203e-06	-1.90926e-10	-0.147891
132597642	chr9:132597642:G:A	6.77252e-09	-1.90926e-10	-1.09155	1.87682e-06	-1.90926e-10	-1.13015
132597805	chr9:132597805:T:C	6.07279e-09	-1.90926e-10	-1.2006	1.68998e-06	-1.90926e-10	-1.23501
132597914	chr9:132597914:T:C	1.39461e-08	-1.78578	1.41656	4.01341e-06	-1.73114	1.36105
132597944	chr9:132597944:C:T	7.01324e-09	-1.90926e-10	-1.05662	2.01534e-06	-1.90926e-10	-1.05894
132598260	chr9:132598260:A:C	5.80617e-09	-1.55533	0.309826	1.20897e-06	-1.64257	0.0726109
132598744	chr9:132598744:G:A	8.35795e-09	-1.90926e-10	-0.881208	2.47744e-06	-1.90926e-10	-0.852506
132598758	chr9:132598758:T:C	1.22227e-09	-1.49962	-1.30409	5.40588e-07	-1.07702	-1.29781
132598862	chr9:132598862:T:C	3.35211e-09	-1.79483	-4.23322e-10	9.68461e-07	-1.79178	-4.23322e-10
132599486	chr9:132599486:C:T	3.86896e-09	-1.65143	-4.23322e-10	1.12071e-06	-1.64577	-4.23322e-10
132599566	chr9:132599566:C:T	3.08663e-08	-1.90926e-10	0.425246	8.49142e-06	-1.90926e-10	0.379325
132599849	chr9:132599849:C:T	5.32413e-09	-1.90926e-10	-1.33217	1.52692e-06	-1.90926e-10	-1.33648
132600229	chr9:132600229:T:G	4.8929e-09	-1.90926e-10	-1.41664	1.42249e-06	-1.90926e-10	-1.40732
132600295	chr9:132600295:C:A	5.83972e-09	-1.90926e-10	-1.23974	1.77489e-06	-1.90926e-10	-1.186
132600550	chr9:132600550:C:T	2.67944e-09	-1.60384	-0.414975	7.49583e-07	-1.49541	-0.552559
132600574	chr9:132600574:C:T	4.49805e-08	-1.90926e-10	0.801808	1.34469e-05	-1.90926e-10	0.839017
132600825	chr9:132600825:G:A	1.62993e-09	-1.71905	-0.796835	5.02867e-07	-1.66756	-0.779599
132601218	chr9:132601218:C:T	1.69716e-08	-1.90926e-10	-0.172881	5.19132e-06	-1.90926e-10	-0.112745
132601392	chr9:132601392:G:A	1.65719e-08	-1.90926e-10	-0.196715	4.56723e-06	-1.90926e-10	-0.240825
132601434	chr9:132601434:T:C	4.64364e-09	-1.46892	-4.23322e-10	1.30006e-06	-1.49732	-4.23322e-10
132601491	chr9:132601491:A:G	5.66894e-09	-1.90926e-10	-1.26942	1.67768e-06	-1.90926e-10	-1.24232
132601944	chr9:132601944:G:A	4.58451e-09	-1.4503	-0.0314398	9.2922e-07	-1.52641	-0.306735
132602403	chr9:132602403:A:G	3.92229e-09	-1.63775	-4.23322e-10	1.07846e-06	-1.6842	-4.23322e-10
132602409	chr9:132602409:C:G	1.3715e-08	-1.90926e-10	-0.385929	3.78263e-06	-1.90926e-10	-0.429313
132602593	chr9:132602593:C:T	4.76964e-09	-1.90926e-10	-1.44215	1.37457e-06	-1.90926e-10	-1.44159
132602754	chr9:132602754:T:C	8.15584e-09	-1.90926e-10	-0.905686	2.44389e-06	-1.90926e-10	-0.86614
132603424	chr9:132603424:T:C	1.53669e-09	-1.64472	-0.930065	4.17994e-07	-1.65674	-0.975281
132603551	chr9:132603551:C:G	7.37482e-09	-1.90926e-10	-1.00635	2.20061e-06	-1.90926e-10	-0.970999
132603647	chr9:132603647:G:A	1.775e-09	-1.0862	-1.34442	6.68585e-07	-0.760525	-1.4018
132603775	chr9:132603775:C:T	7.21599e-09	-1.90926e-10	-1.02812	2.15133e-06	-1.90926e-10	-0.993648
132603786	chr9:132603786:G:C	2.53724e-09	-1.61674	-0.456607	7.09776e-07	-1.51045	-0.592087
132604144	chr9:132604144:C:G	4.37369e-08	-1.90926e-10	0.773773	1.2899e-05	-1.90926e-10	0.797415
132604147	chr9:132604147:G:A	1.42838e-08	-0.345297	-4.23322e-10	3.6601e-06	-0.462243	-4.23322e-10
132604697	chr9:132604697:C:T	1.36688e-08	-1.90926e-10	-0.389307	3.77025e-06	-1.90926e-10	-0.432591
132604823	chr9:132604823:T:C	1.1378e-08	-1.707	1.13427	3.28964e-06	-1.64815	1.0792
132604905	chr9:132604905:C:T	4.40036e-08	-1.90926e-10	0.77985	1.29781e-05	-1.90926e-10	0.803531
132604999	chr9:132604999:G:A	8.37436e-09	-1.90926e-10	-0.879245	2.38502e-06	-1.90926e-10	-0.890525
132605205	chr9:132605205:T:C	7.71206e-09	-1.90926e-10	-0.961635	2.29524e-06	-1.90926e-10	-0.928894
132605760	chr9:132605760:A:G	7.68826e-09	-1.90926e-10	-0.964726	2.29791e-06	-1.90926e-10	-0.927733
132605970	chr9:132605970:G:A	1.41696e-08	-1.66062	1.3073	4.03812e-06	-1.58794	1.22399
132606494	chr9:132606494:G:A	2.0208e-09	-1.1974	-1.10352	1.04072e-06	-0.636547	-1.08328
132606632	chr9:132606632:C:T	4.85654e-08	-1.90926e-10	0.87849	1.45259e-05	-1.90926e-10	0.916204
132606637	chr9:132606637:T:G	2.65927e-09	-0.864958	-1.16141	1.08871e-06	-0.518075	-1.15667
132606953	chr9:132606953:T:A	1.99481e-08	-1.80258	1.7913	4.631e-06	-1.69187	1.46491
132607070	chr9:132607070:T:C	7.81229e-09	-1.90926e-10	-0.948722	2.238e-06	-1.90926e-10	-0.954149
132607830	chr9:132607830:A:T	4.83e-09	-1.90926e-10	-1.42957	1.39833e-06	-1.90926e-10	-1.42446
132608334	chr9:132608334:G:T	4.9138e-09	-1.79826	0.385889	1.0239e-06	-1.6903	-0.0458136
132608998	chr9:132608998:A:C	2.42337e-09	-0.70203	-1.41723	8.15832e-07	-0.52632	-1.43696
132609115	chr9:132609115:G:A	1.63354e-09	-1.62509	-0.888578	4.4681e-07	-1.63943	-0.925922
132609391	chr9:132609391:A:G	2.76799e-09	-1.78231	-0.203992	6.37325e-07	-1.65952	-0.550686
132609671	chr9:132609671:G:T	9.34653e-09	-1.90926e-10	-0.769416	2.74022e-06	-1.90926e-10	-0.751694
132609773	chr9:132609773:C:G	5.13106e-09	-1.90926e-10	-1.36911	1.4791e-06	-1.90926e-10	-1.3683
132609869	chr9:132609869:C:G	7.51256e-09	-1.90926e-10	-0.987844	2.23526e-06	-1.90926e-10	-0.955375
132609872	chr9:132609872:G:A	1.80811e-09	-1.06555	-1.34658	6.83998e-07	-0.73756	-1.40197
132609989	chr9:132609989:G:A	4.94385e-09	-1.90926e-10	-1.40628	1.4353e-06	-1.90926e-10	-1.39836
132610897	chr9:132610897:A:G	5.27598e-09	-1.90926e-10	-1.34126	1.5517e-06	-1.90926e-10	-1.32038
132610942	chr9:132610942:G:C	3.29305e-09	-1.81261	-4.23322e-10	9.42351e-07	-1.81911	-4.23322e-10
132610957	chr9:132610957:C:T	1.86593e-08	-1.90926e-10	-0.0780735	5.78016e-06	-1.90926e-10	-0.00530127
132611016	chr9:132611016:G:A	7.84767e-09	-1.90926e-10	-0.944204	2.33583e-06	-1.90926e-10	-0.911363
132611767	chr9:132611767:G:A	6.55686e-09	-1.90926e-10	-1.12391	1.87805e-06	-1.90926e-10	-1.1295
132611902	chr9:132611902:C:T	7.37482e-09	-1.90926e-10	-1.00635	2.20061e-06	-1.90926e-10	-0.970999
132612488	chr9:132612488:C:T	2.61982e-09	-1.62381	-0.417506	7.29508e-07	-1.51909	-0.556023
132612489	chr9:132612489:G:A	3.39971e-08	-1.90926e-10	0.521856	1.01406e-05	-1.90926e-10	0.556816
132612630	chr9:132612630:A:G	2.71767e-09	-1.5111	-0.49355	1.29048e-06	-1.07698	-0.427737
132612827	chr9:132612827:C:T	4.3974e-08	-1.90926e-10	0.779177	1.12856e-05	-1.90926e-10	0.663792
132613022	chr9:132613022:T:C	5.40078e-09	-1.37517	0.0572915	1.06995e-06	-1.46024	-0.231876
132613155	chr9:132613155:A:T	3.17417e-09	-1.80596	-0.043418	6.97635e-07	-1.707	-0.412793
132613344	chr9:132613344:C:T	4.31688e-08	-1.90926e-10	0.760698	1.28777e-05	-1.90926e-10	0.795763
132613411	chr9:132613411:C:T	2.29285e-09	-1.14388	-1.03074	7.98975e-07	-0.827207	-1.15695
132613465	chr9:132613465:G:A	1.66837e-09	-1.12165	-1.37093	6.26463e-07	-0.808296	-1.4191
132613579	chr9:132613579:G:A	4.04473e-09	-1.16347	-0.443531	8.47497e-07	-1.27103	-0.654169
132613587	chr9:132613587:A:G	6.93964e-09	-1.90926e-10	-1.06717	2.04653e-06	-1.90926e-10	-1.04359
132614273	chr9:132614273:T:C	5.70729e-09	-1.38175	0.119077	1.12478e-06	-1.46665	-0.175494
132614434	chr9:132614434:C:T	5.77664e-09	-1.37453	0.123936	1.13785e-06	-1.46001	-0.170585
132614925	chr9:132614925:T:C	5.52474e-09	-1.90926e-10	-1.29518	1.62604e-06	-1.90926e-10	-1.27359
132614969	chr9:132614969:T:C	8.60064e-09	-1.13949	0.286906	3.2606e-06	-0.800527	0.222706
132615100	chr9:132615100:C:T	4.87134e-09	-1.90926e-10	-1.42105	1.40153e-06	-1.90926e-10	-1.42217
132615400	chr9:132615400:C:T	9.56048e-10	-1.68387	-1.36549	2.5733e-07	-1.72325	-1.39388
132616272	chr9:132616272:G:A	5.65531e-09	-1.90926e-10	-1.27183	1.66284e-06	-1.90926e-10	-1.2512
132616814	chr9:132616814:T:C	1.6396e-08	-1.90926e-10	-0.207381	5.01124e-06	-1.90926e-10	-0.148048
132617216	chr9:132617216:C:T	5.33657e-09	-1.90926e-10	-1.32984	1.57247e-06	-1.90926e-10	-1.30708
132617500	chr9:132617500:T:C	1.53429e-09	-1.66803	-0.908328	4.17323e-07	-1.67902	-0.954611
132617736	chr9:132617736:ATT:A	3.68204e-08	-1.90926e-10	0.601632	9.48561e-06	-1.90926e-10	0.490044
132617999	chr9:132617999:T:C	1.57962e-09	-1.34431	-1.20293	7.60651e-07	-0.842465	-1.19085
132618064	chr9:132618064:G:C	1.46471e-09	-1.6988	-0.92396	3.99709e-07	-1.70826	-0.968494
132618572	chr9:132618572:A:G	5.25951e-09	-1.90926e-10	-1.34438	1.57021e-06	-1.90926e-10	-1.30852
132619200	chr9:132619200:T:A	4.65828e-08	-1.90926e-10	0.836811	1.37129e-05	-1.90926e-10	0.858603
132619282	chr9:132619282:T:C	1.93463e-09	-1.0285	-1.31601	7.83881e-07	-0.699148	-1.30408
132619563	chr9:132619563:C:T	3.50422e-08	-1.90926e-10	0.552134	9.05931e-06	-1.90926e-10	0.444062
132619606	chr9:132619606:T:C	1.63392e-08	-1.90926e-10	-0.210856	4.95616e-06	-1.90926e-10	-0.159101
132619790	chr9:132619790:T:TA	1.22156e-08	-1.90926e-10	-0.501708	3.5593e-06	-1.90926e-10	-0.490168
132619939	chr9:132619939:A:C	6.52475e-09	-1.90926e-10	-1.12882	1.92676e-06	-1.90926e-10	-1.10389
132620043	chr9:132620043:T:C	7.58609e-09	-0.978104	-4.23322e-10	2.10281e-06	-1.01646	-4.23322e-10
132620100	chr9:132620100:C:T	3.82189e-08	0.63891	-4.23322e-10	1.07398e-05	0.614229	-4.23322e-10
132620848	chr9:132620848:AC:A	1.29798e-09	-1.46875	-1.27486	6.03112e-07	-0.999153	-1.26623
132621630	chr9:132621630:C:T	1.30061e-08	-1.90926e-10	-0.439	4.0655e-06	-1.90926e-10	-0.357195
132622968	chr9:132622968:T:C	7.21973e-09	-1.90926e-10	-1.0276	2.23151e-06	-1.90926e-10	-0.957052
132623098	chr9:132623098:C:T	8.12206e-09	-1.90926e-10	-0.909836	2.43055e-06	-1.90926e-10	-0.871613
132623319	chr9:132623319:A:G	6.86531e-09	-1.63706	0.559122	1.72009e-06	-1.55406	0.336705
132623384	chr9:132623384:C:T	3.16833e-09	-1.78487	-0.0663432	8.36813e-07	-1.64927	-0.288617
132624023	chr9:132624023:T:C	5.81265e-09	-1.90926e-10	-1.24438	1.69535e-06	-1.90926e-10	-1.23185
132624344	chr9:132624344:A:G	4.90838e-09	-1.90926e-10	-1.41348	1.42706e-06	-1.90926e-10	-1.40412
132624614	chr9:132624614:C:T	4.09766e-09	-1.77564	0.181633	1.06649e-06	-1.63136	-0.063995
132625354	chr9:132625354:G:A	6.97779e-09	-1.90926e-10	-1.06169	2.10432e-06	-1.90926e-10	-1.01574
132625414	chr9:132625414:G:A	7.88951e-09	-1.90926e-10	-0.938886	2.3589e-06	-1.90926e-10	-0.901534
132625526	chr9:132625526:G:C	5.72726e-09	-1.90926e-10	-1.25918	1.69547e-06	-1.90926e-10	-1.23177
132625557	chr9:132625557:A:G	2.15092e-09	-1.75317	-0.48535	6.64326e-07	-1.71057	-0.458145
132625916	chr9:132625916:T:C	2.61184e-08	-1.90926e-10	0.258218	8.30312e-06	-1.90926e-10	0.356899
132626461	chr9:132626461:C:T	4.93418e-09	-1.90926e-10	-1.40823	1.43314e-06	-1.90926e-10	-1.39986
132626573	chr9:132626573:A:G	1.04073e-09	-1.53388	-1.43061	3.70294e-07	-1.31104	-1.44215
132626626	chr9:132626626:T:G	1.25224e-09	-1.77775	-1.00174	3.51051e-07	-1.77968	-1.02688
132626772	chr9:132626772:A:G	1.5328e-09	-1.40928	-1.16805	7.46077e-07	-0.903972	-1.14869
132626825	chr9:132626825:C:T	5.33442e-09	-1.90926e-10	-1.33024	1.5698e-06	-1.90926e-10	-1.30879
132627199	chr9:132627199:G:A	1.30133e-08	-1.90926e-10	-0.438452	4.06705e-06	-1.90926e-10	-0.356814
132627484	chr9:132627484:T:C	5.82955e-09	-1.76875	0.527265	1.1448e-06	-1.79645	0.171952
132628433	chr9:132628433:A:G	2.17871e-09	-1.78099	-0.444696	4.89298e-07	-1.80604	-0.668475
132628459	chr9:132628459:T:C	7.28059e-08	-1.90926e-10	1.28338	2.16637e-05	-1.90926e-10	1.31591
132628478	chr9:132628478:T:C	3.25741e-09	-1.82349	-4.23322e-10	9.40714e-07	-1.82085	-4.23322e-10
132629416	chr9:132629416:G:C	1.23397e-09	-1.7227	-1.07148	3.42563e-07	-1.67426	-1.15678
132629611	chr9:132629611:GCA:G	1.41464e-08	-1.90926e-10	-0.354962	4.44476e-06	-1.90926e-10	-0.268006
132629671	chr9:132629671:T:C	1.86783e-09	-1.29308	-1.08656	9.63537e-07	-0.733397	-1.06348
132630104	chr9:132630104:T:C	3.80841e-08	-1.90926e-10	0.635376	1.12589e-05	-1.90926e-10	0.661431
132630705	chr9:132630705:AT:A	4.90831e-09	-1.90926e-10	-1.41349	1.42525e-06	-1.90926e-10	-1.40539
132631560	chr9:132631560:C:T	1.07275e-09	-1.53673	-1.39747	3.72562e-07	-1.31556	-1.43152
132631670	chr9:132631670:G:A	2.49301e-07	2.51424	-4.23322e-10	6.7371e-05	2.45048	-4.23322e-10
132632390	chr9:132632390:T:C	4.76965e-09	-1.90926e-10	-1.44215	1.37415e-06	-1.90926e-10	-1.4419
132632851	chr9:132632851:A:C	1.07096e-09	-1.53637	-1.39949	3.72243e-07	-1.31559	-1.43235
132632895	chr9:132632895:C:G	1.04677e-09	-1.52164	-1.43707	3.32982e-07	-1.41738	-1.44202
132633153	chr9:132633153:C:G	2.15845e-08	-1.90926e-10	0.067555	7.02383e-06	-1.90926e-10	0.189577
132633252	chr9:132633252:T:C	5.58057e-08	-1.90926e-10	1.01746	1.65236e-05	-1.90926e-10	1.04505
132633351	chr9:132633351:C:T	1.07497e-09	-1.5282	-1.40392	3.75625e-07	-1.30446	-1.43443
132633459	chr9:132633459:CTG:C	8.31666e-09	-1.90926e-10	-0.88616	2.12118e-06	-1.90926e-10	-1.00776
132634364	chr9:132634364:A:ACG	1.39577e-08	-1.90926e-10	-0.36839	4.00924e-06	-1.90926e-10	-0.371131
132634599	chr9:132634599:T:G	6.27177e-09	-1.90926e-10	-1.16836	1.85082e-06	-1.90926e-10	-1.1441
132634814	chr9:132634814:C:T	1.07253e-08	-1.90926e-10	-0.631812	2.99686e-06	-1.90926e-10	-0.662166
132634947	chr9:132634947:C:T	1.10884e-08	-1.90926e-10	-0.598523	3.42071e-06	-1.90926e-10	-0.529883
132635228	chr9:132635228:G:A	2.09021e-09	-1.76303	-0.50413	6.63811e-07	-1.72764	-0.441851
132635250	chr9:132635250:C:T	5.19269e-09	-1.90926e-10	-1.35717	1.4817e-06	-1.90926e-10	-1.36654
132635335	chr9:132635335:C:T	5.4116e-09	-1.90926e-10	-1.31588	1.53495e-06	-1.90926e-10	-1.33124
132635890	chr9:132635890:G:A	6.52696e-09	-1.90926e-10	-1.12848	1.9246e-06	-1.90926e-10	-1.10501
132635903	chr9:132635903:C:T	1.01693e-09	-1.54927	-1.43836	3.62308e-07	-1.3343	-1.44069
132635919	chr9:132635919:G:A	3.30558e-09	-1.80881	-4.23322e-10	9.90597e-07	-1.76918	-4.23322e-10
132636251	chr9:132636251:C:T	1.82351e-09	-1.3372	-1.06646	9.27307e-07	-0.792462	-1.04274
132636419	chr9:132636419:G:A	5.32162e-09	-1.90926e-10	-1.33264	1.56537e-06	-1.90926e-10	-1.31161
132636448	chr9:132636448:C:T	1.08154e-09	-1.52113	-1.40491	3.78944e-07	-1.29525	-1.43485
132637116	chr9:132637116:C:A	2.14728e-09	-1.7503	-0.489921	6.86703e-07	-1.71242	-0.423169
132637670	chr9:132637670:C:T	1.57459e-08	-1.90926e-10	-0.247841	4.74423e-06	-1.90926e-10	-0.202803
132638233	chr9:132638233:G:A	6.41669e-08	-1.90926e-10	1.15707	1.90436e-05	-1.90926e-10	1.187
132638595	chr9:132638595:G:A	1.75085e-08	-1.90926e-10	-0.141736	5.56016e-06	-1.90926e-10	-0.0441044
132638750	chr9:132638750:C:T	8.89325e-09	-1.90926e-10	-0.819127	2.62611e-06	-1.90926e-10	-0.794227
132638945	chr9:132638945:A:T	1.12673e-09	-1.80631	-1.0788	3.16747e-07	-1.80752	-1.10186
132639149	chr9:132639149:A:C	8.92677e-10	-1.72002	-1.39793	2.62449e-07	-1.67329	-1.42414
132639280	chr9:132639280:C:T	6.53507e-09	-1.90926e-10	-1.12724	1.8531e-06	-1.90926e-10	-1.14287
132639591	chr9:132639591:G:GA	5.05992e-09	-1.90926e-10	-1.38307	1.46856e-06	-1.90926e-10	-1.37545
132639660	chr9:132639660:C:T	4.81861e-09	-1.90926e-10	-1.43193	1.39696e-06	-1.90926e-10	-1.42544
132639816	chr9:132639816:T:C	2.07655e-08	-1.90926e-10	0.028873	5.74414e-06	-1.90926e-10	-0.0115523
132640111	chr9:132640111:T:C	1.35867e-09	-1.25603	-1.44188	6.97715e-07	-0.678579	-1.4411
132640902	chr9:132640902:C:T	5.44859e-09	-1.90926e-10	-1.30906	1.60846e-06	-1.90926e-10	-1.28445
132641549	chr9:132641549:G:T	6.60416e-09	-1.90926e-10	-1.11672	1.95121e-06	-1.90926e-10	-1.09128
132641573	chr9:132641573:G:A	1.97666e-07	-1.90926e-10	2.28216	5.12596e-05	-1.90926e-10	2.17717
132641663	chr9:132641663:T:C	3.61999e-09	-1.71795	-4.23322e-10	1.00699e-06	-1.75277	-4.23322e-10
132641707	chr9:132641707:T:C	3.31826e-09	-1.80498	-4.23322e-10	9.61447e-07	-1.79905	-4.23322e-10
132642278	chr9:132642278:C:T	9.99045e-10	-1.78292	-1.22245	2.7994e-07	-1.78296	-1.24996
132642356	chr9:132642356:G:A	3.46778e-08	-1.90926e-10	0.541681	9.0173e-06	-1.90926e-10	0.439413
132642465	chr9:132642465:T:G	3.26788e-09	-1.82028	-4.23322e-10	9.68881e-07	-1.79135	-4.23322e-10
132642661	chr9:132642661:T:C	4.94926e-09	-1.90926e-10	-1.40518	1.43797e-06	-1.90926e-10	-1.3965
132642687	chr9:132642687:T:C	3.24949e-09	-1.82592	-4.23322e-10	9.40939e-07	-1.82061	-4.23322e-10
132642850	chr9:132642850:G:A	4.05295e-09	-1.60498	-4.23322e-10	1.1193e-06	-1.64703	-4.23322e-10
132642965	chr9:132642965:C:T	3.24329e-09	-1.82783	-4.23322e-10	9.44914e-07	-1.81639	-4.23322e-10
132643456	chr9:132643456:T:C	1.03949e-09	-1.77905	-1.18664	2.91153e-07	-1.77851	-1.21513
132643923	chr9:132643923:A:G	4.84992e-09	-1.90926e-10	-1.42546	1.39053e-06	-1.90926e-10	-1.43005
132643924	chr9:132643924:A:G	9.26565e-09	-1.90926e-10	-0.778107	2.6413e-06	-1.90926e-10	-0.788461
132644276	chr9:132644276:A:G	1.38349e-09	-1.25698	-1.42283	7.12126e-07	-0.681041	-1.41819
132644317	chr9:132644317:A:G	1.91015e-09	-1.80738	-0.549859	4.35846e-07	-1.82265	-0.767552
132644360	chr9:132644360:C:T	5.00245e-09	-1.90926e-10	-1.39449	1.42549e-06	-1.90926e-10	-1.40521
132644537	chr9:132644537:T:C	5.4809e-08	-1.90926e-10	0.999434	1.6153e-05	-1.90926e-10	1.02237
132644738	chr9:132644738:G:C	1.04955e-09	-1.54341	-1.41266	3.66863e-07	-1.32423	-1.43827
132645916	chr9:132645916:C:T	9.85375e-10	-1.79195	-1.2272	2.76228e-07	-1.79201	-1.25426
132646029	chr9:132646029:C:T	5.72018e-08	-1.90926e-10	1.04217	1.47059e-05	-1.90926e-10	0.928514
132646281	chr9:132646281:A:C	4.77183e-09	-1.90926e-10	-1.44169	1.37382e-06	-1.90926e-10	-1.44213
132646292	chr9:132646292:C:T	1.05742e-09	-1.52253	-1.42605	3.75706e-07	-1.29685	-1.44183
132646530	chr9:132646530:C:T	4.55924e-09	-1.75414	0.266881	1.04298e-06	-1.79012	0.0724743
132646631	chr9:132646631:T:C	6.83076e-09	-1.90926e-10	-1.08298	1.93721e-06	-1.90926e-10	-1.09848
132646885	chr9:132646885:T:C	3.26687e-09	-1.82059	-4.23322e-10	9.3879e-07	-1.8229	-4.23322e-10
132646896	chr9:132646896:T:C	1.31597e-08	-1.90926e-10	-0.427264	4.00158e-06	-1.90926e-10	-0.373042
132647067	chr9:132647067:AAAGT:A	1.81423e-09	-1.40292	-1.00583	8.90768e-07	-0.892383	-0.983019
132647121	chr9:132647121:C:T	4.7752e-09	-1.90926e-10	-1.44098	1.37419e-06	-1.90926e-10	-1.44187
132647186	chr9:132647186:A:G	1.82447e-09	-1.38029	-1.02284	9.04449e-07	-0.859694	-1.00047
132647539	chr9:132647539:A:G	4.08604e-09	-1.75864	0.161797	9.42495e-07	-1.79319	-0.0257637
132647620	chr9:132647620:G:C	4.76858e-09	-1.76706	0.32469	1.09213e-06	-1.79924	0.127641
132647649	chr9:132647649:A:G	1.56606e-08	-1.90926e-10	-0.253274	4.71801e-06	-1.90926e-10	-0.208345
132648015	chr9:132648015:G:C	6.59652e-09	-1.90926e-10	-1.11788	1.94898e-06	-1.90926e-10	-1.09243
132648134	chr9:132648134:G:A	8.02912e-09	-1.90926e-10	-0.921345	2.52376e-06	-1.90926e-10	-0.833983
132648384	chr9:132648384:G:T	5.45112e-09	-1.90926e-10	-1.3086	1.54968e-06	-1.90926e-10	-1.32168
132648725	chr9:132648725:C:T	4.83626e-09	-1.90926e-10	-1.42828	1.39271e-06	-1.90926e-10	-1.42848
132648728	chr9:132648728:G:A	1.17481e-09	-1.73458	-1.10874	3.26682e-07	-1.68966	-1.18884
132649323	chr9:132649323:C:T	3.51432e-09	-1.74758	-4.23322e-10	1.03159e-06	-1.72863	-4.23322e-10
132649353	chr9:132649353:A:G	4.91123e-09	-1.90926e-10	-1.4129	1.42162e-06	-1.90926e-10	-1.40794
132649377	chr9:132649377:C:T	6.69265e-09	-1.81855	0.715144	1.29858e-06	-1.82716	0.328704
132649408	chr9:132649408:G:A	2.35585e-09	-1.75573	-0.391785	7.54532e-07	-1.71969	-0.321699
132649692	chr9:132649692:T:C	9.34791e-10	-1.70978	-1.36207	2.72455e-07	-1.66109	-1.39892
132649838	chr9:132649838:G:C	6.83895e-09	-1.90926e-10	-1.08179	1.92004e-06	-1.90926e-10	-1.10739
132650081	chr9:132650081:G:A	7.80378e-09	-1.90926e-10	-0.949812	2.43127e-06	-1.90926e-10	-0.871319
132651314	chr9:132651314:G:C	2.77262e-09	-1.55742	-0.427209	1.19331e-06	-1.22024	-0.362767
132652211	chr9:132652211:T:C	6.1765e-09	-1.90926e-10	-1.18367	1.73409e-06	-1.90926e-10	-1.20925
132652629	chr9:132652629:C:A	1.26553e-09	-1.33213	-1.4368	4.8356e-07	-1.04646	-1.43985
132652791	chr9:132652791:G:A	6.65702e-09	-1.90926e-10	-1.10875	1.9106e-06	-1.90926e-10	-1.11231
132653896	chr9:132653896:ATAATT:A	1.00935e-09	-1.77306	-1.22205	2.82645e-07	-1.77341	-1.24988
132654174	chr9:132654174:T:C	6.54078e-09	-1.90926e-10	-1.12636	1.89369e-06	-1.90926e-10	-1.1212
132654382	chr9:132654382:G:A	1.48339e-08	-0.307506	-4.23322e-10	3.56356e-06	-0.488973	-4.23322e-10
132654516	chr9:132654516:G:C	3.64881e-09	-1.71002	-4.23322e-10	1.00338e-06	-1.75636	-4.23322e-10
132654679	chr9:132654679:C:T	9.86553e-10	-1.79699	-1.22097	2.76291e-07	-1.79715	-1.24889
132654776	chr9:132654776:T:C	4.9906e-09	-1.90926e-10	-1.39686	1.45792e-06	-1.90926e-10	-1.38272
132654817	chr9:132654817:G:A	4.22141e-08	-1.90926e-10	0.738334	1.24871e-05	-1.90926e-10	0.764966
132654871	chr9:132654871:G:A	6.33159e-09	-1.90926e-10	-1.15887	1.86956e-06	-1.90926e-10	-1.13403
132655243	chr9:132655243:G:A	6.22299e-09	-1.90926e-10	-1.17617	1.83666e-06	-1.90926e-10	-1.15178
132655265	chr9:132655265:GTACA:G	1.887e-09	-1.06308	-1.30635	1.07895e-06	-0.383275	-1.30047
132655703	chr9:132655703:C:T	6.22093e-09	-1.90926e-10	-1.1765	1.83443e-06	-1.90926e-10	-1.153
132655783	chr9:132655783:C:G	2.31475e-08	-1.77433	1.91179	5.2728e-06	-1.80585	1.70868
132655836	chr9:132655836:C:T	4.79912e-09	-1.90926e-10	-1.43599	1.38457e-06	-1.90926e-10	-1.43434
132656134	chr9:132656134:T:C	5.47298e-08	-1.90926e-10	0.997988	1.62148e-05	-1.90926e-10	1.02619
132656302	chr9:132656302:G:A	1.50634e-08	-1.90926e-10	-0.292152	4.48813e-06	-1.90926e-10	-0.258296
132656448	chr9:132656448:G:A	2.50479e-08	-1.90926e-10	0.21637	7.7366e-06	-1.90926e-10	0.28623
132656583	chr9:132656583:A:C	6.05204e-09	-1.90926e-10	-1.20403	1.79664e-06	-1.90926e-10	-1.17381
132656677	chr9:132656677:T:C	6.45811e-09	-1.90926e-10	-1.13908	1.90957e-06	-1.90926e-10	-1.11285
132656835	chr9:132656835:G:A	6.38558e-09	-1.90926e-10	-1.15038	1.88596e-06	-1.90926e-10	-1.1253
132656956	chr9:132656956:T:A	1.16844e-08	-1.90926e-10	-0.546168	3.41067e-06	-1.90926e-10	-0.532823
132657078	chr9:132657078:A:C	1.15114e-08	-1.90926e-10	-0.561079	3.36496e-06	-1.90926e-10	-0.546316
132657117	chr9:132657117:A:C	4.02061e-09	-1.61299	-4.23322e-10	1.08229e-06	-1.68065	-4.23322e-10
132657330	chr9:132657330:T:C	3.64351e-09	-1.35797	-0.353506	7.17532e-07	-1.55248	-0.539187
132657516	chr9:132657516:T:C	6.63935e-09	-1.90926e-10	-1.11141	1.88442e-06	-1.90926e-10	-1.12611
132657770	chr9:132657770:C:T	1.0248e-08	-1.90926e-10	-0.677341	3.05909e-06	-1.90926e-10	-0.641615
132657856	chr9:132657856:C:T	1.01928e-09	-1.79591	-1.18941	2.84972e-07	-1.79613	-1.21897
132657927	chr9:132657927:G:A	1.02889e-09	-1.79547	-1.18047	2.87515e-07	-1.79571	-1.21051
132658444	chr9:132658444:T:C	1.30588e-08	-0.434958	-4.23322e-10	3.3086e-06	-0.563207	-4.23322e-10
132658497	chr9:132658497:A:C	5.08434e-09	-1.90926e-10	-1.37826	1.44038e-06	-1.90926e-10	-1.39483
132658514	chr9:132658514:T:C	1.87515e-08	-1.90926e-10	-0.073149	5.66673e-06	-1.90926e-10	-0.0251193
132659275	chr9:132659275:T:C	5.01602e-09	-1.01835	-0.373429	3.05853e-06	-0.322939	-0.318857
132659633	chr9:132659633:G:A	5.23784e-08	-1.90926e-10	0.954073	1.31775e-05	-1.90926e-10	0.818779
132660487	chr9:132660487:C:T	4.80652e-09	-1.80154	0.367096	1.15948e-06	-1.79101	0.179251
132660751	chr9:132660751:C:T	8.8199e-10	-1.81962	-1.31038	2.42742e-07	-1.82697	-1.34852
132660764	chr9:132660764:CTTCT:C	4.84994e-09	-1.90926e-10	-1.42545	1.39492e-06	-1.90926e-10	-1.4269
132661102	chr9:132661102:G:A	3.29896e-09	-1.81081	-4.23322e-10	9.43534e-07	-1.81785	-4.23322e-10
132661153	chr9:132661153:G:A	1.11015e-09	-1.71657	-1.18336	3.38879e-07	-1.66346	-1.17838
132661187	chr9:132661187:AGAG:A	3.77294e-09	-1.67657	-4.23322e-10	1.0202e-06	-1.73973	-4.23322e-10
132661319	chr9:132661319:G:C	6.39621e-09	-1.90926e-10	-1.14871	1.8071e-06	-1.90926e-10	-1.16801
132661330	chr9:132661330:CTA:C	7.0131e-09	-1.90926e-10	-1.05664	1.96373e-06	-1.90926e-10	-1.08489
132661414	chr9:132661414:G:A	6.66041e-09	-1.90926e-10	-1.10824	1.96509e-06	-1.90926e-10	-1.08419
132661622	chr9:132661622:G:A	8.29042e-09	-1.90926e-10	-0.889319	2.46799e-06	-1.90926e-10	-0.856329
132661648	chr9:132661648:A:G	7.33326e-09	-1.90926e-10	-1.012	2.07629e-06	-1.90926e-10	-1.02915
132661696	chr9:132661696:A:C	1.9797e-08	-1.90926e-10	-0.01889	6.08841e-06	-1.90926e-10	0.0466549
132662228	chr9:132662228:A:C	7.07492e-09	-1.90926e-10	-1.04786	2.1187e-06	-1.90926e-10	-1.00893
132662629	chr9:132662629:C:T	5.26981e-09	-1.34243	-4.23322e-10	1.60933e-06	-1.28391	-4.23322e-10
132662663	chr9:132662663:C:T	4.54898e-09	-1.32942	-0.160101	8.72838e-07	-1.53214	-0.3636
132662994	chr9:132662994:G:C	4.91859e-09	-1.90926e-10	-1.4114	1.41657e-06	-1.90926e-10	-1.41149
132663473	chr9:132663473:A:G	3.29415e-08	-1.90926e-10	0.490312	9.7441e-06	-1.90926e-10	0.516931
132664406	chr9:132664406:G:A	2.88575e-08	-1.80784	2.16579	6.81761e-06	-1.82411	1.98389
132664852	chr9:132664852:TTCC:T	6.85916e-09	-1.90926e-10	-1.07884	2.02999e-06	-1.90926e-10	-1.0517
132664879	chr9:132664879:C:G	8.68144e-09	-1.90926e-10	-0.843232	2.4765e-06	-1.90926e-10	-0.852887
132665219	chr9:132665219:A:G	4.33272e-08	-1.90926e-10	0.76436	1.33205e-05	-1.90926e-10	0.82957
132666233	chr9:132666233:T:C	6.3316e-09	-1.90926e-10	-1.15887	1.86881e-06	-1.90926e-10	-1.13443
132666314	chr9:132666314:T:C	4.4778e-09	-1.2193	-0.285988	2.45711e-06	-0.632404	-0.228344
132666473	chr9:132666473:T:C	6.14068e-09	-1.90926e-10	-1.18949	1.87984e-06	-1.90926e-10	-1.12855
132667106	chr9:132667106:C:T	6.95183e-09	-1.90926e-10	-1.06542	1.97045e-06	-1.90926e-10	-1.08147
132667307	chr9:132667307:T:C	1.10296e-09	-1.66483	-1.24159	3.09126e-07	-1.6122	-1.32154
132667388	chr9:132667388:C:T	1.0226e-09	-1.74146	-1.24062	2.82465e-07	-1.70422	-1.31972
132668032	chr9:132668032:A:T	5.05693e-09	-1.90926e-10	-1.38366	1.47305e-06	-1.90926e-10	-1.3724
132668082	chr9:132668082:T:C	8.69672e-09	-1.90926e-10	-0.841474	2.64461e-06	-1.90926e-10	-0.787208
132668426	chr9:132668426:C:T	1.13916e-09	-1.43324	-1.4409	4.34825e-07	-1.17457	-1.41798
132668834	chr9:132668834:C:T	7.46558e-09	-1.90926e-10	-0.994117	2.19916e-06	-1.90926e-10	-0.971658
132669044	chr9:132669044:G:C	7.36704e-09	-1.90926e-10	-1.0074	2.18577e-06	-1.90926e-10	-0.977765
132669385	chr9:132669385:G:A	1.14661e-09	-1.42651	-1.4411	4.37489e-07	-1.16724	-1.4192
132669523	chr9:132669523:G:A	4.87142e-09	-1.90926e-10	-1.42103	1.41297e-06	-1.90926e-10	-1.41404
132670153	chr9:132670153:C:T	5.2772e-09	-1.90926e-10	-1.34102	1.54708e-06	-1.90926e-10	-1.32336
132670564	chr9:132670564:G:T	5.25518e-09	-1.90926e-10	-1.34521	1.545e-06	-1.90926e-10	-1.32471
132670634	chr9:132670634:G:A	3.49788e-09	-1.75226	-4.23322e-10	1.03494e-06	-1.72539	-4.23322e-10
132671008	chr9:132671008:C:G	7.15523e-09	-1.90926e-10	-1.03658	2.01395e-06	-1.90926e-10	-1.05963
132671176	chr9:132671176:G:T	5.6283e-09	-1.90926e-10	-1.27661	1.69905e-06	-1.90926e-10	-1.22966
132671249	chr9:132671249:G:T	7.43679e-09	-1.90926e-10	-0.997981	2.09845e-06	-1.90926e-10	-1.01853
132671659	chr9:132671659:T:TA	5.18003e-09	-1.90926e-10	-1.35961	1.50598e-06	-1.90926e-10	-1.35029
132672233	chr9:132672233:T:C	3.86241e-09	-1.65313	-4.23322e-10	1.08291e-06	-1.68008	-4.23322e-10
132672342	chr9:132672342:G:A	1.84805e-09	-1.1133	-1.27698	7.79532e-07	-0.68482	-1.32397
132672347	chr9:132672347:A:G	2.15053e-08	0.0638788	-4.23322e-10	5.34688e-06	-0.0832182	-4.23322e-10
132672946	chr9:132672946:A:G	5.17598e-09	-1.90926e-10	-1.36039	1.5431e-06	-1.90926e-10	-1.32594
132673217	chr9:132673217:A:G	1.84086e-09	-1.11889	-1.27529	7.74161e-07	-0.693073	-1.32263
132673352	chr9:132673352:T:C	1.80818e-09	-1.12168	-1.29042	7.62204e-07	-0.69589	-1.33538
132673513	chr9:132673513:T:TGACC	8.47712e-10	-1.78438	-1.38525	2.39394e-07	-1.78045	-1.40892
132673649	chr9:132673649:G:A	1.79046e-09	-1.14572	-1.27623	7.47567e-07	-0.727157	-1.32351
132673820	chr9:132673820:C:T	2.60313e-08	-1.90926e-10	0.25488	7.23929e-06	-1.90926e-10	0.219791
132673984	chr9:132673984:T:C	1.03674e-09	-1.53348	-1.43486	2.94608e-07	-1.5455	-1.43635
132674205	chr9:132674205:A:G	5.98778e-09	-1.90926e-10	-1.2147	1.76531e-06	-1.90926e-10	-1.19141
132674351	chr9:132674351:A:G	4.39764e-09	-1.52335	-4.23322e-10	1.33519e-06	-1.47065	-4.23322e-10
132674666	chr9:132674666:T:G	9.77948e-09	-1.90926e-10	-0.724134	2.84251e-06	-1.90926e-10	-0.715045
132674706	chr9:132674706:A:G	1.74512e-09	-1.16322	-1.28438	7.2641e-07	-0.749193	-1.33018
132675386	chr9:132675386:A:G	1.09272e-09	-1.4752	-1.44056	4.24364e-07	-1.18773	-1.42917
132675589	chr9:132675589:A:G	4.64327e-08	-1.90926e-10	0.833584	1.12751e-05	-1.90926e-10	0.662868
132675838	chr9:132675838:T:G	1.07479e-09	-1.49026	-1.44203	4.13232e-07	-1.20862	-1.43486
132676132	chr9:132676132:C:T	2.6755e-09	-0.63251	-1.38778	1.19909e-06	-0.194837	-1.38333
132676150	chr9:132676150:C:T	1.92219e-08	-1.90926e-10	-0.0483727	5.8176e-06	-1.90926e-10	0.00115612
132676224	chr9:132676224:C:A	5.19611e-09	-1.35651	-4.23322e-10	1.61782e-06	-1.27865	-4.23322e-10
132676231	chr9:132676231:C:G	8.65791e-10	-1.72895	-1.41958	2.98507e-07	-1.58392	-1.38477
132676343	chr9:132676343:A:G	1.56092e-08	-1.90926e-10	-0.25656	4.68634e-06	-1.90926e-10	-0.215079
132676459	chr9:132676459:T:C	2.00964e-09	-0.952619	-1.35385	8.97221e-07	-0.482087	-1.3861
132676475	chr9:132676475:C:T	1.8755e-09	-1.00766	-1.36788	8.29653e-07	-0.549087	-1.39739
132676626	chr9:132676626:G:T	1.164e-09	-1.46948	-1.38308	3.75895e-07	-1.31846	-1.41971
132676720	chr9:132676720:T:C	3.4441e-08	-1.90926e-10	0.534828	9.00318e-06	-1.90926e-10	0.437846
132676926	chr9:132676926:C:T	1.25077e-09	-1.34034	-1.44032	3.88415e-07	-1.27828	-1.42713
132676976	chr9:132676976:A:G	6.72465e-09	-1.90926e-10	-1.09864	1.90883e-06	-1.90926e-10	-1.11324
132677101	chr9:132677101:A:G	1.49311e-09	-1.63315	-0.970413	4.83835e-07	-1.57364	-0.912106
132677665	chr9:132677665:A:C	6.04123e-09	-1.90926e-10	-1.20581	1.78287e-06	-1.90926e-10	-1.18151
132679179	chr9:132679179:G:A	1.73266e-09	-1.19716	-1.2576	7.10863e-07	-0.793509	-1.3075
132679941	chr9:132679941:TAATA:T	1.02268e-09	-1.54337	-1.43862	3.171e-07	-1.46683	-1.44144
132679954	chr9:132679954:G:A	9.75612e-10	-1.67377	-1.35534	3.81059e-07	-1.39422	-1.33031
132680118	chr9:132680118:G:A	6.13002e-09	-1.90926e-10	-1.19122	1.80867e-06	-1.90926e-10	-1.16714
132680382	chr9:132680382:T:G	5.27446e-09	-1.90926e-10	-1.34154	1.50421e-06	-1.90926e-10	-1.35146
132680410	chr9:132680410:G:A	1.74134e-09	-1.16414	-1.28563	7.23962e-07	-0.751391	-1.33136
132680553	chr9:132680553:C:A	1.29009e-08	-1.90926e-10	-0.447124	3.58888e-06	-1.90926e-10	-0.481892
132680623	chr9:132680623:G:A	1.99347e-09	-1.33555	-0.978996	5.29856e-07	-1.27852	-1.11636
132680714	chr9:132680714:T:C	1.71502e-09	-1.16933	-1.29566	7.13455e-07	-0.757731	-1.33964
132680892	chr9:132680892:C:T	3.84131e-09	-1.16421	-0.494393	2.19293e-06	-0.55255	-0.421945
132681239	chr9:132681239:A:G	6.72209e-09	-1.90926e-10	-1.09902	1.90808e-06	-1.90926e-10	-1.11363
132681420	chr9:132681420:A:G	5.69542e-09	-1.90926e-10	-1.26476	1.59339e-06	-1.90926e-10	-1.29387
132682354	chr9:132682354:A:G	1.70284e-09	-1.20066	-1.27146	6.9985e-07	-0.79735	-1.31927
132682999	chr9:132682999:T:C	4.76751e-09	-1.49955	0.0569505	1.15005e-06	-1.56629	-0.0536385
132683116	chr9:132683116:A:C	1.87539e-09	-1.11856	-1.25704	7.86058e-07	-0.693503	-1.30695
132684752	chr9:132684752:T:C	1.89139e-09	-1.11869	-1.24842	7.91992e-07	-0.693816	-1.29912
132684768	chr9:132684768:A:G	3.40775e-09	-1.77837	-4.23322e-10	9.52284e-07	-1.80862	-4.23322e-10
132685047	chr9:132685047:C:T	1.81346e-09	-1.12925	-1.27993	7.58399e-07	-0.709328	-1.32695
132685053	chr9:132685053:T:C	1.75367e-09	-1.13759	-1.30512	7.37287e-07	-0.717016	-1.34749
132685402	chr9:132685402:C:T	5.18315e-09	-1.90926e-10	-1.35901	1.50693e-06	-1.90926e-10	-1.34966
132685415	chr9:132685415:A:T	3.85299e-09	-1.65557	-4.23322e-10	1.15655e-06	-1.61429	-4.23322e-10
132685458	chr9:132685458:A:C	1.77954e-09	-1.13019	-1.29788	7.47691e-07	-0.709257	-1.34124
132685499	chr9:132685499:G:A	8.6243e-10	-1.73104	-1.42138	2.96032e-07	-1.58604	-1.39098
132685684	chr9:132685684:T:C	1.05039e-08	-0.652672	-4.23322e-10	3.13557e-06	-0.616922	-4.23322e-10
132685936	chr9:132685936:C:T	5.09889e-09	-1.90926e-10	-1.3754	1.45423e-06	-1.90926e-10	-1.38525
132686004	chr9:132686004:T:C	9.17319e-10	-1.6502	-1.44052	2.80932e-07	-1.58752	-1.44186
132686557	chr9:132686557:T:C	4.4176e-09	-1.56666	0.0478327	1.07541e-06	-1.62552	-0.0615088
132686952	chr9:132686952:T:C	1.80312e-09	-1.13222	-1.28269	7.55914e-07	-0.710728	-1.32883
132687687	chr9:132687687:A:G	5.43352e-09	-1.90926e-10	-1.31183	1.54611e-06	-1.90926e-10	-1.32399
132687808	chr9:132687808:G:A	1.53768e-09	-1.67518	-0.898967	4.97134e-07	-1.62163	-0.836996
132687906	chr9:132687906:T:C	1.68938e-09	-1.18483	-1.29523	6.99304e-07	-0.778017	-1.33939
132687935	chr9:132687935:A:G	8.60939e-10	-1.72822	-1.42593	2.95631e-07	-1.58368	-1.3947
132688112	chr9:132688112:G:A	5.25313e-09	-1.52527	0.179671	1.26655e-06	-1.58858	0.0651476
132688278	chr9:132688278:T:C	4.58931e-08	-1.90926e-10	0.821893	1.1161e-05	-1.90926e-10	0.652696
132689104	chr9:132689104:C:T	1.43663e-09	-1.68671	-0.955411	3.81259e-07	-1.63468	-1.08933
132689347	chr9:132689347:T:C	1.71618e-09	-1.17651	-1.28781	7.12065e-07	-0.766075	-1.33324
132689559	chr9:132689559:A:G	1.74964e-09	-1.13892	-1.30609	7.35339e-07	-0.718702	-1.34845
132689731	chr9:132689731:C:T	2.1563e-08	-1.90926e-10	0.0665607	5.40339e-06	-1.90926e-10	-0.0727055
132689909	chr9:132689909:G:A	1.01016e-09	-1.55966	-1.43465	3.10959e-07	-1.48568	-1.44215
132690270	chr9:132690270:T:C	1.78891e-09	-1.15552	-1.26729	7.44447e-07	-0.739035	-1.31581
132690283	chr9:132690283:C:A	1.79839e-09	-1.1635	-1.25403	7.45773e-07	-0.748629	-1.30444
132690670	chr9:132690670:C:T	7.26638e-09	-1.90926e-10	-1.02116	2.05648e-06	-1.90926e-10	-1.03874
132690787	chr9:132690787:A:G	1.75562e-09	-1.18073	-1.26087	7.25071e-07	-0.770964	-1.31025
132690986	chr9:132690986:A:G	1.33189e-09	-1.69908	-1.01874	4.26002e-07	-1.64928	-0.963759
132691131	chr9:132691131:G:A	1.76417e-09	-1.17474	-1.262	7.29778e-07	-0.763483	-1.31126
132691247	chr9:132691247:A:G	7.43837e-09	-1.90926e-10	-0.997768	2.09745e-06	-1.90926e-10	-1.01901
132691855	chr9:132691855:G:A	7.26638e-09	-1.90926e-10	-1.02116	2.05648e-06	-1.90926e-10	-1.03874
132691970	chr9:132691970:G:T	3.30377e-09	-1.80935	-4.23322e-10	9.38318e-07	-1.8234	-4.23322e-10
132692001	chr9:132692001:T:G	1.70299e-09	-1.17211	-1.29993	7.08322e-07	-0.761224	-1.34336
132692276	chr9:132692276:T:C	4.95168e-09	-1.90926e-10	-1.40469	1.43957e-06	-1.90926e-10	-1.39538
132692463	chr9:132692463:C:G	1.80191e-09	-1.18812	-1.22745	7.3988e-07	-0.778616	-1.28238
132692608	chr9:132692608:GT:G	1.58321e-09	-1.66594	-0.879031	5.13122e-07	-1.60994	-0.817033
132692955	chr9:132692955:C:G	6.3019e-09	-1.90926e-10	-1.16357	1.78906e-06	-1.90926e-10	-1.17804
132693129	chr9:132693129:C:T	2.54975e-08	-1.90926e-10	0.234161	6.34228e-06	-1.90926e-10	0.087506
132693130	chr9:132693130:G:A	6.19476e-09	-1.90926e-10	-1.18072	1.8277e-06	-1.90926e-10	-1.15667
132693691	chr9:132693691:A:C	1.55714e-09	-1.66603	-0.89554	4.11529e-07	-1.6102	-1.03741
132694156	chr9:132694156:C:T	1.99325e-09	-1.17312	-1.14154	8.12184e-07	-0.756493	-1.21127
132694354	chr9:132694354:A:T	4.97711e-09	-1.53088	0.13131	1.20298e-06	-1.59379	0.0188627
132694532	chr9:132694532:A:G	8.78879e-10	-1.70675	-1.42677	3.05963e-07	-1.55092	-1.3931
132695558	chr9:132695558:C:T	5.78597e-09	-1.90926e-10	-1.24898	1.75991e-06	-1.90926e-10	-1.19447
132695630	chr9:132695630:G:A	5.99054e-09	-1.90926e-10	-1.21424	1.83063e-06	-1.90926e-10	-1.15507
132695849	chr9:132695849:T:C	2.75751e-09	-1.20108	-0.789009	1.08924e-06	-0.806267	-0.867987
132696263	chr9:132696263:A:G	1.65797e-08	-1.90926e-10	-0.196244	4.98657e-06	-1.90926e-10	-0.152984
132696771	chr9:132696771:C:T	1.96702e-08	-1.90926e-10	-0.0253133	5.49357e-06	-1.90926e-10	-0.0561538
132696838	chr9:132696838:A:G	1.35683e-08	-0.396683	-4.23322e-10	4.07507e-06	-0.354844	-4.23322e-10
132696924	chr9:132696924:T:C	1.96098e-09	-1.1193	-1.21167	8.15805e-07	-0.691184	-1.27213
132697260	chr9:132697260:T:C	1.69993e-09	-1.60461	-0.869229	4.51864e-07	-1.54007	-1.01404
132697396	chr9:132697396:T:A	1.9922e-09	-1.11779	-1.19739	8.27953e-07	-0.688684	-1.25985
132697428	chr9:132697428:C:A	2.0223e-09	-0.987679	-1.3125	1.15603e-06	-0.316373	-1.29837
132697525	chr9:132697525:C:T	1.20091e-08	-1.90926e-10	-0.518758	3.63608e-06	-1.90926e-10	-0.468825
132697834	chr9:132697834:T:C	5.2235e-08	-1.90926e-10	0.951332	1.43241e-05	-1.90926e-10	0.902212
132698018	chr9:132698018:G:A	2.29101e-09	-1.64679	-0.528636	7.58188e-07	-1.58951	-0.447045
132698668	chr9:132698668:A:G	6.20825e-09	-1.90926e-10	-1.17854	1.82954e-06	-1.90926e-10	-1.15567
132698865	chr9:132698865:C:T	7.296e-09	-1.90926e-10	-1.01709	2.25858e-06	-1.90926e-10	-0.944995
132698953	chr9:132698953:G:A	8.35532e-09	-1.90926e-10	-0.881522	2.50636e-06	-1.90926e-10	-0.8409
132699036	chr9:132699036:C:T	2.11973e-09	-1.00649	-1.24664	9.23296e-07	-0.538367	-1.30117
132700001	chr9:132700001:G:A	5.79912e-09	-1.90926e-10	-1.24671	1.71126e-06	-1.90926e-10	-1.2225
132700110	chr9:132700110:A:G	2.19309e-09	-1.03926	-1.17985	9.30796e-07	-0.586886	-1.24456
132700205	chr9:132700205:A:T	2.04912e-09	-1.06901	-1.218	8.67177e-07	-0.624575	-1.27767
132700481	chr9:132700481:TCTAA:T	7.68475e-09	-1.90926e-10	-0.965183	2.20104e-06	-1.90926e-10	-0.9708
132700794	chr9:132700794:G:A	1.78896e-09	-0.988869	-1.43392	1.0089e-06	-0.319881	-1.43099
132701244	chr9:132701244:T:C	6.5859e-09	-1.90926e-10	-1.11949	1.9461e-06	-1.90926e-10	-1.0939
132701357	chr9:132701357:C:T	2.1534e-09	-1.06297	-1.1744	9.08455e-07	-0.615961	-1.23978
132701370	chr9:132701370:G:A	6.96243e-09	-1.90926e-10	-1.06389	1.93722e-06	-1.90926e-10	-1.09848
132701422	chr9:132701422:C:G	2.18251e-09	-1.03229	-1.19166	9.25681e-07	-0.582113	-1.25484
132701451	chr9:132701451:A:G	2.0988e-09	-1.11273	-1.15032	8.81613e-07	-0.66665	-1.21908
132701912	chr9:132701912:T:C	9.79622e-10	-1.59013	-1.43487	3.97005e-07	-1.25853	-1.42501
132702749	chr9:132702749:G:A	2.19117e-09	-1.01927	-1.20071	9.34598e-07	-0.565192	-1.26218
132702856	chr9:132702856:A:C	1.23599e-09	-1.35314	-1.43941	3.54225e-07	-1.36001	-1.43754
132704512	chr9:132704512:C:A	6.10365e-09	-1.90926e-10	-1.19553	1.79041e-06	-1.90926e-10	-1.17729
132704645	chr9:132704645:G:C	2.29634e-09	-1.04826	-1.12485	9.66366e-07	-0.598513	-1.19543
132704646	chr9:132704646:C:T	2.32723e-09	-1.03686	-1.12289	9.81388e-07	-0.584817	-1.1937
132704672	chr9:132704672:T:C	8.21329e-09	-1.90926e-10	-0.898666	2.41623e-06	-1.90926e-10	-0.877524
132704703	chr9:132704703:C:G	8.98644e-09	-1.90926e-10	-0.808703	2.47628e-06	-1.90926e-10	-0.852976
132705399	chr9:132705399:TC:T	1.00524e-08	-1.90926e-10	-0.696606	3.03953e-06	-1.90926e-10	-0.648029
132705423	chr9:132705423:C:T	4.09972e-08	-1.90926e-10	0.709084	1.14416e-05	-1.90926e-10	0.677522
132705528	chr9:132705528:T:C	2.27538e-09	-1.04637	-1.1359	9.63356e-07	-0.591979	-1.20509
132705654	chr9:132705654:A:G	2.21075e-09	-1.009	-1.20209	1.25997e-06	-0.344588	-1.18405
132705930	chr9:132705930:A:G	2.13579e-09	-1.08124	-1.16434	8.9787e-07	-0.637566	-1.2299
132706078	chr9:132706078:G:A	2.66669e-08	-1.90926e-10	0.279004	8.04939e-06	-1.90926e-10	0.325864
132706494	chr9:132706494:G:A	7.94564e-10	-1.81101	-1.42337	2.40682e-07	-1.74421	-1.4398
132707283	chr9:132707283:T:C	7.8672e-10	-1.80636	-1.43794	2.27607e-07	-1.81589	-1.42398
132707416	chr9:132707416:G:GA	2.58805e-09	-1.77342	-0.280099	7.31996e-07	-1.76153	-0.310183
132707792	chr9:132707792:A:G	1.28297e-08	-1.90926e-10	-0.452657	3.25039e-06	-1.90926e-10	-0.580957
132707973	chr9:132707973:G:A	1.3184e-08	-1.90926e-10	-0.425415	3.99288e-06	-1.90926e-10	-0.37522
132708303	chr9:132708303:GGT:G	1.10316e-09	-1.75726	-1.14898	3.63385e-07	-1.7042	-1.06783
132708752	chr9:132708752:G:T	1.16132e-08	-1.90926e-10	-0.552274	3.69512e-06	-1.90926e-10	-0.452719
132709299	chr9:132709299:GC:G	4.77072e-09	-1.90926e-10	-1.44192	1.37446e-06	-1.90926e-10	-1.44167
132709621	chr9:132709621:A:G	9.9769e-10	-1.61175	-1.39498	3.64959e-07	-1.35255	-1.41515
132709758	chr9:132709758:CA:C	7.92517e-09	-1.90926e-10	-0.934377	2.47076e-06	-1.90926e-10	-0.855207
132709914	chr9:132709914:C:T	1.8414e-08	-1.90926e-10	-0.0913094	5.9462e-06	-1.90926e-10	0.02302
132710137	chr9:132710137:T:C	5.49343e-08	-1.90926e-10	1.00172	1.45394e-05	-1.90926e-10	0.91713
132710236	chr9:132710236:T:C	6.99017e-09	-1.90926e-10	-1.05991	2.00191e-06	-1.90926e-10	-1.06563
132710479	chr9:132710479:A:G	5.23448e-09	-1.90926e-10	-1.34915	1.53561e-06	-1.90926e-10	-1.3308
132710718	chr9:132710718:C:T	1.14425e-09	-1.50259	-1.36708	5.32374e-07	-1.03252	-1.35762
132710719	chr9:132710719:A:G	9.06932e-09	-1.90926e-10	-0.799524	2.52874e-06	-1.90926e-10	-0.83201
132710830	chr9:132710830:T:C	5.07942e-09	-1.90926e-10	-1.37922	1.48556e-06	-1.90926e-10	-1.36394
132710909	chr9:132710909:T:C	1.07746e-08	-1.90926e-10	-0.627227	2.99057e-06	-1.90926e-10	-0.664268
132711160	chr9:132711160:C:T	7.23331e-09	-1.90926e-10	-1.02572	2.05438e-06	-1.90926e-10	-1.03976
132711266	chr9:132711266:G:A	1.63251e-08	-1.90926e-10	-0.211714	4.34336e-06	-1.90926e-10	-0.291084
132711555	chr9:132711555:C:T	9.84942e-10	-1.82725	-1.19234	2.78116e-07	-1.82761	-1.21184
132711589	chr9:132711589:A:G	9.28957e-10	-1.82714	-1.25098	2.63935e-07	-1.82347	-1.26831
132711686	chr9:132711686:T:C	1.58189e-07	-1.90926e-10	2.05937	4.06555e-05	-1.90926e-10	1.9454
132711795	chr9:132711795:A:T	9.97853e-08	-1.90926e-10	1.5986	2.6417e-05	-1.90926e-10	1.51428
132711959	chr9:132711959:C:T	1.83006e-08	-1.90926e-10	-0.0974862	4.91547e-06	-1.90926e-10	-0.167344
132711969	chr9:132711969:G:A	7.08543e-09	-1.90926e-10	-1.04638	2.014e-06	-1.90926e-10	-1.05961
132712153	chr9:132712153:T:C	7.89598e-10	-1.79878	-1.44187	2.33816e-07	-1.77282	-1.44014
132712615	chr9:132712615:G:A	1.44435e-09	-1.77157	-0.865187	5.74331e-07	-1.54267	-0.771611
132712644	chr9:132712644:C:T	7.90175e-10	-1.80257	-1.43735	2.32808e-07	-1.77683	-1.44044
132712971	chr9:132712971:T:C	1.18395e-09	-1.81764	-1.01792	4.11807e-07	-1.67648	-0.970455
132712995	chr9:132712995:G:A	1.18086e-09	-1.8014	-1.03678	4.25253e-07	-1.62401	-0.990797
132713300	chr9:132713300:G:A	7.11777e-09	-1.90926e-10	-1.04183	2.03491e-06	-1.90926e-10	-1.04928
132713593	chr9:132713593:C:T	5.22869e-09	-1.90926e-10	-1.35026	1.52773e-06	-1.90926e-10	-1.33595
132713899	chr9:132713899:T:G	5.01232e-09	-1.90926e-10	-1.39252	1.41318e-06	-1.90926e-10	-1.41389
132713920	chr9:132713920:G:A	3.32669e-09	-1.80244	-4.23322e-10	9.73061e-07	-1.78704	-4.23322e-10
132714040	chr9:132714040:T:C	2.18941e-07	-1.90926e-10	2.38438	6.47388e-05	-1.90926e-10	2.41063
132714053	chr9:132714053:G:A	2.64707e-08	-1.90926e-10	0.271619	8.339e-06	-1.90926e-10	0.361211
132714392	chr9:132714392:T:C	3.74828e-08	-1.90926e-10	0.619462	1.11442e-05	-1.90926e-10	0.651186
132715224	chr9:132715224:T:C	8.19356e-10	-1.82462	-1.37904	2.55962e-07	-1.80319	-1.31927
132715265	chr9:132715265:C:T	6.33264e-09	-1.90926e-10	-1.1587	1.8035e-06	-1.90926e-10	-1.17
132715464	chr9:132715464:T:TAATAATAATAAC	4.85853e-09	-1.90926e-10	-1.42368	1.39739e-06	-1.90926e-10	-1.42513
132715559	chr9:132715559:C:T	6.26329e-09	-1.90926e-10	-1.16971	1.78371e-06	-1.90926e-10	-1.18103
132715608	chr9:132715608:T:C	5.05675e-09	-1.90926e-10	-1.3837	1.43994e-06	-1.90926e-10	-1.39513
132715611	chr9:132715611:A:C	1.58846e-09	-1.82776	-0.713892	5.44247e-07	-1.80178	-0.566304
132715910	chr9:132715910:T:C	6.18512e-09	-1.90926e-10	-1.18227	1.87002e-06	-1.90926e-10	-1.13378
132716944	chr9:132716944:A:G	6.07275e-09	-1.90926e-10	-1.20061	1.73181e-06	-1.90926e-10	-1.21056
132717074	chr9:132717074:A:C	3.74769e-09	-1.68328	-4.23322e-10	1.03279e-06	-1.72747	-4.23322e-10
132717086	chr9:132717086:C:T	7.97351e-09	-1.90926e-10	-0.928296	2.2188e-06	-1.90926e-10	-0.962764
132717318	chr9:132717318:T:C	5.05556e-09	-1.90926e-10	-1.38393	1.43965e-06	-1.90926e-10	-1.39533
132717648	chr9:132717648:C:G	9.61996e-10	-1.82712	-1.21604	2.58387e-07	-1.81211	-1.30092
132717937	chr9:132717937:C:G	6.07275e-09	-1.90926e-10	-1.20061	1.73181e-06	-1.90926e-10	-1.21056
132717944	chr9:132717944:G:A	7.42668e-09	-1.90926e-10	-0.999341	2.07215e-06	-1.90926e-10	-1.03114
132718166	chr9:132718166:C:T	7.94904e-09	-1.90926e-10	-0.931369	2.20595e-06	-1.90926e-10	-0.968575
132718687	chr9:132718687:C:A	5.8382e-09	-1.90926e-10	-1.24	1.62152e-06	-1.90926e-10	-1.27637
132718791	chr9:132718791:T:C	9.60448e-10	-1.82782	-1.21696	2.5632e-07	-1.81914	-1.30192
132718850	chr9:132718850:A:G	1.24284e-08	-1.90926e-10	-0.484436	3.90951e-06	-1.90926e-10	-0.39632
132718962	chr9:132718962:T:C	8.99449e-10	-1.82565	-1.28474	2.46944e-07	-1.80663	-1.35169
132719125	chr9:132719125:T:C	7.75584e-10	-1.82709	-1.43147	2.22348e-07	-1.82201	-1.44123
132719129	chr9:132719129:C:T	5.36327e-09	-1.90926e-10	-1.32485	1.55347e-06	-1.90926e-10	-1.31924
132719140	chr9:132719140:T:C	5.12486e-09	-1.90926e-10	-1.37032	1.45728e-06	-1.90926e-10	-1.38316
132719187	chr9:132719187:C:T	7.74968e-09	-1.90926e-10	-0.956769	2.25169e-06	-1.90926e-10	-0.948052
132719347	chr9:132719347:G:A	7.4308e-09	-1.90926e-10	-0.998787	2.1566e-06	-1.90926e-10	-0.9912
132719398	chr9:132719398:G:A	5.48412e-09	-1.90926e-10	-1.30256	1.55355e-06	-1.90926e-10	-1.31919
132719730	chr9:132719730:T:C	1.0149e-09	-1.81789	-1.17174	2.7611e-07	-1.79027	-1.25642
132719754	chr9:132719754:T:G	9.96039e-08	-1.90926e-10	1.59678	2.98752e-05	-1.90926e-10	1.6373
132719894	chr9:132719894:T:C	1.34845e-08	-1.90926e-10	-0.402876	4.25569e-06	-1.90926e-10	-0.311475
132720184	chr9:132720184:A:G	4.77213e-09	-1.90926e-10	-1.44163	1.37945e-06	-1.90926e-10	-1.43805
132720645	chr9:132720645:G:A	4.98254e-09	-1.90926e-10	-1.39848	1.4531e-06	-1.90926e-10	-1.38603
132720655	chr9:132720655:G:A	4.8672e-09	-1.90926e-10	-1.4219	1.41205e-06	-1.90926e-10	-1.41469
132720703	chr9:132720703:T:C	1.1135e-09	-1.82412	-1.0728	3.06626e-07	-1.78591	-1.15595
132721226	chr9:132721226:T:C	4.84981e-09	-1.90926e-10	-1.42548	1.41715e-06	-1.90926e-10	-1.41108
132721795	chr9:132721795:G:A	5.10888e-09	-1.90926e-10	-1.37344	1.44855e-06	-1.90926e-10	-1.38917
132721823	chr9:132721823:G:A	8.05141e-10	-1.81021	-1.41095	2.3532e-07	-1.77285	-1.43369
132721847	chr9:132721847:C:A	7.8868e-10	-1.8019	-1.43992	2.40508e-07	-1.74563	-1.43911
132721954	chr9:132721954:G:A	7.75601e-10	-1.82274	-1.4358	2.31502e-07	-1.78851	-1.43439
132722241	chr9:132722241:G:A	5.76922e-09	-0.177214	-1.07467	3.43468e-06	0.607815	-1.13362
132722312	chr9:132722312:C:G	1.55262e-09	-1.82011	-0.744366	3.81322e-07	-1.82781	-0.896037
132722373	chr9:132722373:C:T	4.79104e-09	-1.90926e-10	-1.43767	1.37583e-06	-1.90926e-10	-1.44068
132723004	chr9:132723004:G:A	2.01396e-07	-1.90926e-10	2.30085	6.04255e-05	-1.90926e-10	2.34168
132723116	chr9:132723116:C:T	3.68542e-09	-0.287139	-1.4129	7.51948e-07	-0.640385	-1.40443
132723687	chr9:132723687:G:A	1.29323e-09	-1.82646	-0.920811	3.5911e-07	-1.8236	-0.96026
132723739	chr9:132723739:C:T	3.24807e-09	-1.82636	-4.23322e-10	9.38218e-07	-1.8235	-4.23322e-10
132723748	chr9:132723748:C:T	7.13486e-09	-1.90926e-10	-1.03943	1.96785e-06	-1.90926e-10	-1.08279
132723874	chr9:132723874:A:G	6.23319e-09	-1.90926e-10	-1.17453	1.66619e-06	-1.90926e-10	-1.24919
132724019	chr9:132724019:GAGCCGCC:G	2.05223e-09	-1.14966	-1.13583	6.84919e-07	-0.982087	-1.1561
132724298	chr9:132724298:C:T	4.55361e-09	-0.909625	-0.578876	8.83809e-07	-1.16539	-0.71786
132724433	chr9:132724433:C:G	5.85364e-09	-1.90926e-10	-1.23736	1.7224e-06	-1.90926e-10	-1.21601
132724510	chr9:132724510:T:A	1.15801e-09	-1.64398	-1.21374	3.00736e-07	-1.75134	-1.20991
132724673	chr9:132724673:T:A	1.03111e-09	-1.69103	-1.28276	2.67992e-07	-1.75158	-1.32495
132724726	chr9:132724726:G:A	1.61335e-08	-1.90926e-10	-0.223524	5.07234e-06	-1.90926e-10	-0.13593
132724799	chr9:132724799:G:A	1.06411e-09	-1.61146	-1.33083	2.68086e-07	-1.73241	-1.34377
132724933	chr9:132724933:C:T	8.90759e-10	-1.69581	-1.4243	2.3454e-07	-1.78452	-1.42534
132725029	chr9:132725029:C:T	8.13041e-10	-1.78376	-1.42764	2.31868e-07	-1.78602	-1.4353
132725185	chr9:132725185:A:G	4.77287e-09	-1.90926e-10	-1.44147	1.38105e-06	-1.90926e-10	-1.43689
132725300	chr9:132725300:G:A	9.70828e-10	-1.59748	-1.43654	3.02138e-07	-1.51482	-1.44178
132725739	chr9:132725739:G:A	8.91247e-09	-1.90926e-10	-0.816969	2.82339e-06	-1.90926e-10	-0.721794
132725967	chr9:132725967:T:C	1.15135e-09	-1.49334	-1.37014	4.59488e-07	-1.21432	-1.32306
132725980	chr9:132725980:G:C	7.93192e-10	-1.79481	-1.4413	2.59979e-07	-1.66475	-1.44214
132726090	chr9:132726090:G:C	5.90988e-08	-1.90926e-10	1.07479	1.69095e-05	-1.90926e-10	1.06814
132726245	chr9:132726245:A:C	1.34874e-09	-1.78073	-0.924525	3.36639e-07	-1.8152	-1.03328
132726373	chr9:132726373:G:A	1.91422e-08	-1.90926e-10	-0.0525241	5.82398e-06	-1.90926e-10	0.00225272
132726831	chr9:132726831:C:T	1.59072e-09	-1.71746	-0.822773	4.63007e-07	-1.77956	-0.750186
132727068	chr9:132727068:C:T	1.13166e-08	-1.90926e-10	-0.578154	3.15975e-06	-1.90926e-10	-0.609239
132727069	chr9:132727069:A:G	9.21126e-10	-1.70348	-1.38309	3.34255e-07	-1.47216	-1.38342
132727340	chr9:132727340:T:C	9.8375e-10	-1.76599	-1.25481	3.26901e-07	-1.65207	-1.22576
132727522	chr9:132727522:C:A	4.8899e-09	-1.90926e-10	-1.41725	1.3993e-06	-1.90926e-10	-1.42376
132727721	chr9:132727721:TCC:T	9.8953e-10	-1.77102	-1.24393	3.28135e-07	-1.66002	-1.21404
132728153	chr9:132728153:T:C	1.02022e-09	-1.75153	-1.23288	3.46865e-07	-1.66564	-1.15291
132729179	chr9:132729179:G:C	1.0134e-09	-1.77096	-1.22014	3.36851e-07	-1.65995	-1.1879
132729221	chr9:132729221:G:C	1.06715e-09	-1.78174	-1.15769	3.53932e-07	-1.67783	-1.12055
132729342	chr9:132729342:G:A	3.36721e-09	-1.79034	-4.23322e-10	9.71021e-07	-1.78914	-4.23322e-10
132729508	chr9:132729508:A:G	9.20551e-10	-1.79296	-1.29425	2.99003e-07	-1.6999	-1.26714
132729514	chr9:132729514:T:C	9.36469e-10	-1.77618	-1.29388	3.08483e-07	-1.66908	-1.26674
132729617	chr9:132729617:C:T	4.80814e-09	-1.90926e-10	-1.43411	1.39258e-06	-1.90926e-10	-1.42857
132730052	chr9:132730052:C:T	2.4027e-09	-1.23012	-0.897709	6.45501e-07	-1.47134	-0.726123
132730103	chr9:132730103:G:T	9.14513e-10	-1.65256	-1.44123	3.00117e-07	-1.52612	-1.4372
132730597	chr9:132730597:C:T	8.04113e-10	-1.79354	-1.4289	2.51395e-07	-1.70456	-1.4359
132730639	chr9:132730639:C:T	9.70454e-10	-1.61152	-1.42289	3.23655e-07	-1.47644	-1.41137
132730644	chr9:132730644:G:A	8.0735e-10	-1.78608	-1.43234	2.54376e-07	-1.69049	-1.43819
132730646	chr9:132730646:G:A	9.87574e-10	-1.58817	-1.42875	3.31099e-07	-1.44608	-1.41899
132730662	chr9:132730662:A:G	9.30852e-10	-1.65537	-1.42071	3.09782e-07	-1.52299	-1.40863
132730688	chr9:132730688:T:C	1.10921e-09	-1.72919	-1.17158	3.22664e-07	-1.79134	-1.09953
132730714	chr9:132730714:A:C	1.16575e-09	-1.70059	-1.15047	3.36431e-07	-1.77348	-1.07561
132730771	chr9:132730771:G:A	5.282e-08	-1.90926e-10	0.96247	1.52048e-05	-1.90926e-10	0.96188
132730914	chr9:132730914:T:C	4.77232e-09	-1.90926e-10	-1.44159	1.37408e-06	-1.90926e-10	-1.44195
132731332	chr9:132731332:C:T	3.34529e-09	-0.684556	-1.11231	8.34185e-07	-1.02184	-0.919189
132731741	chr9:132731741:T:C	6.58535e-08	-1.90926e-10	1.18301	1.95403e-05	-1.90926e-10	1.21275
132731814	chr9:132731814:C:T	6.57369e-08	-1.90926e-10	1.18124	1.88622e-05	-1.90926e-10	1.17743
132732059	chr9:132732059:A:G	3.55054e-09	-1.73732	-4.23322e-10	9.83397e-07	-1.77647	-4.23322e-10
132732612	chr9:132732612:G:A	8.03848e-09	-1.90926e-10	-0.92018	2.53902e-06	-1.90926e-10	-0.827953
132732638	chr9:132732638:C:T	9.52368e-09	-0.750639	-4.23322e-10	2.64359e-06	-0.787594	-4.23322e-10
132732639	chr9:132732639:G:A	4.79136e-09	-1.90926e-10	-1.43761	1.39245e-06	-1.90926e-10	-1.42867
132732691	chr9:132732691:C:T	3.34166e-09	-1.79795	-4.23322e-10	1.16393e-06	-1.60793	-4.23322e-10
132732726	chr9:132732726:T:C	9.42901e-10	-1.65497	-1.40824	3.45893e-07	-1.40517	-1.41619
132732741	chr9:132732741:A:G	4.95254e-09	-1.90926e-10	-1.40452	1.40488e-06	-1.90926e-10	-1.41978
132733313	chr9:132733313:G:GC	7.74032e-09	-1.90926e-10	-0.957977	2.44088e-06	-1.90926e-10	-0.867375
132733321	chr9:132733321:T:C	7.99967e-09	-1.90926e-10	-0.92502	2.26335e-06	-1.90926e-10	-0.942886
132733376	chr9:132733376:G:A	1.07689e-07	-1.90926e-10	1.67483	3.05862e-05	-1.90926e-10	1.66082
132733385	chr9:132733385:C:T	1.06841e-09	-1.74486	-1.19339	3.85975e-07	-1.53871	-1.173
132733390	chr9:132733390:G:A	5.17408e-09	-1.90926e-10	-1.36076	1.48195e-06	-1.90926e-10	-1.36638
132733596	chr9:132733596:C:T	4.98201e-09	-1.90926e-10	-1.39859	1.44948e-06	-1.90926e-10	-1.38853
132733601	chr9:132733601:C:T	7.98349e-10	-1.80632	-1.42331	2.2873e-07	-1.81601	-1.41893
132733602	chr9:132733602:G:A	3.59844e-09	-1.68135	-0.0425648	1.36121e-06	-1.56246	0.111099
132733647	chr9:132733647:T:C	4.7712e-09	-1.90926e-10	-1.44182	1.3738e-06	-1.90926e-10	-1.44215
132733827	chr9:132733827:A:AC	3.33601e-09	-1.79964	-4.23322e-10	9.57678e-07	-1.80298	-4.23322e-10
132734394	chr9:132734394:C:T	3.44035e-09	-1.76885	-4.23322e-10	1.00438e-06	-1.75536	-4.23322e-10
132734502	chr9:132734502:G:T	1.12883e-07	-1.90926e-10	1.72193	3.21202e-05	-1.90926e-10	1.70975
132735201	chr9:132735201:CT:C	3.84692e-09	-1.71306	0.0559159	1.44328e-06	-1.60644	0.21363
132735962	chr9:132735962:A:G	4.80712e-09	-1.90926e-10	-1.43432	1.37986e-06	-1.90926e-10	-1.43775
132736123	chr9:132736123:T:C	1.34822e-09	-1.61031	-1.09533	5.25008e-07	-1.32804	-1.07603
132736167	chr9:132736167:C:T	4.82516e-09	-1.90926e-10	-1.43058	1.37916e-06	-1.90926e-10	-1.43826
132736587	chr9:132736587:G:A	3.31015e-09	-1.80743	-4.23322e-10	1.13156e-06	-1.63613	-4.23322e-10
132736602	chr9:132736602:A:G	1.16175e-09	-1.79897	-1.05552	4.02121e-07	-1.7226	-0.94814
132737064	chr9:132737064:T:G	6.3552e-08	-1.90926e-10	1.14744	1.80503e-05	-1.90926e-10	1.13343
132737181	chr9:132737181:T:C	6.16166e-09	-1.90926e-10	-1.18607	1.84461e-06	-1.90926e-10	-1.14746
132737189	chr9:132737189:A:G	4.98002e-09	-1.90926e-10	-1.39899	1.44926e-06	-1.90926e-10	-1.38868
132737342	chr9:132737342:A:G	3.31913e-09	-1.65791	-0.14681	1.23825e-06	-1.53255	-0.0134814
132737459	chr9:132737459:C:T	5.08525e-09	-1.90926e-10	-1.37808	1.48228e-06	-1.90926e-10	-1.36615
132738007	chr9:132738007:T:C	7.96843e-10	-1.7901	-1.44142	2.32567e-07	-1.78	-1.43831
132738289	chr9:132738289:G:A	9.92487e-09	-1.90926e-10	-0.709377	3.11748e-06	-1.90926e-10	-0.622707
132740148	chr9:132740148:C:T	1.24884e-09	-1.53143	-1.25077	4.14446e-07	-1.37923	-1.26132
132740155	chr9:132740155:C:T	1.1942e-09	-1.4474	-1.37954	4.1012e-07	-1.31359	-1.33745
132740859	chr9:132740859:C:T	1.02907e-09	-1.62217	-1.3536	3.9207e-07	-1.31129	-1.38476
132740891	chr9:132740891:T:C	5.93942e-09	-1.90926e-10	-1.22281	1.73917e-06	-1.90926e-10	-1.20632
132740991	chr9:132740991:G:A	2.25841e-09	-1.42461	-0.76515	1.75398e-06	-0.360864	-0.83698
132741258	chr9:132741258:G:A	1.14691e-09	-1.70716	-1.16018	3.19691e-07	-1.733	-1.16713
132741313	chr9:132741313:C:T	1.04489e-09	-1.52704	-1.43348	6.4601e-07	-0.774769	-1.4219
132741639	chr9:132741639:G:A	3.78696e-09	-1.67286	-4.23322e-10	1.03015e-06	-1.73002	-4.23322e-10
132742111	chr9:132742111:C:T	7.44159e-09	-1.90926e-10	-0.997336	2.08112e-06	-1.90926e-10	-1.02683
132742127	chr9:132742127:T:C	4.77001e-09	-1.90926e-10	-1.44207	1.37391e-06	-1.90926e-10	-1.44207
132742384	chr9:132742384:C:T	9.19091e-09	-1.90926e-10	-0.786205	2.75118e-06	-1.90926e-10	-0.747701
132742723	chr9:132742723:C:T	3.40969e-09	-1.7115	-0.0662949	8.89653e-07	-1.81913	-0.0575216
132742812	chr9:132742812:G:A	5.73224e-09	0.13531	-1.39362	1.02284e-06	-0.412854	-1.32429
132742881	chr9:132742881:G:A	1.15542e-08	-0.557371	-4.23322e-10	2.8674e-06	-0.706325	-4.23322e-10
132742896	chr9:132742896:A:G	8.21053e-10	-1.78317	-1.41841	2.28424e-07	-1.79835	-1.43794
132742938	chr9:132742938:G:A	8.23466e-10	-1.79337	-1.40528	2.33466e-07	-1.78411	-1.43034
132743073	chr9:132743073:G:A	2.01576e-09	-1.73471	-0.56871	5.37927e-07	-1.82411	-0.555652
132743091	chr9:132743091:G:A	6.35372e-09	-1.90926e-10	-1.15538	1.93473e-06	-1.90926e-10	-1.09976
132743134	chr9:132743134:A:G	6.21393e-09	-1.90926e-10	-1.17763	1.88758e-06	-1.90926e-10	-1.12444
132743514	chr9:132743514:G:A	7.09938e-09	-1.90926e-10	-1.04441	1.98786e-06	-1.90926e-10	-1.07267
132743636	chr9:132743636:C:T	5.17282e-09	-1.90926e-10	-1.361	1.46355e-06	-1.90926e-10	-1.37887
132743910	chr9:132743910:G:A	2.54854e-09	-1.70003	-0.368874	7.30783e-07	-1.81136	-0.262012
132744422	chr9:132744422:A:G	5.06688e-09	-1.90926e-10	-1.3817	1.45213e-06	-1.90926e-10	-1.3867
132744949	chr9:132744949:G:A	9.42134e-09	-1.90926e-10	-0.761443	2.81725e-06	-1.90926e-10	-0.723971
132745216	chr9:132745216:C:T	5.06667e-09	-1.90926e-10	-1.38174	1.48502e-06	-1.90926e-10	-1.3643
132745426	chr9:132745426:C:T	6.62517e-09	-1.90926e-10	-1.11354	1.93634e-06	-1.90926e-10	-1.09893
132745604	chr9:132745604:C:T	6.3134e-09	-1.90926e-10	-1.16175	1.91901e-06	-1.90926e-10	-1.10792
132746606	chr9:132746606:T:G	6.62659e-09	-1.90926e-10	-1.11333	2.01973e-06	-1.90926e-10	-1.05677
132746750	chr9:132746750:G:A	3.29144e-09	-1.81309	-4.23322e-10	9.51198e-07	-1.80977	-4.23322e-10
132747188	chr9:132747188:T:A	8.31638e-09	-1.90926e-10	-0.886193	2.60212e-06	-1.90926e-10	-0.803405
132747651	chr9:132747651:G:A	8.036e-10	-1.78131	-1.44176	2.3442e-07	-1.78477	-1.42561
132747669	chr9:132747669:G:A	4.77695e-09	-1.90926e-10	-1.44062	1.37945e-06	-1.90926e-10	-1.43805
132748415	chr9:132748415:C:T	1.13397e-09	-1.47425	-1.40444	2.88853e-07	-1.57442	-1.42715
132748691	chr9:132748691:G:A	1.52684e-08	-1.90926e-10	-0.278633	4.32619e-06	-1.90926e-10	-0.295045
132748798	chr9:132748798:G:A	7.05352e-09	-1.90926e-10	-1.05089	1.93176e-06	-1.90926e-10	-1.1013
132748810	chr9:132748810:G:A	5.96712e-09	-1.64387	0.425718	1.48955e-06	-1.79893	0.437675
132748916	chr9:132748916:C:T	3.27147e-09	-1.81918	-4.23322e-10	9.46083e-07	-1.81516	-4.23322e-10
132749026	chr9:132749026:C:T	4.77069e-09	-1.90926e-10	-1.44193	1.3738e-06	-1.90926e-10	-1.44215
132749516	chr9:132749516:C:T	1.15478e-09	-1.57187	-1.28864	2.9964e-07	-1.67464	-1.29026
132750002	chr9:132750002:T:TC	7.81735e-09	-1.90926e-10	-0.948074	2.28003e-06	-1.90926e-10	-0.935541
132750221	chr9:132750221:C:T	9.55762e-10	-1.74075	-1.30891	2.72833e-07	-1.75505	-1.30358
132750335	chr9:132750335:T:C	5.84208e-09	-1.90926e-10	-1.23933	1.72434e-06	-1.90926e-10	-1.21489
132750637	chr9:132750637:A:AG	6.4755e-09	-1.90926e-10	-1.13639	1.91603e-06	-1.90926e-10	-1.10948
132751009	chr9:132751009:G:A	5.40312e-09	-0.193216	-1.12423	2.88524e-06	0.565976	-1.2661
132751264	chr9:132751264:A:C	1.69219e-08	0.983473	-1.15928	7.36615e-06	1.43957	-1.20241
132751434	chr9:132751434:C:T	3.31622e-09	-1.8056	-4.23322e-10	9.68976e-07	-1.79125	-4.23322e-10
132751901	chr9:132751901:C:T	7.23762e-09	-1.90926e-10	-1.02513	2.15289e-06	-1.90926e-10	-0.99292
132752151	chr9:132752151:T:TTTTA	8.49855e-10	-1.7644	-1.40271	2.32648e-07	-1.81999	-1.39797
132752177	chr9:132752177:T:C	7.3467e-09	-1.90926e-10	-1.01017	2.17641e-06	-1.90926e-10	-0.982055
132752275	chr9:132752275:G:A	2.15721e-08	-1.90926e-10	0.0669807	6.64186e-06	-1.90926e-10	0.133661
132752350	chr9:132752350:C:T	6.59131e-09	-1.90926e-10	-1.11867	1.9461e-06	-1.90926e-10	-1.0939
132752375	chr9:132752375:G:A	4.90561e-09	-1.90926e-10	-1.41404	1.41882e-06	-1.90926e-10	-1.40991
132752410	chr9:132752410:T:C	7.94431e-09	0.362441	-1.29441	3.58402e-06	0.878965	-1.36221
132752596	chr9:132752596:A:G	6.42188e-09	-1.90926e-10	-1.14471	1.8207e-06	-1.90926e-10	-1.16051
132752617	chr9:132752617:G:A	6.22213e-09	-1.90926e-10	-1.17631	1.76561e-06	-1.90926e-10	-1.19124
132752675	chr9:132752675:AATGGGCCTGGCTGTCCCTGGCCCAGGAC:A	3.3122e-09	-0.370649	-1.43616	1.36999e-06	-0.00277692	-1.44215
132752865	chr9:132752865:C:G	6.18086e-09	-1.90926e-10	-1.18296	1.75328e-06	-1.90926e-10	-1.19824
132752890	chr9:132752890:A:G	6.21044e-09	-1.90926e-10	-1.17819	1.76211e-06	-1.90926e-10	-1.19322
132753111	chr9:132753111:T:G	6.34421e-09	-1.90926e-10	-1.15688	1.79898e-06	-1.90926e-10	-1.17251
132753181	chr9:132753181:T:C	6.26952e-09	-1.90926e-10	-1.16872	1.80151e-06	-1.90926e-10	-1.17111
132753320	chr9:132753320:C:T	2.28507e-09	-0.745871	-1.43215	1.24263e-06	-0.106487	-1.43601
132753419	chr9:132753419:G:C	5.81931e-09	-1.90926e-10	-1.24324	1.71964e-06	-1.90926e-10	-1.21762
132753733	chr9:132753733:C:T	6.21493e-09	-1.90926e-10	-1.17747	1.79834e-06	-1.90926e-10	-1.17287
132753738	chr9:132753738:G:C	6.24837e-09	-1.90926e-10	-1.1721	1.77255e-06	-1.90926e-10	-1.18731
132754180	chr9:132754180:C:T	6.22713e-09	-1.90926e-10	-1.1755	1.76786e-06	-1.90926e-10	-1.18996
132754528	chr9:132754528:C:T	1.42352e-08	0.877296	-1.226	6.26735e-06	1.36349	-1.28787
132754557	chr9:132754557:A:G	1.19011e-08	0.772634	-1.30043	5.47006e-06	1.2996	-1.36004
132754591	chr9:132754591:C:T	6.25637e-09	-1.90926e-10	-1.17082	1.77502e-06	-1.90926e-10	-1.18592
132754649	chr9:132754649:G:A	4.77863e-09	-1.90926e-10	-1.44027	1.37824e-06	-1.90926e-10	-1.43892
132755395	chr9:132755395:A:C	5.65768e-09	-1.90926e-10	-1.27141	1.66817e-06	-1.90926e-10	-1.24801
132755466	chr9:132755466:C:G	1.16627e-08	-1.90926e-10	-0.548026	3.40656e-06	-1.90926e-10	-0.53403
132756047	chr9:132756047:A:G	6.40632e-09	-1.90926e-10	-1.14714	1.81642e-06	-1.90926e-10	-1.16286
132756059	chr9:132756059:A:G	6.4059e-09	-1.90926e-10	-1.1472	1.81624e-06	-1.90926e-10	-1.16296
132756250	chr9:132756250:T:C	7.24914e-09	-1.90926e-10	-1.02354	2.15956e-06	-1.90926e-10	-0.989828
132756393	chr9:132756393:G:A	1.44957e-08	0.89912	-1.22969	6.42246e-06	1.38462	-1.28455
132756596	chr9:132756596:G:A	1.38524e-08	-1.90926e-10	-0.37596	4.19072e-06	-1.90926e-10	-0.326859
132756641	chr9:132756641:C:T	4.89166e-09	-1.90926e-10	-1.41689	1.41484e-06	-1.90926e-10	-1.41271
132756650	chr9:132756650:T:C	6.71645e-09	-1.90926e-10	-1.09986	1.90205e-06	-1.90926e-10	-1.1168
132756669	chr9:132756669:C:T	5.74668e-08	1.85623	-0.809445	2.54593e-05	2.34526	-0.867908
132756774	chr9:132756774:C:T	1.45012e-08	-1.90926e-10	-0.330189	4.26675e-06	-1.90926e-10	-0.30888
132757093	chr9:132757093:C:T	2.34017e-08	0.414998	-0.266609	8.88517e-06	0.89755	-0.472898
132757106	chr9:132757106:G:A	1.36952e-09	-1.24822	-1.44173	6.68749e-07	-0.762763	-1.39932
132757121	chr9:132757121:A:G	6.40128e-09	-1.90926e-10	-1.14792	1.81511e-06	-1.90926e-10	-1.16358
132757239	chr9:132757239:C:T	5.41436e-08	1.91098	-0.923762	2.43079e-05	2.40643	-0.975357
132757298	chr9:132757298:T:C	6.40984e-09	-1.90926e-10	-1.14659	1.81744e-06	-1.90926e-10	-1.1623
132757428	chr9:132757428:C:G	5.12039e-09	-1.90926e-10	-1.37119	1.45661e-06	-1.90926e-10	-1.38362
132757604	chr9:132757604:T:C	5.09543e-09	-1.90926e-10	-1.37608	1.42906e-06	-1.90926e-10	-1.40271
132757764	chr9:132757764:A:G	6.32489e-09	-1.90926e-10	-1.15993	1.79319e-06	-1.90926e-10	-1.17574
132758207	chr9:132758207:C:G	2.65423e-08	0.428239	-0.153921	1.00768e-05	0.923409	-0.372906
132758790	chr9:132758790:T:A	4.76976e-09	-1.90926e-10	-1.44212	1.37561e-06	-1.90926e-10	-1.44084
132758931	chr9:132758931:C:T	2.07842e-08	-1.90926e-10	0.029773	6.5375e-06	-1.90926e-10	0.117823
132759067	chr9:132759067:T:C	6.33058e-09	-1.90926e-10	-1.15903	1.79502e-06	-1.90926e-10	-1.17471
132759247	chr9:132759247:C:T	6.5623e-09	-1.90926e-10	-1.12308	1.85765e-06	-1.90926e-10	-1.14042
132759334	chr9:132759334:T:C	4.76498e-09	-1.44313	-4.23322e-10	1.4684e-06	-1.37556	-4.23322e-10
132760039	chr9:132760039:C:T	5.37208e-09	-1.90926e-10	-1.32321	1.52042e-06	-1.90926e-10	-1.34074
132760465	chr9:132760465:C:T	1.87463e-08	1.31953	-1.39296	9.56126e-06	1.926	-1.42801
132760511	chr9:132760511:T:C	1.44191e-08	-1.90926e-10	-0.335865	4.06711e-06	-1.90926e-10	-0.3568
132760596	chr9:132760596:A:G	6.34008e-09	-1.90926e-10	-1.15753	1.79723e-06	-1.90926e-10	-1.17349
132760830	chr9:132760830:CTA:C	4.97462e-09	-1.90926e-10	-1.40007	1.44033e-06	-1.90926e-10	-1.39486
132760831	chr9:132760831:T:C	6.41472e-09	-1.90926e-10	-1.14583	1.81534e-06	-1.90926e-10	-1.16346
132761185	chr9:132761185:G:C	1.0029e-08	-1.90926e-10	-0.698942	2.9512e-06	-1.90926e-10	-0.67752
132761219	chr9:132761219:T:A	1.81599e-08	1.12741	-1.23261	8.19504e-06	1.63705	-1.29325
132761688	chr9:132761688:T:C	3.25495e-09	-1.82424	-4.23322e-10	9.57161e-07	-1.80352	-4.23322e-10
132761798	chr9:132761798:C:T	1.55413e-09	-1.38552	-1.17798	4.11991e-07	-1.56873	-1.07776
132761951	chr9:132761951:C:A	4.80302e-09	-1.90926e-10	-1.43518	1.38679e-06	-1.90926e-10	-1.43274
132762273	chr9:132762273:T:C	8.93658e-09	-1.90926e-10	-0.814268	2.53425e-06	-1.90926e-10	-0.829836
132762334	chr9:132762334:G:A	7.85143e-09	-1.90926e-10	-0.943724	2.23187e-06	-1.90926e-10	-0.956892
132762427	chr9:132762427:T:TA	2.86576e-08	-1.90926e-10	0.350997	9.04961e-06	-1.90926e-10	0.442989
132762835	chr9:132762835:C:T	6.64925e-09	-1.90926e-10	-1.10992	1.99759e-06	-1.90926e-10	-1.06779
132762969	chr9:132762969:G:A	3.64639e-09	-1.71068	-4.23322e-10	1.06852e-06	-1.69346	-4.23322e-10
132763236	chr9:132763236:T:C	2.02394e-08	-1.90926e-10	0.00320881	5.46428e-06	-1.90926e-10	-0.0614999
132763848	chr9:132763848:A:G	1.44444e-09	-1.35467	-1.28203	3.10458e-07	-1.56826	-1.36118
132764033	chr9:132764033:C:G	1.89272e-06	-1.90926e-10	4.54135	0.000527782	-1.90926e-10	4.50895
132764346	chr9:132764346:A:G	6.33212e-09	-1.90926e-10	-1.15879	1.98208e-06	-1.90926e-10	-1.07558
132764731	chr9:132764731:A:G	2.02958e-06	-1.90926e-10	4.61117	0.000565249	-1.90926e-10	4.57754
132764865	chr9:132764865:C:G	2.09203e-06	-1.90926e-10	4.64147	0.000582602	-1.90926e-10	4.60777
132765002	chr9:132765002:T:C	1.17742e-07	-1.90926e-10	1.76408	3.02798e-05	-1.90926e-10	1.65075
132765016	chr9:132765016:G:A	4.86603e-09	-1.90926e-10	-1.42214	1.42256e-06	-1.90926e-10	-1.40727
132765079	chr9:132765079:G:A	1.97001e-06	-1.90926e-10	4.58138	0.000548687	-1.90926e-10	4.5478
132765426	chr9:132765426:C:T	1.34527e-06	-1.90926e-10	4.19993	0.00037257	-1.90926e-10	4.16069
132765446	chr9:132765446:G:A	4.94062e-09	-1.90926e-10	-1.40693	1.44845e-06	-1.90926e-10	-1.38924
132765616	chr9:132765616:C:T	6.08906e-09	-1.90926e-10	-1.19793	1.74069e-06	-1.90926e-10	-1.20545
132766106	chr9:132766106:T:C	6.85032e-09	-1.90926e-10	-1.08013	1.95617e-06	-1.90926e-10	-1.08874
132766256	chr9:132766256:T:C	8.40968e-09	-1.90926e-10	-0.875037	2.21134e-06	-1.90926e-10	-0.966134
132767163	chr9:132767163:C:T	4.87021e-09	-1.90926e-10	-1.42128	1.42244e-06	-1.90926e-10	-1.40736
132767485	chr9:132767485:G:C	4.77233e-09	-1.90926e-10	-1.44159	1.37415e-06	-1.90926e-10	-1.4419
132767502	chr9:132767502:T:C	1.07066e-07	-1.90926e-10	1.66902	2.76004e-05	-1.90926e-10	1.5581
132767647	chr9:132767647:T:C	8.46406e-09	0.346768	-1.21536	3.82565e-06	0.780111	-1.19811
132767833	chr9:132767833:G:A	1.52169e-08	-1.90926e-10	-0.282016	4.61628e-06	-1.90926e-10	-0.230142
132767840	chr9:132767840:G:A	2.07471e-06	-1.90926e-10	4.63316	0.000578735	-1.90926e-10	4.60111
132768194	chr9:132768194:G:A	1.07355e-07	-1.90926e-10	1.67172	2.77294e-05	-1.90926e-10	1.56276
132768303	chr9:132768303:T:C	4.77634e-09	-1.90926e-10	-1.44075	1.3782e-06	-1.90926e-10	-1.43895
132768509	chr9:132768509:T:C	1.08489e-07	-1.90926e-10	1.68222	2.79809e-05	-1.90926e-10	1.57179
132768678	chr9:132768678:T:C	4.79228e-09	-1.90926e-10	-1.43741	1.37496e-06	-1.90926e-10	-1.44131
132768773	chr9:132768773:C:T	4.79232e-09	-1.90926e-10	-1.43741	1.38608e-06	-1.90926e-10	-1.43325
132768847	chr9:132768847:A:G	7.94296e-09	-1.90926e-10	-0.932134	2.35187e-06	-1.90926e-10	-0.904521
132768932	chr9:132768932:G:A	1.05969e-07	-1.90926e-10	1.65873	2.73239e-05	-1.90926e-10	1.54803
132768970	chr9:132768970:T:C	5.73449e-09	-1.90926e-10	-1.25792	1.63649e-06	-1.90926e-10	-1.26718
132769536	chr9:132769536:A:T	7.61132e-09	-1.90926e-10	-0.974784	2.0187e-06	-1.90926e-10	-1.05728
132769852	chr9:132769852:T:C	9.49089e-08	-1.90926e-10	1.5485	2.45067e-05	-1.90926e-10	1.43922
132770694	chr9:132770694:C:T	1.17948e-08	-0.536766	-4.23322e-10	3.75381e-06	-0.43696	-4.23322e-10
132770895	chr9:132770895:T:C	1.04661e-07	-1.90926e-10	1.64631	2.69877e-05	-1.90926e-10	1.53565
132771070	chr9:132771070:G:C	3.25975e-09	-1.82277	-4.23322e-10	9.51503e-07	-1.80944	-4.23322e-10
132771088	chr9:132771088:A:G	1.13856e-07	-1.90926e-10	1.73052	3.16338e-05	-1.90926e-10	1.6945
132771217	chr9:132771217:C:T	9.8251e-08	-1.90926e-10	1.58311	2.53585e-05	-1.90926e-10	1.47338
132771333	chr9:132771333:T:C	4.84521e-09	-1.90926e-10	-1.42643	1.41379e-06	-1.90926e-10	-1.41346
132771436	chr9:132771436:C:T	5.60606e-09	-1.90926e-10	-1.28057	1.60429e-06	-1.90926e-10	-1.28705
132771634	chr9:132771634:C:A	9.63828e-10	-1.65018	-1.39108	2.49719e-07	-1.75869	-1.38846
132771644	chr9:132771644:CT:C	1.05229e-07	-1.90926e-10	1.65172	2.71256e-05	-1.90926e-10	1.54075
132772179	chr9:132772179:T:C	9.76393e-08	-1.90926e-10	1.57686	2.52622e-05	-1.90926e-10	1.46958
132772497	chr9:132772497:C:T	2.98979e-06	-1.90926e-10	4.99854	0.000836342	-1.90926e-10	4.96931
132772577	chr9:132772577:A:G	4.94018e-09	-1.90926e-10	-1.40702	1.44829e-06	-1.90926e-10	-1.38935
132772769	chr9:132772769:T:G	1.02979e-07	-1.90926e-10	1.63011	2.66123e-05	-1.90926e-10	1.52164
132773518	chr9:132773518:G:A	1.88792e-09	-1.28441	-1.08453	7.79689e-07	-0.780934	-1.22766
132773810	chr9:132773810:A:G	3.14672e-08	-1.90926e-10	0.444525	7.80908e-06	-1.90926e-10	0.295555
132773930	chr9:132773930:C:T	4.79087e-09	-1.90926e-10	-1.43771	1.37702e-06	-1.90926e-10	-1.43981
132773982	chr9:132773982:G:A	7.00194e-09	-1.90926e-10	-1.05823	2.01659e-06	-1.90926e-10	-1.05832
132774065	chr9:132774065:C:T	1.19774e-07	-1.90926e-10	1.78118	3.33e-05	-1.90926e-10	1.74582
132774136	chr9:132774136:A:G	4.81926e-09	-1.90926e-10	-1.4318	1.38218e-06	-1.90926e-10	-1.43607
132774206	chr9:132774206:T:C	2.93488e-08	-1.90926e-10	0.374831	7.30157e-06	-1.90926e-10	0.228357
132774292	chr9:132774292:G:C	8.99689e-10	-1.69034	-1.41979	3.86628e-07	-1.37094	-1.33909
132774352	chr9:132774352:G:C	1.27172e-08	-1.90926e-10	-0.461463	3.88343e-06	-1.90926e-10	-0.403014
132774432	chr9:132774432:G:A	1.28216e-08	-1.90926e-10	-0.453285	3.9162e-06	-1.90926e-10	-0.394611
132774519	chr9:132774519:T:C	4.10464e-08	-1.90926e-10	0.710282	1.03141e-05	-1.90926e-10	0.573777
132774540	chr9:132774540:T:C	4.85649e-09	-1.90926e-10	-1.42411	1.41847e-06	-1.90926e-10	-1.41015
132774830	chr9:132774830:T:C	8.47507e-09	0.391552	-1.25884	3.85927e-06	0.836677	-1.24593
132774844	chr9:132774844:T:C	5.35725e-09	-1.90926e-10	-1.32597	1.59016e-06	-1.90926e-10	-1.2959
132774950	chr9:132774950:G:A	6.11792e-09	-1.90926e-10	-1.1932	1.80762e-06	-1.90926e-10	-1.16772
132775129	chr9:132775129:AG:A	1.53463e-08	-0.224885	-0.0486593	6.37461e-06	0.231433	-0.138842
132775301	chr9:132775301:T:G	2.303e-08	-1.90926e-10	0.132379	7.21299e-06	-1.90926e-10	0.216151
132775406	chr9:132775406:G:A	5.40974e-09	-1.90926e-10	-1.31622	1.53461e-06	-1.90926e-10	-1.33146
132775541	chr9:132775541:G:T	5.02839e-09	-1.90926e-10	-1.38932	1.43629e-06	-1.90926e-10	-1.39767
132775562	chr9:132775562:G:A	6.41392e-09	-1.90926e-10	-1.14595	1.9041e-06	-1.90926e-10	-1.11572
132775767	chr9:132775767:G:T	4.84856e-09	-1.90926e-10	-1.42574	1.41545e-06	-1.90926e-10	-1.41229
132775997	chr9:132775997:G:C	1.41417e-09	-1.22933	-1.42855	6.45761e-07	-0.760503	-1.43655
132776033	chr9:132776033:A:G	1.01177e-08	-0.145369	-0.544762	4.31969e-06	0.331384	-0.627933
132776069	chr9:132776069:T:C	1.02589e-08	-0.100726	-0.575552	4.40729e-06	0.381274	-0.657746
132776110	chr9:132776110:T:C	2.5817e-08	-1.90926e-10	0.246614	7.05916e-06	-1.90926e-10	0.194595
132776493	chr9:132776493:T:C	8.9369e-10	-1.68325	-1.43356	2.33669e-07	-1.77906	-1.43453
132776539	chr9:132776539:G:A	2.42089e-08	-1.90926e-10	0.182299	6.69142e-06	-1.90926e-10	0.141094
132776607	chr9:132776607:G:A	4.8424e-09	-1.90926e-10	-1.42701	1.40438e-06	-1.90926e-10	-1.42014
132776611	chr9:132776611:C:T	3.26818e-08	-1.90926e-10	0.482397	1.04904e-05	-1.90926e-10	0.59073
132777194	chr9:132777194:T:C	4.88282e-09	-1.90926e-10	-1.4187	1.42551e-06	-1.90926e-10	-1.4052
132777426	chr9:132777426:C:T	1.44636e-09	-1.25161	-1.38376	6.42149e-07	-0.812754	-1.38991
132777524	chr9:132777524:A:G	4.77737e-09	-1.90926e-10	-1.44053	1.37865e-06	-1.90926e-10	-1.43863
132777562	chr9:132777562:T:G	1.7925e-09	-0.978899	-1.44191	8.70606e-07	-0.456162	-1.44214
132777767	chr9:132777767:G:A	5.46479e-08	0.99649	-4.23322e-10	1.27745e-05	0.787719	-4.23322e-10
132777892	chr9:132777892:T:G	6.53082e-07	-1.90926e-10	3.47728	0.000172496	-1.90926e-10	3.39064
132777998	chr9:132777998:G:A	1.8147e-09	-1.14991	-1.25859	8.12544e-07	-0.700024	-1.26729
132778431	chr9:132778431:C:T	4.81057e-09	-1.90926e-10	-1.43361	1.38096e-06	-1.90926e-10	-1.43696
132778589	chr9:132778589:T:C	5.18859e-09	-1.90926e-10	-1.35796	1.4587e-06	-1.90926e-10	-1.38219
132778606	chr9:132778606:G:A	1.47273e-08	-0.314714	-4.23322e-10	3.72952e-06	-0.443453	-4.23322e-10
132778738	chr9:132778738:A:G	1.16188e-08	-1.90926e-10	-0.551797	4.01276e-06	-1.90926e-10	-0.370253
132778920	chr9:132778920:G:A	3.74611e-09	-1.6837	-4.23322e-10	0.243123	10.6416	-4.23322e-10
132778922	chr9:132778922:G:A	3.73136e-09	-1.68765	-4.23322e-10	0.234475	10.6054	-4.23322e-10
132778924	chr9:132778924:A:T	3.69586e-09	-1.69721	-4.23322e-10	0.214007	10.514	-4.23322e-10
132778929	chr9:132778929:T:TGACAAAATAGTCAAAA	3.71856e-09	-1.69108	-4.23322e-10	0.227362	10.5746	-4.23322e-10
132779075	chr9:132779075:A:G	7.40343e-08	-1.90926e-10	1.30011	2.10709e-05	-1.90926e-10	1.28816
132779089	chr9:132779089:A:G	4.15679e-09	-0.226626	-1.35305	2.30792e-06	0.412565	-1.33595
132779309	chr9:132779309:T:A	5.10123e-09	-1.90926e-10	-1.37494	1.43822e-06	-1.90926e-10	-1.39632
132779578	chr9:132779578:G:A	1.8103e-06	-1.90926e-10	4.49683	0.000523267	-1.90926e-10	4.50036
132779640	chr9:132779640:C:T	4.03275e-09	-0.219418	-1.39055	2.22499e-06	0.423933	-1.38391
132779876	chr9:132779876:C:G	3.54342e-08	-1.90926e-10	0.563258	9.53409e-06	-1.90926e-10	0.495142
132779911	chr9:132779911:C:T	9.12512e-09	-1.90926e-10	-0.79339	2.76512e-06	-1.90926e-10	-0.742647
132780045	chr9:132780045:T:C	4.76986e-09	-1.90926e-10	-1.4421	1.37528e-06	-1.90926e-10	-1.44107
132780669	chr9:132780669:C:T	1.91274e-06	-1.90926e-10	4.55187	0.000552887	-1.90926e-10	4.55542
132780758	chr9:132780758:G:C	1.19784e-08	0.91917	-1.44049	5.45986e-06	1.37973	-1.44203
132780859	chr9:132780859:T:C	3.8873e-09	-0.254934	-1.39177	2.14413e-06	0.388924	-1.38592
132780955	chr9:132780955:AG:A	4.90968e-09	-1.41321	-4.23322e-10	1.42135e-06	-1.40812	-4.23322e-10
132781704	chr9:132781704:T:A	3.30777e-09	-1.80815	-4.23322e-10	9.53199e-07	-1.80766	-4.23322e-10
132781741	chr9:132781741:A:T	8.38142e-08	-1.90926e-10	1.42418	2.41277e-05	-1.90926e-10	1.42363
132781800	chr9:132781800:T:C	1.02847e-08	-1.90926e-10	-0.673767	3.1263e-06	-1.90926e-10	-0.619883
132782246	chr9:132782246:AAC:A	4.94416e-09	-1.90926e-10	-1.40621	1.40333e-06	-1.90926e-10	-1.42089
132782432	chr9:132782432:G:A	2.38693e-07	-1.90926e-10	2.47076	6.70439e-05	-1.90926e-10	2.44562
132782498	chr9:132782498:T:C	4.91752e-09	-1.90926e-10	-1.41162	1.3976e-06	-1.90926e-10	-1.42497
132783268	chr9:132783268:T:TG	2.03014e-06	-1.90926e-10	4.61144	0.000583921	-1.90926e-10	4.61003
132783271	chr9:132783271:A:C	1.89323e-06	-1.90926e-10	4.54162	0.000544735	-1.90926e-10	4.54057
132783302	chr9:132783302:C:T	1.93795e-06	-1.90926e-10	4.56497	0.000557816	-1.90926e-10	4.5643
132783426	chr9:132783426:G:T	4.38592e-09	-0.182439	-1.34358	2.57891e-06	0.507894	-1.32026
132784217	chr9:132784217:G:C	9.99535e-09	-1.90926e-10	-0.7023	2.85134e-06	-1.90926e-10	-0.711941
132784440	chr9:132784440:A:C	1.97452e-06	-1.90926e-10	4.58366	0.000567884	-1.90926e-10	4.58219
132784447	chr9:132784447:A:C	4.94977e-09	-1.90926e-10	-1.40508	1.40382e-06	-1.90926e-10	-1.42054
132784636	chr9:132784636:C:T	5.07015e-09	-1.90926e-10	-1.38105	1.42419e-06	-1.90926e-10	-1.40613
132784976	chr9:132784976:G:A	3.24341e-09	-1.8278	-4.23322e-10	9.4024e-07	-1.82135	-4.23322e-10
132785051	chr9:132785051:A:G	1.99504e-06	-1.90926e-10	4.594	0.000573896	-1.90926e-10	4.59272
132785249	chr9:132785249:G:A	1.44306e-09	-1.32424	-1.31341	3.70537e-07	-1.52347	-1.22907
132785312	chr9:132785312:C:T	4.59477e-09	-0.720745	-0.758757	2.11737e-06	-0.0652914	-0.944267
132785703	chr9:132785703:G:GA	2.27977e-09	-1.32353	-0.856814	9.05148e-07	-0.831909	-1.02748
132786049	chr9:132786049:AC:A	5.04163e-09	-1.90926e-10	-1.38669	1.43885e-06	-1.90926e-10	-1.39589
132786085	chr9:132786085:A:G	4.8134e-09	-1.90926e-10	-1.43302	1.39929e-06	-1.90926e-10	-1.42377
132786239	chr9:132786239:A:G	1.83845e-06	-1.90926e-10	4.51226	0.00053047	-1.90926e-10	4.51403
132786482	chr9:132786482:A:G	6.15661e-09	-1.90926e-10	-1.18689	1.82848e-06	-1.90926e-10	-1.15625
132786641	chr9:132786641:C:T	5.09036e-09	-1.90926e-10	-1.37707	1.43588e-06	-1.90926e-10	-1.39795
132786653	chr9:132786653:G:T	4.01095e-09	-1.61539	-4.23322e-10	1.18606e-06	-1.5891	-4.23322e-10
132787374	chr9:132787374:A:G	1.98855e-06	-1.90926e-10	4.59074	0.000573571	-1.90926e-10	4.59215
132787712	chr9:132787712:T:C	1.83689e-06	-1.90926e-10	4.51141	0.00053002	-1.90926e-10	4.51318
132787740	chr9:132787740:T:C	8.97365e-09	0.629334	-1.43946	4.00597e-06	1.06358	-1.43553
132787751	chr9:132787751:A:G	4.82614e-09	-1.90926e-10	-1.43037	1.39476e-06	-1.90926e-10	-1.42701
132788134	chr9:132788134:T:C	1.93969e-08	-0.285602	0.246296	1.10907e-05	0.37331	0.273069
132788244	chr9:132788244:T:C	6.74583e-09	-1.90926e-10	-1.0955	1.98829e-06	-1.90926e-10	-1.07245
132788284	chr9:132788284:T:C	1.99296e-06	-1.90926e-10	4.59295	0.000574991	-1.90926e-10	4.59462
132788291	chr9:132788291:C:T	4.85757e-09	-1.90926e-10	-1.42388	1.3856e-06	-1.90926e-10	-1.4336
132788356	chr9:132788356:G:A	8.4589e-08	-1.90926e-10	1.43338	2.43413e-05	-1.90926e-10	1.43244
132788898	chr9:132788898:G:T	2.77279e-06	-1.90926e-10	4.92319	0.000792872	-1.90926e-10	4.91593
132789111	chr9:132789111:C:T	4.8197e-09	-1.90926e-10	-1.43171	1.40129e-06	-1.90926e-10	-1.42234
132789129	chr9:132789129:A:C	5.52255e-09	-1.90926e-10	-1.29558	1.56496e-06	-1.90926e-10	-1.31187
132789262	chr9:132789262:C:T	4.78381e-09	-1.90926e-10	-1.43918	1.37409e-06	-1.90926e-10	-1.44194
132789339	chr9:132789339:T:C	3.83922e-09	-1.65915	-4.23322e-10	1.13045e-06	-1.63712	-4.23322e-10
132789410	chr9:132789410:C:T	5.20404e-09	-1.90926e-10	-1.35498	1.48297e-06	-1.90926e-10	-1.36568
132789419	chr9:132789419:A:G	7.73132e-10	-1.82004	-1.44169	2.33631e-07	-1.77244	-1.4413
132789707	chr9:132789707:C:T	1.54333e-08	-1.90926e-10	-0.26789	4.78355e-06	-1.90926e-10	-0.194549
132789999	chr9:132789999:T:G	5.87492e-09	-1.90926e-10	-1.23373	1.72295e-06	-1.90926e-10	-1.21569
132790035	chr9:132790035:C:A	1.30652e-09	-1.70945	-1.0276	4.09541e-07	-1.78024	-0.872206
132790179	chr9:132790179:G:A	1.96828e-09	-1.26888	-1.05838	4.01162e-07	-1.48991	-1.18321
132790239	chr9:132790239:T:G	4.81092e-09	-1.90926e-10	-1.43353	1.39829e-06	-1.90926e-10	-1.42448
132790303	chr9:132790303:C:T	4.4928e-07	-1.90926e-10	3.10323	0.000113289	-1.90926e-10	2.97021
132790311	chr9:132790311:C:T	5.0651e-09	-1.90926e-10	-1.38205	1.43003e-06	-1.90926e-10	-1.40204
132790407	chr9:132790407:C:T	3.60691e-08	-1.90926e-10	0.581016	1.1599e-05	-1.90926e-10	0.691187
132790566	chr9:132790566:T:C	1.08534e-08	-1.90926e-10	-0.619937	3.02539e-06	-1.90926e-10	-0.652693
132790837	chr9:132790837:T:C	1.23235e-08	-1.90926e-10	-0.49291	3.42898e-06	-1.90926e-10	-0.527469
132790969	chr9:132790969:A:T	6.21798e-09	-1.90926e-10	-1.17698	1.95838e-06	-1.90926e-10	-1.08761
132791002	chr9:132791002:T:C	2.32356e-06	-1.90926e-10	4.74643	0.00066822	-1.90926e-10	4.74489
132791192	chr9:132791192:G:A	5.73212e-09	-1.90926e-10	-1.25834	1.78027e-06	-1.90926e-10	-1.18296
132791345	chr9:132791345:T:C	9.22481e-07	-1.90926e-10	3.82265	0.000227028	-1.90926e-10	3.66534
132791497	chr9:132791497:C:A	1.30905e-06	-1.90926e-10	4.17263	0.000371587	-1.90926e-10	4.15805
132791498	chr9:132791498:A:T	3.75105e-09	-1.68239	-4.23322e-10	1.03501e-06	-1.72532	-4.23322e-10
132792010	chr9:132792010:T:C	1.79858e-08	-1.90926e-10	-0.114836	5.30662e-06	-1.90926e-10	-0.090777
132792236	chr9:132792236:C:T	5.01096e-09	-1.90926e-10	-1.39279	1.49756e-06	-1.90926e-10	-1.3559
132792366	chr9:132792366:A:G	1.22205e-07	-1.90926e-10	1.80128	3.0088e-05	-1.90926e-10	1.64439
132793027	chr9:132793027:C:T	1.12712e-08	-1.90926e-10	-0.582169	3.14352e-06	-1.90926e-10	-0.614388
132793067	chr9:132793067:C:T	4.86397e-09	-1.90926e-10	-1.42257	1.38015e-06	-1.90926e-10	-1.43754
132793070	chr9:132793070:CT:C	1.234e-09	-1.38137	-1.41278	5.56251e-07	-0.904763	-1.4415
132793082	chr9:132793082:A:G	1.23195e-08	-1.90926e-10	-0.493239	3.42792e-06	-1.90926e-10	-0.527778
132793098	chr9:132793098:C:A	1.79331e-06	-1.90926e-10	4.4874	0.000515555	-1.90926e-10	4.48551
132793324	chr9:132793324:T:C	4.81591e-09	-1.90926e-10	-1.4325	1.37605e-06	-1.90926e-10	-1.44051
132793400	chr9:132793400:T:G	1.65022e-06	-1.90926e-10	4.40424	0.000475468	-1.90926e-10	4.40457
132793428	chr9:132793428:G:A	5.2205e-09	-1.90926e-10	-1.35183	1.50849e-06	-1.90926e-10	-1.34862
132793518	chr9:132793518:C:T	5.92623e-09	-1.90926e-10	-1.22503	1.85262e-06	-1.90926e-10	-1.14313
132793841	chr9:132793841:T:C	7.69871e-09	0.434374	-1.39774	3.46805e-06	0.869364	-1.3855
132793956	chr9:132793956:T:C	2.45973e-08	0.198217	-4.23322e-10	5.87444e-06	0.0108797	-4.23322e-10
132794049	chr9:132794049:G:A	2.17737e-09	-0.895247	-1.33105	1.08125e-06	-0.281762	-1.39985
132794136	chr9:132794136:C:A	3.24367e-09	-1.82771	-4.23322e-10	9.34481e-07	-1.8275	-4.23322e-10
132794366	chr9:132794366:C:T	1.84003e-08	-1.90926e-10	-0.0920548	5.99837e-06	-1.90926e-10	0.0317558
132794414	chr9:132794414:C:T	2.07433e-08	-1.90926e-10	0.0278019	6.95392e-06	-1.90926e-10	0.179574
132794433	chr9:132794433:C:G	5.82477e-09	0.195516	-1.43782	2.4753e-06	0.579749	-1.43312
132794461	chr9:132794461:C:T	5.94139e-09	-1.90926e-10	-1.22248	1.76253e-06	-1.90926e-10	-1.19298
132794864	chr9:132794864:A:G	2.87778e-08	-1.90926e-10	0.355185	9.15362e-06	-1.90926e-10	0.454417
132795323	chr9:132795323:G:GC	4.54414e-08	-1.82763	2.63964	1.0806e-05	-1.81835	2.43872
132795393	chr9:132795393:G:A	6.67119e-08	0.455421	0.740542	1.06702e-05	0.0407641	0.566961
132795565	chr9:132795565:G:A	4.11044e-09	-1.59089	-4.23322e-10	1.21197e-06	-1.56748	-4.23322e-10
132795677	chr9:132795677:G:A	1.28138e-09	-1.82726	-0.92923	3.93289e-07	-1.78279	-0.910149
132795798	chr9:132795798:A:T	3.54467e-09	-1.77291	0.0339372	1.41032e-06	-1.57751	0.161599
132796120	chr9:132796120:G:A	5.10775e-09	-1.90926e-10	-1.37366	1.49516e-06	-1.90926e-10	-1.3575
132796130	chr9:132796130:A:G	4.78634e-09	-1.90926e-10	-1.43865	1.37558e-06	-1.90926e-10	-1.44086
132796255	chr9:132796255:G:A	1.80852e-08	-1.90926e-10	-0.109328	5.06169e-06	-1.90926e-10	-0.138031
132796704	chr9:132796704:A:G	4.94319e-09	-1.90926e-10	-1.40641	1.4337e-06	-1.90926e-10	-1.39947
132796867	chr9:132796867:AAGCCCTTGCTCATGGAGCCC:A	3.64393e-09	-1.71136	-4.23322e-10	1.03729e-06	-1.72312	-4.23322e-10
132797320	chr9:132797320:G:A	4.14733e-09	-1.58196	-4.23322e-10	1.22999e-06	-1.55273	-4.23322e-10
132797362	chr9:132797362:T:A	5.66683e-09	-1.72503	0.455242	2.40092e-06	-1.48198	0.598103
132797549	chr9:132797549:G:A	1.95059e-08	-1.90926e-10	-0.0337034	5.45053e-06	-1.90926e-10	-0.0640186
132797641	chr9:132797641:G:C	6.64572e-09	-1.90926e-10	-1.11045	1.99773e-06	-1.90926e-10	-1.06772
132797819	chr9:132797819:C:T	6.42115e-09	-1.72303	0.578211	2.7315e-06	-1.479	0.724118
132797960	chr9:132797960:C:T	4.84383e-09	-1.90926e-10	-1.42671	1.40103e-06	-1.90926e-10	-1.42253
132798032	chr9:132798032:C:T	2.00833e-08	-1.90926e-10	-0.00452958	5.60609e-06	-1.90926e-10	-0.0358775
132798094	chr9:132798094:T:C	1.08231e-09	-1.78808	-1.13724	3.03769e-07	-1.81514	-1.13608
132798303	chr9:132798303:G:A	4.83972e-09	-1.90926e-10	-1.42756	1.38177e-06	-1.90926e-10	-1.43637
132798503	chr9:132798503:A:G	6.86021e-09	-1.73	0.651313	2.91932e-06	-1.4897	0.801323
132798695	chr9:132798695:T:G	3.03492e-09	-1.79535	-0.0988822	7.73666e-07	-1.81275	-0.203601
132798880	chr9:132798880:G:A	1.94929e-08	-1.90926e-10	-0.0343713	5.44626e-06	-1.90926e-10	-0.0648029
132798951	chr9:132798951:C:T	1.78083e-08	-1.90926e-10	-0.124758	4.97787e-06	-1.90926e-10	-0.154729
132799032	chr9:132799032:C:T	4.84983e-09	-1.90926e-10	-1.42548	1.38361e-06	-1.90926e-10	-1.43504
132799160	chr9:132799160:T:C	2.15068e-08	-1.90926e-10	0.0639495	6.00348e-06	-1.90926e-10	0.0326079
132799334	chr9:132799334:G:A	1.95091e-08	-1.90926e-10	-0.0335401	5.45087e-06	-1.90926e-10	-0.0639557
132799343	chr9:132799343:A:G	1.95091e-08	-1.90926e-10	-0.0335401	5.45087e-06	-1.90926e-10	-0.0639557
132799366	chr9:132799366:T:C	2.06896e-08	-1.90926e-10	0.0252096	7.13217e-06	-1.90926e-10	0.204884
132799380	chr9:132799380:C:T	1.95091e-08	-1.90926e-10	-0.0335401	5.45087e-06	-1.90926e-10	-0.0639557
132799399	chr9:132799399:T:C	1.94779e-08	-1.90926e-10	-0.035138	5.44221e-06	-1.90926e-10	-0.0655466
132799547	chr9:132799547:A:G	1.93176e-08	-1.90926e-10	-0.0434027	5.39847e-06	-1.90926e-10	-0.0736158
132799918	chr9:132799918:C:T	5.63757e-09	-1.27497	-4.23322e-10	1.85913e-06	-1.13962	-4.23322e-10
132800178	chr9:132800178:G:A	5.25263e-09	-1.90926e-10	-1.34569	1.5314e-06	-1.90926e-10	-1.33355
132800287	chr9:132800287:T:C	2.54481e-09	-1.09622	-0.974149	1.89577e-06	-0.389584	-0.730521
132800293	chr9:132800293:T:C	7.3497e-09	-1.90926e-10	-1.00976	2.16323e-06	-1.90926e-10	-0.988128
132800302	chr9:132800302:T:C	5.48834e-09	-1.90926e-10	-1.30179	1.61489e-06	-1.90926e-10	-1.28047
132800732	chr9:132800732:G:A	4.89557e-09	-1.90926e-10	-1.41609	1.40078e-06	-1.90926e-10	-1.42271
132800803	chr9:132800803:T:C	2.52843e-09	-1.7453	-0.331527	5.84759e-07	-1.77842	-0.517866
132800849	chr9:132800849:G:C	1.04132e-09	-1.65635	-1.30759	3.27407e-07	-1.55012	-1.32616
132801138	chr9:132801138:C:T	1.37614e-09	-1.35173	-1.33341	6.99705e-07	-0.808093	-1.30874
132801485	chr9:132801485:A:G	1.28813e-09	-1.49222	-1.259	5.90743e-07	-1.04464	-1.24146
132801628	chr9:132801628:T:A	2.04479e-09	-0.847559	-1.44157	1.59644e-06	0.127918	-1.41987
132801662	chr9:132801662:T:C	1.37702e-09	-1.41652	-1.26798	6.56706e-07	-0.929129	-1.25112
132801762	chr9:132801762:G:A	1.2871e-09	-1.4952	-1.25682	5.89649e-07	-1.04864	-1.23932
132801827	chr9:132801827:T:C	4.89545e-09	-1.90926e-10	-1.41611	1.40075e-06	-1.90926e-10	-1.42273
132801852	chr9:132801852:A:C	7.13997e-09	-1.90926e-10	-1.03871	2.13742e-06	-1.90926e-10	-1.00013
132801918	chr9:132801918:C:T	5.12667e-09	-1.90926e-10	-1.36996	1.49929e-06	-1.90926e-10	-1.35474
132801925	chr9:132801925:C:T	1.90831e-09	-0.916465	-1.44174	1.45082e-06	0.0310316	-1.41863
132802052	chr9:132802052:C:T	1.28309e-09	-1.50042	-1.25473	5.86352e-07	-1.05645	-1.23712
132802624	chr9:132802624:G:A	1.3255e-09	-1.46653	-1.2561	6.15554e-07	-1.00647	-1.23849
132802631	chr9:132802631:G:C	1.34196e-09	-1.47191	-1.23837	6.21662e-07	-1.01461	-1.22048
132802695	chr9:132802695:T:C	1.32409e-09	-1.47367	-1.25002	6.12439e-07	-1.01721	-1.23283
132802704	chr9:132802704:C:T	1.36956e-09	-1.44355	-1.24638	6.4442e-07	-0.970244	-1.22889
132803086	chr9:132803086:C:T	5.55379e-09	-1.28994	-4.23322e-10	1.77425e-06	-1.18635	-4.23322e-10
132803087	chr9:132803087:G:A	1.30146e-09	-1.50674	-1.2342	5.91828e-07	-1.06803	-1.21624
132803335	chr9:132803335:G:A	8.68839e-10	-1.79957	-1.34545	2.58352e-07	-1.76548	-1.34768
132803393	chr9:132803393:CATATATAAA:C	1.22806e-09	-1.48566	-1.31332	5.6384e-07	-1.03455	-1.29816
132803461	chr9:132803461:C:T	1.3505e-09	-1.48771	-1.21624	6.21122e-07	-1.0382	-1.19776
132803781	chr9:132803781:T:C	1.29172e-09	-1.47717	-1.27128	5.96165e-07	-1.0221	-1.25487
132803827	chr9:132803827:C:T	9.28379e-07	-1.90926e-10	3.82902	0.000272544	-1.90926e-10	3.84807
132803893	chr9:132803893:C:T	1.30878e-09	-1.48613	-1.24919	6.02105e-07	-1.03528	-1.23178
132803974	chr9:132803974:T:C	1.32342e-09	-1.4715	-1.2527	6.13423e-07	-1.01277	-1.23567
132804240	chr9:132804240:C:A	4.92326e-09	-1.90926e-10	-1.41045	1.43864e-06	-1.90926e-10	-1.39603
132804600	chr9:132804600:A:G	1.29476e-09	-1.48758	-1.25852	5.94885e-07	-1.03749	-1.24163
132804664	chr9:132804664:C:T	5.15673e-09	-1.90926e-10	-1.36412	1.50903e-06	-1.90926e-10	-1.34826
132804739	chr9:132804739:T:C	1.27503e-09	-1.50595	-1.25549	5.80432e-07	-1.06521	-1.2385
132804767	chr9:132804767:C:T	6.73574e-09	-1.90926e-10	-1.09699	2.01169e-06	-1.90926e-10	-1.06076
132805080	chr9:132805080:C:T	1.27389e-09	-1.49984	-1.26251	5.81396e-07	-1.05603	-1.24603
132805189	chr9:132805189:G:A	2.03778e-09	-1.52003	-0.772529	9.1016e-07	-1.11632	-0.737551
132805201	chr9:132805201:G:A	4.45522e-09	-1.51034	-4.23322e-10	1.37133e-06	-1.44395	-4.23322e-10
132805548	chr9:132805548:G:A	4.04803e-09	-1.60619	-4.23322e-10	1.23841e-06	-1.54591	-4.23322e-10
132805553	chr9:132805553:G:A	1.30955e-09	-1.45897	-1.27577	6.10313e-07	-0.993911	-1.2596
132806353	chr9:132806353:G:A	1.88683e-08	-1.90926e-10	-0.066935	5.31609e-06	-1.90926e-10	-0.0889938
132806504	chr9:132806504:CAG:C	3.25404e-09	-1.82452	-4.23322e-10	9.51441e-07	-1.80951	-4.23322e-10
132806521	chr9:132806521:G:A	1.22108e-09	-1.49851	-1.30617	5.57434e-07	-1.05435	-1.28979
132806632	chr9:132806632:T:C	1.31524e-09	-1.47658	-1.25382	6.07916e-07	-1.02068	-1.23677
132806749	chr9:132806749:A:G	1.32082e-09	-1.4777	-1.24847	6.10118e-07	-1.02247	-1.23136
132807575	chr9:132807575:A:T	4.86938e-09	-1.90926e-10	-1.42145	1.41944e-06	-1.90926e-10	-1.40947
132807642	chr9:132807642:T:A	4.11084e-09	-1.59079	-4.23322e-10	1.23372e-06	-1.5497	-4.23322e-10
132807948	chr9:132807948:C:T	6.17401e-09	-1.90926e-10	-1.18407	1.79645e-06	-1.90926e-10	-1.17392
132807949	chr9:132807949:G:A	8.95758e-10	-1.77551	-1.33899	2.69141e-07	-1.73149	-1.34076
132807950	chr9:132807950:C:T	5.29426e-08	-1.90926e-10	0.964787	1.54494e-05	-1.90926e-10	0.977836
132808028	chr9:132808028:T:C	1.33299e-09	-1.47798	-1.23901	6.15893e-07	-1.02304	-1.22137
132808335	chr9:132808335:G:T	1.15756e-08	-1.90926e-10	-0.555519	3.50739e-06	-1.90926e-10	-0.50486
132808642	chr9:132808642:G:C	1.35299e-09	-1.46458	-1.23752	6.29559e-07	-1.00298	-1.21948
132808720	chr9:132808720:A:G	1.32181e-09	-1.47682	-1.24859	6.11002e-07	-1.02127	-1.23111
132808914	chr9:132808914:C:A	1.33416e-09	-1.46978	-1.24633	6.18934e-07	-1.01043	-1.22906
132808951	chr9:132808951:C:CT	5.22859e-09	-1.90926e-10	-1.35028	1.53174e-06	-1.90926e-10	-1.33333
132808981	chr9:132808981:T:C	1.33167e-09	-1.46999	-1.248	6.17765e-07	-1.01062	-1.23076
132809386	chr9:132809386:A:C	1.29812e-09	-1.48525	-1.25825	5.97246e-07	-1.03386	-1.2413
132809437	chr9:132809437:A:G	1.32651e-09	-1.46286	-1.259	6.16846e-07	-1.0004	-1.24247
132809464	chr9:132809464:G:A	7.38031e-09	-1.90926e-10	-1.0056	2.21282e-06	-1.90926e-10	-0.965465
132809596	chr9:132809596:G:A	1.3386e-09	-1.47186	-1.24094	6.20456e-07	-1.01365	-1.22338
132809600	chr9:132809600:T:C	1.3221e-09	-1.47012	-1.25508	6.12819e-07	-1.01129	-1.23813
132809622	chr9:132809622:A:G	3.88983e-09	-1.64606	-4.23322e-10	1.14788e-06	-1.62181	-4.23322e-10
132810130	chr9:132810130:C:T	1.80324e-09	-0.973014	-1.44182	1.33749e-06	-0.050924	-1.41801
132810617	chr9:132810617:G:A	8.77566e-10	-1.79521	-1.33982	2.61509e-07	-1.75889	-1.34213
132810636	chr9:132810636:G:A	3.25299e-09	-1.82485	-4.23322e-10	9.35179e-07	-1.82675	-4.23322e-10
132810706	chr9:132810706:C:T	5.15137e-09	-1.90926e-10	-1.36516	1.50194e-06	-1.90926e-10	-1.35298
132811061	chr9:132811061:C:T	1.73456e-09	-1.55871	-0.894958	7.53896e-07	-1.17588	-0.86635
132811227	chr9:132811227:G:A	3.91812e-09	-1.63881	-4.23322e-10	1.15261e-06	-1.6177	-4.23322e-10
132811300	chr9:132811300:G:A	1.37354e-09	-1.48305	-1.20398	6.33771e-07	-1.0304	-1.1854
132811803	chr9:132811803:A:G	9.65874e-09	-1.90926e-10	-0.736557	2.91718e-06	-1.90926e-10	-0.689115
132811830	chr9:132811830:A:G	6.23057e-07	3.43022	-4.23322e-10	0.000147649	3.23511	-4.23322e-10
132811950	chr9:132811950:G:A	3.67136e-08	-1.90926e-10	0.598726	1.25003e-05	-1.90926e-10	0.766017
132812353	chr9:132812353:C:T	1.11049e-08	-0.597037	-4.23322e-10	3.76909e-06	-0.432899	-4.23322e-10
132812509	chr9:132812509:G:A	4.1837e-08	0.729362	-4.23322e-10	1.08363e-05	0.623166	-4.23322e-10
132813738	chr9:132813738:A:T	5.31046e-09	-1.33474	-4.23322e-10	1.68761e-06	-1.23642	-4.23322e-10
132814011	chr9:132814011:C:T	3.59403e-09	-1.72515	-4.23322e-10	1.01171e-06	-1.74809	-4.23322e-10
132814674	chr9:132814674:C:T	5.38719e-09	-1.90926e-10	-1.3204	1.58511e-06	-1.90926e-10	-1.29908
132815180	chr9:132815180:T:C	3.44879e-09	-1.51655	-0.249843	1.54537e-06	-1.11245	-0.212017
132815195	chr9:132815195:G:A	9.65081e-10	-1.80892	-1.23105	2.80403e-07	-1.82711	-1.20415
132815325	chr9:132815325:G:A	5.16089e-09	-1.90926e-10	-1.36331	1.4917e-06	-1.90926e-10	-1.35981
132815518	chr9:132815518:G:A	3.34151e-09	-1.53383	-0.264171	1.48384e-06	-1.13873	-0.226363
132815776	chr9:132815776:T:C	3.39959e-09	-1.53703	-0.243732	1.5073e-06	-1.14344	-0.205978
132815948	chr9:132815948:C:T	3.23971e-09	-1.54841	-0.280522	1.42691e-06	-1.16084	-0.243379
132816269	chr9:132816269:G:C	3.40111e-09	-1.5144	-0.265922	1.52587e-06	-1.10887	-0.228299
132816641	chr9:132816641:C:T	3.27529e-09	-1.5452	-0.272813	1.445e-06	-1.15611	-0.235518
132817254	chr9:132817254:C:T	3.24988e-09	-1.55236	-0.273442	1.42852e-06	-1.16693	-0.236159
132817347	chr9:132817347:T:A	3.10781e-09	-1.55309	-0.317413	1.36529e-06	-1.16805	-0.280313
132817698	chr9:132817698:G:A	3.43153e-09	-1.77141	-4.23322e-10	9.69324e-07	-1.79089	-4.23322e-10
132817753	chr9:132817753:T:C	3.19354e-09	-1.54501	-0.298276	1.40431e-06	-1.15608	-0.264104
132817901	chr9:132817901:G:C	3.285e-09	-1.55054	-0.264514	1.44615e-06	-1.16389	-0.226932
132817919	chr9:132817919:G:A	8.44167e-10	-1.77081	-1.40302	2.59218e-07	-1.72448	-1.38534
132818384	chr9:132818384:T:C	3.00882e-08	-1.90926e-10	0.399712	1.01737e-05	-1.90926e-10	0.560076
132818753	chr9:132818753:C:T	2.89215e-09	-1.55851	-0.383906	1.36542e-06	-1.16467	-0.283602
132819113	chr9:132819113:C:A	5.76555e-09	-1.90926e-10	-1.25252	1.65219e-06	-1.90926e-10	-1.25763
132819185	chr9:132819185:G:A	4.78561e-09	-1.90926e-10	-1.43881	1.38787e-06	-1.90926e-10	-1.43196
132819605	chr9:132819605:G:A	3.13639e-09	-1.5729	-0.288444	1.36206e-06	-1.19901	-0.251728
132820829	chr9:132820829:C:T	5.16963e-09	-1.36162	-4.23322e-10	1.63992e-06	-1.26508	-4.23322e-10
132821314	chr9:132821314:C:T	4.81684e-09	-1.90926e-10	-1.4323	1.39953e-06	-1.90926e-10	-1.4236
132821331	chr9:132821331:G:A	3.19042e-09	-0.561184	-1.28308	7.60409e-07	-0.843053	-1.19058
132821423	chr9:132821423:AAAG:A	5.17535e-09	-1.36051	-4.23322e-10	1.6419e-06	-1.26388	-4.23322e-10
132821608	chr9:132821608:T:C	2.82539e-08	-1.90926e-10	0.336812	7.92228e-06	-1.90926e-10	0.309948
132821655	chr9:132821655:T:C	7.86261e-10	-1.80975	-1.43514	2.34267e-07	-1.7839	-1.42713
132822308	chr9:132822308:CAT:C	7.67181e-09	-1.90926e-10	-0.966868	2.25955e-06	-1.90926e-10	-0.944568
132822689	chr9:132822689:A:G	2.19563e-08	-1.90926e-10	0.0846352	6.17681e-06	-1.90926e-10	0.0610705
132823870	chr9:132823870:GGACTC:AGACTC	4.85375e-09	-1.90926e-10	-1.42467	1.40463e-06	-1.90926e-10	-1.41996
132823922	chr9:132823922:T:C	1.52135e-08	-1.90926e-10	-0.282235	4.54402e-06	-1.90926e-10	-0.245921
132825896	chr9:132825896:T:C	2.20838e-07	-1.22052	3.61353	0.000245254	-0.517999	4.26056
132826037	chr9:132826037:G:A	1.19368e-09	-1.81433	-1.01305	3.55405e-07	-1.82783	-0.966401
132826046	chr9:132826046:A:C	7.83949e-09	-1.90926e-10	-0.945246	2.35786e-06	-1.90926e-10	-0.901977
132827103	chr9:132827103:T:C	1.64476e-09	-1.06911	-1.43771	1.1441e-06	-0.194563	-1.43055
132827464	chr9:132827464:A:G	7.03928e-09	-1.90926e-10	-1.05291	2.10651e-06	-1.90926e-10	-1.0147
132827654	chr9:132827654:A:C	3.30754e-09	-1.48655	-0.321666	1.50397e-06	-1.06692	-0.284705
132827704	chr9:132827704:G:A	4.85375e-09	-1.90926e-10	-1.42467	1.40463e-06	-1.90926e-10	-1.41996
132828088	chr9:132828088:G:A	3.24659e-09	-1.82682	-4.23322e-10	9.34169e-07	-1.82783	-4.23322e-10
132828470	chr9:132828470:C:T	3.2863e-09	-1.81466	-4.23322e-10	9.64595e-07	-1.79578	-4.23322e-10
132828978	chr9:132828978:T:C	9.04463e-10	-1.6867	-1.41814	2.89321e-07	-1.60276	-1.39719
132829364	chr9:132829364:A:G	5.12557e-08	-1.90926e-10	0.932406	1.50353e-05	-1.90926e-10	0.95067
132829389	chr9:132829389:A:G	7.02169e-09	-1.90926e-10	-1.05542	2.10094e-06	-1.90926e-10	-1.01735
132829638	chr9:132829638:C:T	1.53303e-09	-1.81541	-0.76176	4.88006e-07	-1.78591	-0.691248
132829652	chr9:132829652:T:A	1.57617e-09	-1.81136	-0.73806	5.02864e-07	-1.77893	-0.668243
132830530	chr9:132830530:CAT:C	1.25859e-09	-1.33631	-1.43812	3.42294e-07	-1.39585	-1.43597
132831651	chr9:132831651:AGATGACGGACTG:A	7.28065e-09	-1.90926e-10	-1.0192	2.15405e-06	-1.90926e-10	-0.992384
132832369	chr9:132832369:A:T	3.91927e-09	-1.63851	-4.23322e-10	1.15401e-06	-1.61649	-4.23322e-10
132832516	chr9:132832516:C:T	1.83726e-09	-0.954736	-1.44141	1.35522e-06	-0.0350418	-1.42073
132832629	chr9:132832629:A:G	1.53594e-09	-1.30724	-1.26804	4.74503e-07	-1.17712	-1.3281
132832872	chr9:132832872:T:G	1.92988e-08	-1.90926e-10	-0.0443795	5.43324e-06	-1.90926e-10	-0.0671962
132833049	chr9:132833049:C:T	7.42637e-09	-1.90926e-10	-0.999383	2.32252e-06	-1.90926e-10	-0.917079
132833067	chr9:132833067:T:C	8.6094e-10	-1.76363	-1.39052	2.65483e-07	-1.7158	-1.37013
132833123	chr9:132833123:C:T	1.07778e-06	-1.90926e-10	3.97824	0.000314145	-1.90926e-10	3.99012
132833541	chr9:132833541:G:A	1.51484e-09	-1.36266	-1.22645	4.12194e-07	-1.47185	-1.17415
132833808	chr9:132833808:G:A	3.24404e-09	-1.8276	-4.23322e-10	9.34216e-07	-1.82778	-4.23322e-10
132833890	chr9:132833890:T:C	5.70493e-09	-1.90926e-10	-1.26309	1.65554e-06	-1.90926e-10	-1.2556
132833994	chr9:132833994:T:C	2.88338e-09	-1.51212	-0.433339	1.29479e-06	-1.10354	-0.397839
132834003	chr9:132834003:G:T	9.08346e-10	-1.72774	-1.37281	2.76589e-07	-1.67005	-1.3749
132834193	chr9:132834193:C:T	7.65154e-09	-1.90926e-10	-0.969513	2.2978e-06	-1.90926e-10	-0.92778
132834672	chr9:132834672:A:C	3.41344e-09	-1.7767	-4.23322e-10	9.70061e-07	-1.79013	-4.23322e-10
132834733	chr9:132834733:A:G	4.76987e-09	-1.90926e-10	-1.4421	1.37484e-06	-1.90926e-10	-1.44139
132835198	chr9:132835198:A:G	1.87049e-09	-0.940542	-1.43768	1.3798e-06	-0.00711744	-1.43067
132835238	chr9:132835238:C:T	1.89816e-09	-0.925809	-1.43772	1.41016e-06	0.0145571	-1.43059
132835493	chr9:132835493:C:T	1.45073e-09	-1.28467	-1.34769	4.56033e-07	-1.14791	-1.39701
132835543	chr9:132835543:G:A	2.39595e-08	-1.90926e-10	0.171944	6.72876e-06	-1.90926e-10	0.146659
132835552	chr9:132835552:T:C	3.6785e-09	-1.70191	-4.23322e-10	1.04545e-06	-1.71528	-4.23322e-10
132835791	chr9:132835791:C:T	8.94321e-10	-1.68693	-1.42918	2.84148e-07	-1.60438	-1.41361
132836018	chr9:132836018:G:A	3.80729e-09	-1.6675	-4.23322e-10	1.12791e-06	-1.63937	-4.23322e-10
132836064	chr9:132836064:G:A	2.74921e-09	-1.49217	-0.500939	1.24338e-06	-1.07543	-0.466473
132836253	chr9:132836253:C:T	8.78192e-10	-1.79138	-1.34293	2.61985e-07	-1.75371	-1.34549
132836336	chr9:132836336:T:C	5.39659e-09	-1.31865	-4.23322e-10	1.54632e-06	-1.32385	-4.23322e-10
132836545	chr9:132836545:T:C	2.69278e-09	-1.5244	-0.489443	1.19794e-06	-1.12472	-0.454415
132836708	chr9:132836708:G:A	5.10418e-09	-1.90926e-10	-1.37436	1.45606e-06	-1.90926e-10	-1.384
132836885	chr9:132836885:G:A	4.04752e-09	-1.53927	-0.0670428	1.86934e-06	-1.13745	0.00330795
132836928	chr9:132836928:C:T	1.11786e-08	-1.90926e-10	-0.590418	3.3056e-06	-1.90926e-10	-0.564115
132837124	chr9:132837124:T:C	7.99903e-09	-1.90926e-10	-0.925099	2.37424e-06	-1.90926e-10	-0.895053
132837235	chr9:132837235:C:T	5.30654e-09	-1.90926e-10	-1.33548	1.49632e-06	-1.90926e-10	-1.35672
132837544	chr9:132837544:G:A	3.72577e-09	-1.68915	-4.23322e-10	1.0757e-06	-1.68676	-4.23322e-10
132837953	chr9:132837953:A:C	5.54159e-09	-1.90926e-10	-1.29214	1.5983e-06	-1.90926e-10	-1.29079
132838124	chr9:132838124:G:A	3.8159e-09	-1.66524	-4.23322e-10	1.13557e-06	-1.6326	-4.23322e-10
132838179	chr9:132838179:G:A	3.43816e-09	-1.76948	-4.23322e-10	9.89428e-07	-1.77036	-4.23322e-10
132838251	chr9:132838251:G:GA	4.5669e-08	-1.23542	2.05242	4.6358e-05	-0.539657	2.61632
132838402	chr9:132838402:T:C	6.75017e-09	-1.90926e-10	-1.09485	1.99815e-06	-1.90926e-10	-1.06751
132838580	chr9:132838580:T:C	4.7697e-09	-1.90926e-10	-1.44214	1.37403e-06	-1.90926e-10	-1.44198
132838600	chr9:132838600:T:C	2.20183e-08	-1.90926e-10	0.0874551	6.18991e-06	-1.90926e-10	0.0631894
132839193	chr9:132839193:C:T	3.37479e-09	-1.78809	-4.23322e-10	1.28317e-06	-1.5104	-4.23322e-10
132840766	chr9:132840766:G:A	2.63976e-09	-1.50559	-0.528142	1.1829e-06	-1.09647	-0.495293
132841063	chr9:132841063:G:A	3.50504e-09	-1.75022	-4.23322e-10	1.01427e-06	-1.74556	-4.23322e-10
132841105	chr9:132841105:A:G	5.33731e-09	-1.90926e-10	-1.3297	1.49403e-06	-1.90926e-10	-1.35825
132841122	chr9:132841122:G:A	9.4841e-10	-1.62314	-1.43425	2.96611e-07	-1.56035	-1.41472
132841215	chr9:132841215:T:C	1.20194e-09	-1.66163	-1.15886	4.75645e-07	-1.33123	-1.17158
132841311	chr9:132841311:G:A	8.62126e-10	-1.7108	-1.44198	2.67087e-07	-1.64267	-1.43724
132841819	chr9:132841819:A:G	5.09903e-09	-1.90926e-10	-1.37537	1.49001e-06	-1.90926e-10	-1.36095
132842125	chr9:132842125:C:G	5.34161e-09	-1.90926e-10	-1.32889	1.54046e-06	-1.90926e-10	-1.32765
132842314	chr9:132842314:A:G	6.34886e-09	-1.90926e-10	-1.15614	1.81887e-06	-1.90926e-10	-1.16152
132842449	chr9:132842449:GCAGAATGCTGTGAGCATGTGTAACAGGCAGGTCGGCCT:G	1.61341e-07	-1.90926e-10	2.0791	4.55378e-05	-1.90926e-10	2.05881
132843197	chr9:132843197:G:A	2.28268e-09	-1.6349	-0.544173	9.40542e-07	-1.30763	-0.513399
132843263	chr9:132843263:G:A	1.65942e-09	-1.81106	-0.68689	5.32181e-07	-1.77794	-0.612562
132843397	chr9:132843397:A:G	4.92375e-09	-1.41035	-4.23322e-10	1.55134e-06	-1.32061	-4.23322e-10
132843408	chr9:132843408:A:G	2.88128e-09	-1.5163	-0.429887	1.27882e-06	-1.11434	-0.39945
132844371	chr9:132844371:A:G	1.70125e-09	-1.81054	-0.662518	5.47404e-07	-1.7767	-0.585601
132844812	chr9:132844812:T:C	1.19693e-08	-1.90926e-10	-0.522079	3.65199e-06	-1.90926e-10	-0.464459
132844957	chr9:132844957:G:A	4.81615e-09	-1.90926e-10	-1.43244	1.40728e-06	-1.90926e-10	-1.41807
132845080	chr9:132845080:A:G	8.17607e-10	-1.76429	-1.4415	2.52885e-07	-1.70133	-1.43322
132845145	chr9:132845145:G:C	2.89732e-09	-1.50331	-0.437326	1.29517e-06	-1.09554	-0.405557
132845436	chr9:132845436:T:C	6.92814e-09	-1.06883	-4.23322e-10	2.14969e-06	-0.99441	-4.23322e-10
132845514	chr9:132845514:G:A	6.12776e-09	-1.90926e-10	-1.19159	1.81453e-06	-1.90926e-10	-1.16391
132846040	chr9:132846040:G:A	1.59351e-09	-1.81175	-0.726726	5.10975e-07	-1.779	-0.652162
132846234	chr9:132846234:C:T	6.39702e-09	-1.90926e-10	-1.14859	1.89067e-06	-1.90926e-10	-1.1228
132846438	chr9:132846438:T:C	1.70287e-09	-1.80551	-0.666598	5.48779e-07	-1.76869	-0.591099
132846485	chr9:132846485:T:C	8.42806e-07	-1.70074	5.43306	0.000286721	-1.62888	5.52766
132846687	chr9:132846687:C:T	5.30448e-09	-1.33587	-4.23322e-10	1.59192e-06	-1.29479	-4.23322e-10
132846742	chr9:132846742:A:G	2.38383e-09	-1.61772	-0.517992	6.99675e-07	-1.41573	-0.701138
132847048	chr9:132847048:T:C	2.27464e-09	-1.62308	-0.559516	6.69432e-07	-1.42292	-0.738132
132847091	chr9:132847091:G:A	2.30364e-09	-1.6066	-0.563332	6.82295e-07	-1.40027	-0.741755
132847265	chr9:132847265:C:A	8.25376e-10	-1.80854	-1.3878	2.48223e-07	-1.78428	-1.36888
132847941	chr9:132847941:G:A	4.11977e-08	1.48472	-0.770761	8.83997e-06	1.10518	-0.685629
132848133	chr9:132848133:AAAAAAAAAAAG:A	2.10324e-09	-1.65349	-0.607455	5.99149e-07	-1.69364	-0.578334
132849062	chr9:132849062:C:A	1.83022e-09	-1.78314	-0.616845	5.97878e-07	-1.73472	-0.53938
132849151	chr9:132849151:G:A	3.35668e-09	-1.79347	-4.23322e-10	9.84887e-07	-1.77496	-4.23322e-10
132849395	chr9:132849395:G:A	5.41039e-09	-1.90926e-10	-1.3161	1.55245e-06	-1.90926e-10	-1.3199
132849514	chr9:132849514:T:C	2.24201e-09	-1.60209	-0.594956	6.67529e-07	-1.39372	-0.770189
132849550	chr9:132849550:C:T	3.18217e-09	-1.53198	-0.314876	1.37763e-06	-1.13916	-0.300206
132849651	chr9:132849651:G:T	8.09989e-10	-1.78903	-1.42612	2.45157e-07	-1.75148	-1.41411
132849858	chr9:132849858:G:A	7.36423e-09	-1.90926e-10	-1.00779	2.21039e-06	-1.90926e-10	-0.966563
132850018	chr9:132850018:A:C	1.3169e-06	-1.90926e-10	4.17861	0.000380962	-1.90926e-10	4.18297
132850589	chr9:132850589:G:A	1.68035e-09	-1.05279	-1.43263	1.16163e-06	-0.173616	-1.43629
132850654	chr9:132850654:TC:T	6.41012e-09	-1.90926e-10	-1.14654	1.85767e-06	-1.90926e-10	-1.14041
132851368	chr9:132851368:T:C	1.61688e-09	-1.11835	-1.40557	1.05548e-06	-0.26367	-1.44207
132851454	chr9:132851454:A:G	4.14469e-09	-1.58259	-4.23322e-10	1.26369e-06	-1.5257	-4.23322e-10
132851682	chr9:132851682:G:A	5.44219e-09	-1.90926e-10	-1.31024	1.52128e-06	-1.90926e-10	-1.34018
132851754	chr9:132851754:G:A	1.33675e-06	-1.90926e-10	4.19358	0.000386211	-1.90926e-10	4.19665
132851968	chr9:132851968:C:T	4.97731e-09	-1.39953	-4.23322e-10	1.57228e-06	-1.3072	-4.23322e-10
132852022	chr9:132852022:A:G	8.1821e-10	-1.79859	-1.40647	2.47579e-07	-1.76583	-1.38993
132852350	chr9:132852350:T:C	1.40642e-09	-1.74249	-0.920877	5.30959e-07	-1.63196	-0.760842
132853065	chr9:132853065:C:T	3.27432e-09	-1.81831	-4.23322e-10	9.46278e-07	-1.81495	-4.23322e-10
132853314	chr9:132853314:T:C	1.40253e-09	-1.7081	-0.958036	3.88373e-07	-1.75296	-0.952561
132853932	chr9:132853932:C:T	7.31972e-09	-1.01385	-4.23322e-10	2.27745e-06	-0.936677	-4.23322e-10
132854142	chr9:132854142:G:A	3.79374e-09	-1.67107	-4.23322e-10	1.02593e-06	-1.73413	-4.23322e-10
132854155	chr9:132854155:A:G	4.8701e-09	-1.42131	-4.23322e-10	1.53168e-06	-1.33337	-4.23322e-10
132854339	chr9:132854339:T:C	8.57405e-10	-1.82348	-1.33479	2.51179e-07	-1.8072	-1.33412
132854489	chr9:132854489:G:A	3.24572e-09	-1.82708	-4.23322e-10	9.35875e-07	-1.82601	-4.23322e-10
132854691	chr9:132854691:T:G	1.8937e-09	-0.927081	-1.43881	1.40225e-06	0.00689556	-1.42855
132854870	chr9:132854870:T:C	4.97821e-09	-1.39935	-4.23322e-10	1.57405e-06	-1.30608	-4.23322e-10
132855063	chr9:132855063:C:T	1.84655e-09	-1.80854	-0.582558	5.95228e-07	-1.77389	-0.504653
132855714	chr9:132855714:A:G	9.28111e-10	-1.80624	-1.27278	2.83185e-07	-1.77953	-1.24186
132855722	chr9:132855722:A:G	9.67569e-09	-1.90926e-10	-0.734804	2.86673e-06	-1.90926e-10	-0.706561
132855792	chr9:132855792:C:G	2.83813e-08	0.34131	-4.23322e-10	7.2158e-06	0.216541	-4.23322e-10
132855873	chr9:132855873:G:A	3.71148e-09	-1.69299	-4.23322e-10	1.0964e-06	-1.6677	-4.23322e-10
132855878	chr9:132855878:G:A	1.3028e-08	-1.90926e-10	-0.437317	3.67233e-06	-1.90926e-10	-0.458904
132855937	chr9:132855937:C:T	5.34208e-09	-1.32881	-4.23322e-10	1.69974e-06	-1.22926	-4.23322e-10
132855972	chr9:132855972:G:T	2.50155e-08	0.215076	-4.23322e-10	6.30353e-06	0.0813774	-4.23322e-10
132856098	chr9:132856098:C:T	5.34161e-09	-1.90926e-10	-1.32889	1.54046e-06	-1.90926e-10	-1.32765
132856724	chr9:132856724:A:G	4.84958e-09	-1.90926e-10	-1.42553	1.39212e-06	-1.90926e-10	-1.4289
132857057	chr9:132857057:G:C	5.43977e-09	-1.90926e-10	-1.31068	1.576e-06	-1.90926e-10	-1.30484
132857073	chr9:132857073:G:A	6.8975e-09	-1.90926e-10	-1.07326	2.00093e-06	-1.90926e-10	-1.06612
132857761	chr9:132857761:C:T	4.453e-09	-1.51084	-4.23322e-10	1.34537e-06	-1.46306	-4.23322e-10
132857762	chr9:132857762:G:A	2.23265e-08	-1.90926e-10	0.101353	7.37382e-06	-1.90926e-10	0.238204
132858124	chr9:132858124:C:T	5.60079e-09	-1.90926e-10	-1.28151	1.62268e-06	-1.90926e-10	-1.27565
132858634	chr9:132858634:G:A	5.15883e-09	-1.90926e-10	-1.36371	1.46743e-06	-1.90926e-10	-1.37622
132858870	chr9:132858870:G:A	1.16789e-09	-1.69084	-1.15838	4.59019e-07	-1.38989	-1.1485
132858903	chr9:132858903:G:A	6.80312e-09	-1.90926e-10	-1.08704	1.93988e-06	-1.90926e-10	-1.09711
132858982	chr9:132858982:A:G	5.49082e-09	-1.90926e-10	-1.30134	1.53329e-06	-1.90926e-10	-1.33232
132859573	chr9:132859573:G:A	5.59137e-09	-1.90926e-10	-1.2832	1.61997e-06	-1.90926e-10	-1.27732
132859893	chr9:132859893:C:A	4.91489e-09	-1.90926e-10	-1.41215	1.40263e-06	-1.90926e-10	-1.42138
132859956	chr9:132859956:G:A	1.75751e-09	-0.999548	-1.44097	1.30096e-06	-0.0732411	-1.42339
132860310	chr9:132860310:G:T	1.31189e-07	-1.90926e-10	1.87222	4.68588e-05	-1.90926e-10	2.08741
132860478	chr9:132860478:G:A	2.49005e-09	-1.57357	-0.518549	1.07531e-06	-1.19259	-0.494541
132860851	chr9:132860851:T:C	2.90484e-08	-1.90926e-10	0.364544	9.82818e-06	-1.90926e-10	0.525522
132860862	chr9:132860862:C:T	7.0325e-07	-1.90926e-10	3.55129	0.000202988	-1.90926e-10	3.55342
132861446	chr9:132861446:G:C	4.8611e-09	-1.90926e-10	-1.42316	1.42663e-06	-1.90926e-10	-1.40441
132861579	chr9:132861579:A:G	2.09037e-09	-1.19555	-1.07152	7.36602e-07	-0.92942	-1.13602
132861701	chr9:132861701:T:C	8.76579e-10	-1.77769	-1.35846	2.63147e-07	-1.73454	-1.36024
132861715	chr9:132861715:A:G	8.86642e-07	-1.64604	5.42906	0.000305832	-1.56171	5.52501
132861884	chr9:132861884:T:C	1.75762e-09	-1.00215	-1.43831	1.25958e-06	-0.0994202	-1.42954
132862362	chr9:132862362:C:G	3.35674e-09	-1.79345	-4.23322e-10	1.26381e-06	-1.5256	-4.23322e-10
132862366	chr9:132862366:C:T	1.27608e-07	-1.90926e-10	1.84455	4.55984e-05	-1.90926e-10	2.06014
132862387	chr9:132862387:G:A	3.36204e-09	-1.79187	-4.23322e-10	1.26962e-06	-1.52101	-4.23322e-10
132862515	chr9:132862515:A:G	8.94022e-10	-1.81997	-1.29648	2.70135e-07	-1.80117	-1.2674
132863214	chr9:132863214:G:A	3.29699e-08	-1.90926e-10	0.491176	9.10726e-06	-1.90926e-10	0.44934
132863426	chr9:132863426:C:T	1.60726e-09	-1.12465	-1.40524	1.03851e-06	-0.279887	-1.44206
132863482	chr9:132863482:G:A	6.92818e-09	-1.90926e-10	-1.06882	2.01686e-06	-1.90926e-10	-1.05819
132863827	chr9:132863827:C:T	2.73855e-09	-1.56079	-0.436198	1.16685e-06	-1.18393	-0.421497
132863839	chr9:132863839:T:C	7.69891e-10	-1.82672	-1.43921	2.23547e-07	-1.81594	-1.44193
132864371	chr9:132864371:T:G	1.96646e-09	-1.46712	-0.86107	6.57413e-07	-1.23837	-0.940802
132864544	chr9:132864544:A:G	1.1866e-08	-0.999534	0.468787	4.18637e-06	-0.729833	0.401934
132864802	chr9:132864802:A:T	5.74002e-09	-1.90926e-10	-1.25696	1.66772e-06	-1.90926e-10	-1.24827
132865250	chr9:132865250:C:A	1.80843e-09	-1.3596	-1.05236	6.17771e-07	-1.12242	-1.11895
132865430	chr9:132865430:A:G	1.78737e-09	-1.35773	-1.06595	6.11474e-07	-1.11998	-1.13163
132865471	chr9:132865471:A:C	3.17925e-09	-1.35882	-0.488949	1.52404e-06	-0.879614	-0.458755
132865559	chr9:132865559:C:T	1.10222e-08	-1.13128	0.526776	3.80104e-06	-0.88171	0.457254
132865641	chr9:132865641:C:T	1.92355e-09	-1.34866	-1.00159	6.55865e-07	-1.10906	-1.07247
132865706	chr9:132865706:G:A	1.555e-07	-1.90926e-10	2.04222	5.57378e-05	-1.90926e-10	2.26093
132865956	chr9:132865956:G:T	1.18095e-07	-1.90926e-10	1.76707	4.20591e-05	-1.90926e-10	1.97934
132865994	chr9:132865994:C:T	1.70841e-09	-1.40519	-1.06366	5.77781e-07	-1.1786	-1.1297
132866057	chr9:132866057:G:A	7.54946e-09	-1.90926e-10	-0.982944	2.26745e-06	-1.90926e-10	-0.941076
132866142	chr9:132866142:G:A	5.45093e-09	-1.90926e-10	-1.30863	1.57673e-06	-1.90926e-10	-1.30438
132866369	chr9:132866369:T:C	6.93637e-09	-1.90926e-10	-1.06764	2.01012e-06	-1.90926e-10	-1.06154
132866729	chr9:132866729:T:C	6.62731e-09	-1.90926e-10	-1.11322	1.95979e-06	-1.90926e-10	-1.0869
132866793	chr9:132866793:AAAG:A	2.52539e-08	-1.90926e-10	0.224561	8.57253e-06	-1.90926e-10	0.388832
132867108	chr9:132867108:C:T	4.33591e-09	-1.53749	-4.23322e-10	1.3277e-06	-1.47628	-4.23322e-10
132867315	chr9:132867315:C:T	5.29575e-09	-1.90926e-10	-1.33751	1.55691e-06	-1.90926e-10	-1.31703
132867557	chr9:132867557:C:T	4.37548e-09	-1.5284	-4.23322e-10	1.34101e-06	-1.46631	-4.23322e-10
132867657	chr9:132867657:G:A	8.76886e-09	-1.90926e-10	-0.833213	2.57107e-06	-1.90926e-10	-0.815408
132867835	chr9:132867835:C:T	1.51698e-09	-1.15117	-1.43653	1.00827e-06	-0.319328	-1.43216
132868067	chr9:132868067:T:C	7.55516e-07	-1.90926e-10	3.62298	0.00021839	-1.90926e-10	3.62655
132868102	chr9:132868102:G:C	7.4937e-09	-1.90926e-10	-0.990357	2.25001e-06	-1.90926e-10	-0.948798
132868199	chr9:132868199:G:T	4.79869e-09	-1.43608	-4.23322e-10	1.48352e-06	-1.36532	-4.23322e-10
132869347	chr9:132869347:T:A	1.95138e-09	-1.27963	-1.05625	6.78591e-07	-1.02523	-1.12224
132869473	chr9:132869473:G:A	5.28514e-09	-1.90926e-10	-1.33952	1.54938e-06	-1.90926e-10	-1.32188
132869689	chr9:132869689:T:C	8.09571e-10	-1.81758	-1.39809	2.38509e-07	-1.78034	-1.41274
132869790	chr9:132869790:A:G	8.19347e-08	-1.90926e-10	1.4015	2.49173e-05	-1.90926e-10	1.45583
132869887	chr9:132869887:G:A	1.24206e-08	-1.07683	0.591767	4.31166e-06	-0.818859	0.520451
132869996	chr9:132869996:T:C	2.88337e-08	-1.90926e-10	0.357123	9.83859e-06	-1.90926e-10	0.526581
132870031	chr9:132870031:G:A	5.25597e-09	-1.90926e-10	-1.34505	1.49453e-06	-1.90926e-10	-1.35792
132870268	chr9:132870268:T:G	1.98194e-09	-1.27133	-1.04901	6.89542e-07	-1.01561	-1.11585
132870928	chr9:132870928:C:T	1.571e-07	-1.90926e-10	2.05246	5.63148e-05	-1.90926e-10	2.27123
132871240	chr9:132871240:CA:C	4.35303e-09	-1.53355	-4.23322e-10	1.33353e-06	-1.4719	-4.23322e-10
132871358	chr9:132871358:C:T	5.60079e-09	-1.90926e-10	-1.28151	1.62268e-06	-1.90926e-10	-1.27565
132871412	chr9:132871412:G:A	5.47526e-09	-1.90926e-10	-1.30418	1.57052e-06	-1.90926e-10	-1.30832
132871444	chr9:132871444:T:C	1.93033e-09	-1.31788	-1.02885	6.64393e-07	-1.07074	-1.09787
132871768	chr9:132871768:G:A	4.92577e-09	-1.40994	-4.23322e-10	1.48217e-06	-1.36623	-4.23322e-10
132872010	chr9:132872010:G:A	6.65341e-09	-1.10929	-4.23322e-10	2.05745e-06	-1.03827	-4.23322e-10
132872784	chr9:132872784:C:A	2.72126e-08	-1.90926e-10	0.299259	9.17568e-06	-1.90926e-10	0.456825
132872869	chr9:132872869:T:C	1.46849e-09	-1.1873	-1.43288	9.36852e-07	-0.388901	-1.43606
132873055	chr9:132873055:C:T	4.61137e-09	-1.47589	-4.23322e-10	1.41236e-06	-1.41447	-4.23322e-10
132873058	chr9:132873058:C:A	5.51411e-09	-1.29711	-4.23322e-10	1.74968e-06	-1.2003	-4.23322e-10
132873155	chr9:132873155:C:T	1.38911e-07	-1.10057	3.02998	4.709e-05	-0.885285	2.97761
132873447	chr9:132873447:G:A	3.24248e-09	-1.48748	-0.340602	1.0402e-06	-1.32888	-0.391438
132873467	chr9:132873467:T:A	4.82212e-09	-1.7683	0.337088	1.98495e-06	-1.56742	0.493283
132873723	chr9:132873723:GC:G	2.12631e-09	-1.67881	-0.571225	8.6688e-07	-1.35519	-0.547395
132874415	chr9:132874415:T:C	1.84747e-09	-1.30194	-1.08866	6.40391e-07	-1.05294	-1.15247
132874686	chr9:132874686:G:A	1.54795e-09	-1.12831	-1.43918	1.04693e-06	-0.285534	-1.42834
132875382	chr9:132875382:C:T	5.49818e-09	-1.3	-4.23322e-10	1.75372e-06	-1.19799	-4.23322e-10
132876337	chr9:132876337:C:T	8.32477e-10	-1.81527	-1.3725	2.50058e-07	-1.79342	-1.35238
132876472	chr9:132876472:C:T	2.09718e-09	-1.60243	-0.661395	8.76907e-07	-1.25439	-0.636697
132876782	chr9:132876782:A:T	1.37595e-07	-1.90926e-10	1.9199	4.93445e-05	-1.90926e-10	2.1391
132876912	chr9:132876912:AC:A	3.2515e-09	-1.8253	-4.23322e-10	9.38075e-07	-1.82366	-4.23322e-10
132877828	chr9:132877828:C:T	1.73673e-09	-1.32053	-1.13189	6.01531e-07	-1.07508	-1.19293
132877995	chr9:132877995:C:T	3.61764e-09	-1.7186	-4.23322e-10	9.89932e-07	-1.76985	-4.23322e-10
132878242	chr9:132878242:A:G	1.61543e-09	-1.48494	-1.03989	5.34916e-07	-1.2754	-1.10998
132878331	chr9:132878331:C:T	5.19349e-07	-1.90926e-10	3.24816	0.000149129	-1.90926e-10	3.24508
132878623	chr9:132878623:C:T	1.39878e-09	-1.22874	-1.44009	8.95974e-07	-0.444768	-1.42481
132879851	chr9:132879851:T:C	4.91794e-09	-1.90926e-10	-1.41153	1.43376e-06	-1.90926e-10	-1.39943
132881518	chr9:132881518:C:T	1.67202e-09	-1.64875	-0.841637	6.84903e-07	-1.32425	-0.81396
132881585	chr9:132881585:G:T	4.77123e-09	-1.90926e-10	-1.44182	1.3738e-06	-1.90926e-10	-1.44215
132882656	chr9:132882656:G:A	2.41465e-07	-1.90926e-10	2.4823	6.84782e-05	-1.90926e-10	2.46678
132883034	chr9:132883034:G:A	9.00463e-09	-1.40504	0.598362	5.50439e-06	-0.832075	0.777889
132883099	chr9:132883099:AGAT:A	2.65659e-08	-1.90926e-10	0.275207	8.91566e-06	-1.90926e-10	0.428077
132883158	chr9:132883158:G:A	8.64566e-10	-1.82761	-1.32233	2.61381e-07	-1.81768	-1.28382
132883529	chr9:132883529:TG:T	5.73493e-09	-1.90926e-10	-1.25784	1.69339e-06	-1.90926e-10	-1.233
132884246	chr9:132884246:G:A	6.99283e-09	-1.90926e-10	-1.05954	2.03907e-06	-1.90926e-10	-1.04724
132884256	chr9:132884256:C:T	5.38524e-09	-1.90926e-10	-1.32076	1.51675e-06	-1.90926e-10	-1.34316
132885091	chr9:132885091:C:T	1.09683e-09	-1.48202	-1.42997	3.22258e-07	-1.45478	-1.43735
132885439	chr9:132885439:G:A	7.65857e-09	-1.90926e-10	-0.968595	2.19312e-06	-1.90926e-10	-0.974407
132885467	chr9:132885467:C:T	1.11806e-08	-1.90926e-10	-0.590238	3.1797e-06	-1.90926e-10	-0.602946
132886052	chr9:132886052:A:C	4.85061e-09	-1.90926e-10	-1.42532	1.40345e-06	-1.90926e-10	-1.4208
132887213	chr9:132887213:G:A	5.0048e-09	-1.90926e-10	-1.39402	1.45127e-06	-1.90926e-10	-1.38729
132887671	chr9:132887671:G:A	8.33024e-09	-1.90926e-10	-0.884528	2.38698e-06	-1.90926e-10	-0.889705
132887754	chr9:132887754:G:A	3.32829e-09	-1.80196	-4.23322e-10	9.42523e-07	-1.81893	-4.23322e-10
132887951	chr9:132887951:T:C	5.31761e-09	-1.90926e-10	-1.3334	1.56772e-06	-1.90926e-10	-1.31011
132888047	chr9:132888047:G:A	3.45674e-09	-1.7641	-4.23322e-10	1.02108e-06	-1.73887	-4.23322e-10
132888157	chr9:132888157:G:A	5.96005e-09	-1.90926e-10	-1.21934	1.76227e-06	-1.90926e-10	-1.19313
132888429	chr9:132888429:C:T	1.68409e-09	-1.57836	-0.904836	7.6359e-07	-1.17661	-0.852849
132888694	chr9:132888694:A:G	5.86654e-09	-1.49333	0.258176	3.65174e-06	-0.946205	0.481677
132888961	chr9:132888961:G:A	7.70492e-09	-1.90926e-10	-0.962562	2.26907e-06	-1.90926e-10	-0.940363
132889322	chr9:132889322:A:G	5.33249e-09	-1.90926e-10	-1.3306	1.5563e-06	-1.90926e-10	-1.31742
132889404	chr9:132889404:G:A	5.29517e-09	-1.90926e-10	-1.33763	1.54561e-06	-1.90926e-10	-1.32431
132889551	chr9:132889551:G:A	6.69859e-09	-1.90926e-10	-1.10252	1.96862e-06	-1.90926e-10	-1.0824
132889874	chr9:132889874:C:T	3.43976e-09	-0.328403	-1.44062	1.27876e-06	-0.0721255	-1.44171
132890105	chr9:132890105:C:T	5.31323e-09	-1.90926e-10	-1.33422	1.55108e-06	-1.90926e-10	-1.32078
132890501	chr9:132890501:C:T	1.72892e-08	-1.90926e-10	-0.154336	5.29423e-06	-1.90926e-10	-0.0931142
132891300	chr9:132891300:G:A	5.55068e-09	-1.90926e-10	-1.2905	1.6235e-06	-1.90926e-10	-1.27515
132891337	chr9:132891337:C:T	1.13361e-08	-1.90926e-10	-0.576429	3.43533e-06	-1.90926e-10	-0.525618
132891798	chr9:132891798:C:T	9.96864e-10	-1.59578	-1.41178	2.89645e-07	-1.57789	-1.42095
132892178	chr9:132892178:C:T	4.44936e-09	-1.51166	-4.23322e-10	1.34585e-06	-1.4627	-4.23322e-10
132892283	chr9:132892283:T:C	4.82797e-09	-1.90926e-10	-1.42999	1.39856e-06	-1.90926e-10	-1.42429
132892556	chr9:132892556:C:T	2.30985e-09	-1.70817	-0.459064	8.31105e-07	-1.58041	-0.364318
132893774	chr9:132893774:C:T	5.44216e-09	-1.90926e-10	-1.31024	1.59013e-06	-1.90926e-10	-1.29592
132893798	chr9:132893798:C:T	5.13742e-09	-1.90926e-10	-1.36787	1.47456e-06	-1.90926e-10	-1.37137
132894301	chr9:132894301:T:C	1.09649e-09	-1.5741	-1.33821	3.78827e-07	-1.42968	-1.30073
132894450	chr9:132894450:T:C	4.99257e-09	-1.90926e-10	-1.39647	1.45975e-06	-1.90926e-10	-1.38147
132894747	chr9:132894747:G:A	2.37064e-09	-1.1073	-1.03396	1.6741e-06	-0.483811	-0.760646
132894748	chr9:132894748:G:A	4.80671e-09	-1.90926e-10	-1.43441	1.39604e-06	-1.90926e-10	-1.42609
132894767	chr9:132894767:G:A	5.4205e-09	-1.31423	-4.23322e-10	1.48074e-06	-1.36719	-4.23322e-10
132894863	chr9:132894863:A:C	9.8985e-10	-1.57253	-1.4421	3.37514e-07	-1.40977	-1.43611
132894913	chr9:132894913:G:A	1.93825e-09	-1.38306	-0.959575	1.0734e-06	-0.855016	-0.833888
132895322	chr9:132895322:G:A	3.24446e-09	-1.82747	-4.23322e-10	9.36983e-07	-1.82482	-4.23322e-10
132895553	chr9:132895553:G:A	7.30523e-07	-1.90926e-10	3.58934	0.000205344	-1.90926e-10	3.56495
132895859	chr9:132895859:G:A	8.18285e-07	-1.90926e-10	3.70279	0.000225328	-1.90926e-10	3.65783
132896128	chr9:132896128:A:G	3.59951e-09	-1.72362	-4.23322e-10	9.97989e-07	-1.76174	-4.23322e-10
132896406	chr9:132896406:G:A	4.16729e-09	-1.57715	-4.23322e-10	1.26873e-06	-1.52172	-4.23322e-10
132896448	chr9:132896448:C:T	5.3007e-09	-1.90926e-10	-1.33658	1.55051e-06	-1.90926e-10	-1.32115
132896797	chr9:132896797:C:G	1.59209e-06	-1.90926e-10	4.36838	0.000446243	-1.90926e-10	4.34113
132896808	chr9:132896808:C:T	1.25972e-08	-1.90926e-10	-0.470945	3.59816e-06	-1.90926e-10	-0.479309
132897057	chr9:132897057:C:A	3.16481e-08	-1.90926e-10	0.450256	9.01401e-06	-1.90926e-10	0.439049
132897083	chr9:132897083:T:C	3.56862e-07	-1.90926e-10	2.87293	9.83538e-05	-1.90926e-10	2.82884
132897330	chr9:132897330:G:A	1.31384e-08	0.0925182	-0.521398	5.26099e-06	0.43716	-0.536572
132897727	chr9:132897727:C:T	9.78402e-10	-1.79039	-1.23587	3.26169e-07	-1.69644	-1.18363
132897777	chr9:132897777:C:T	1.06149e-09	-1.75558	-1.18916	3.36716e-07	-1.65993	-1.18831
132898021	chr9:132898021:ACAAT:A	7.99999e-09	-1.90926e-10	-0.92498	2.38236e-06	-1.90926e-10	-0.891638
132898106	chr9:132898106:C:T	8.28609e-09	-1.90926e-10	-0.889842	2.44547e-06	-1.90926e-10	-0.865495
132898184	chr9:132898184:A:G	4.90268e-09	-1.90926e-10	-1.41464	1.42398e-06	-1.90926e-10	-1.40628
132898672	chr9:132898672:T:C	6.4148e-09	-0.0812019	-1.06461	8.03309e-06	1.1332	-0.809361
132898777	chr9:132898777:T:C	9.78509e-10	-1.77575	-1.2504	3.33307e-07	-1.64897	-1.20945
132899149	chr9:132899149:T:A	8.22061e-10	-1.80209	-1.39827	2.6574e-07	-1.71509	-1.36988
132899361	chr9:132899361:T:C	8.6247e-10	-1.80462	-1.34775	2.81365e-07	-1.72015	-1.30768
132899816	chr9:132899816:C:A	1.91136e-08	-0.187087	0.133067	1.28878e-05	0.553432	0.243119
132900027	chr9:132900027:C:CT	3.25066e-09	-1.82556	-4.23322e-10	9.34857e-07	-1.82709	-4.23322e-10
132900051	chr9:132900051:T:C	1.71592e-08	-1.90926e-10	-0.161887	4.9466e-06	-1.90926e-10	-0.161031
132900143	chr9:132900143:T:C	8.71028e-10	-1.8094	-1.3331	2.83241e-07	-1.73039	-1.2908
132900640	chr9:132900640:T:A	8.38909e-09	-1.90926e-10	-0.877489	2.4765e-06	-1.90926e-10	-0.852887
132900647	chr9:132900647:C:T	7.14586e-09	-0.0240175	-1.01387	8.97419e-06	1.18787	-0.753253
132900954	chr9:132900954:C:A	8.79008e-10	-1.80986	-1.32352	2.86121e-07	-1.7315	-1.27958
132900973	chr9:132900973:T:TC	5.2123e-09	-1.90926e-10	-1.3534	1.50036e-06	-1.90926e-10	-1.35403
132901458	chr9:132901458:G:A	1.4581e-09	-1.75124	-0.876044	4.64385e-07	-1.67713	-0.849641
132901538	chr9:132901538:T:C	6.16503e-09	-1.18553	-4.23322e-10	2.98086e-06	-0.667521	-4.23322e-10
132901734	chr9:132901734:A:G	8.58194e-10	-1.80765	-1.3497	2.78867e-07	-1.72628	-1.31047
132902064	chr9:132902064:T:C	8.48354e-10	-1.79797	-1.37091	2.78174e-07	-1.7052	-1.33404
132902571	chr9:132902571:C:T	7.98334e-09	-1.90926e-10	-0.927064	2.39105e-06	-1.90926e-10	-0.888
132903318	chr9:132903318:G:A	1.76262e-08	-1.90926e-10	-0.135034	5.10345e-06	-1.90926e-10	-0.129816
132903440	chr9:132903440:C:T	1.52804e-09	-1.76736	-0.813082	4.83997e-07	-1.70005	-0.785362
132903480	chr9:132903480:T:C	7.97842e-10	-1.82396	-1.40631	2.34289e-07	-1.82737	-1.38356
132904143	chr9:132904143:T:C	8.46835e-10	-1.80216	-1.36851	2.75735e-07	-1.71446	-1.33359
132904619	chr9:132904619:TACACTGG:T	7.78294e-10	-1.82687	-1.4282	2.28609e-07	-1.81135	-1.42413
132904901	chr9:132904901:A:G	6.7562e-09	-1.09396	-4.23322e-10	2.10699e-06	-1.01447	-4.23322e-10
132905448	chr9:132905448:T:C	4.84057e-09	-1.90926e-10	-1.42739	1.40292e-06	-1.90926e-10	-1.42118
132906176	chr9:132906176:G:A	7.86428e-10	-1.82668	-1.418	2.35955e-07	-1.79091	-1.41293
132906322	chr9:132906322:G:C	7.68239e-10	-1.82651	-1.44156	2.29734e-07	-1.78993	-1.44063
132906639	chr9:132906639:C:A	7.83501e-10	-1.82698	-1.42142	2.34658e-07	-1.7926	-1.41675
132906834	chr9:132906834:T:C	7.67058e-10	-1.82759	-1.44202	2.2777e-07	-1.79764	-1.44151
132906890	chr9:132906890:G:C	1.59656e-09	-1.7263	-0.810267	5.13109e-07	-1.64434	-0.782659
132907009	chr9:132907009:A:G	3.43335e-09	-1.77088	-4.23322e-10	9.6262e-07	-1.79783	-4.23322e-10
132907092	chr9:132907092:G:A	7.7828e-10	-1.8272	-1.42789	2.32628e-07	-1.79412	-1.42393
132907114	chr9:132907114:T:C	8.58551e-09	-1.90926e-10	-0.854344	2.58268e-06	-1.90926e-10	-0.810902
132907554	chr9:132907554:A:G	3.20519e-08	0.462938	-4.23322e-10	8.54955e-06	0.386147	-4.23322e-10
132907560	chr9:132907560:G:GC	7.85898e-10	-1.82146	-1.42388	2.2732e-07	-1.8217	-1.41943
132907581	chr9:132907581:C:T	1.49496e-09	-1.7408	-0.861523	4.77583e-07	-1.66394	-0.834814
132907807	chr9:132907807:C:A	4.81619e-09	-1.90926e-10	-1.43244	1.39491e-06	-1.90926e-10	-1.4269
132908137	chr9:132908137:T:TTTTG	7.82182e-10	-1.82641	-1.42368	2.29259e-07	-1.81342	-1.41922
132908142	chr9:132908142:C:T	3.73169e-09	-1.68756	-4.23322e-10	1.08057e-06	-1.68224	-4.23322e-10
132908262	chr9:132908262:C:T	7.69045e-10	-1.82497	-1.44206	2.23264e-07	-1.817	-1.44214
132908327	chr9:132908327:A:G	7.80696e-10	-1.82356	-1.42843	2.26712e-07	-1.81929	-1.42452
132908367	chr9:132908367:G:A	7.80117e-10	-1.82619	-1.42654	2.28384e-07	-1.81406	-1.4224
132908607	chr9:132908607:A:C	1.95073e-08	-0.0336319	-4.23322e-10	5.60411e-06	-0.0362314	-4.23322e-10
132909473	chr9:132909473:T:C	6.68982e-09	-1.10383	-4.23322e-10	1.80738e-06	-1.16785	-4.23322e-10
132910179	chr9:132910179:T:C	1.43685e-09	-1.75401	-0.887958	4.57111e-07	-1.6812	-0.861362
132910265	chr9:132910265:C:T	6.28816e-09	-1.90926e-10	-1.16575	1.85574e-06	-1.90926e-10	-1.14145
132910712	chr9:132910712:CAT:C	1.54685e-08	-1.90926e-10	-0.265613	4.71768e-06	-1.90926e-10	-0.208414
132911517	chr9:132911517:A:G	7.99861e-10	-1.79921	-1.42853	2.24992e-07	-1.82763	-1.42379
132912840	chr9:132912840:G:A	1.48624e-09	-1.76498	-0.843195	4.70513e-07	-1.6971	-0.816568
132912885	chr9:132912885:G:A	7.87511e-10	-1.80115	-1.44214	2.20965e-07	-1.82775	-1.44173
132913196	chr9:132913196:G:A	5.35792e-09	-1.90926e-10	-1.32584	1.54655e-06	-1.90926e-10	-1.32371
132913211	chr9:132913211:G:A	5.33414e-09	-1.90926e-10	-1.33029	1.53957e-06	-1.90926e-10	-1.32823
132913330	chr9:132913330:C:T	4.84075e-09	-1.90926e-10	-1.42735	1.40298e-06	-1.90926e-10	-1.42113
132913587	chr9:132913587:G:A	1.31838e-07	-1.90926e-10	1.87715	3.72184e-05	-1.90926e-10	1.85707
132914232	chr9:132914232:G:A	1.11041e-08	-1.90926e-10	-0.597109	3.45827e-06	-1.90926e-10	-0.518963
132914326	chr9:132914326:A:C	1.6596e-08	-1.90926e-10	-0.195259	4.70974e-06	-1.90926e-10	-0.210098
132915411	chr9:132915411:G:A	2.3791e-08	0.164886	-4.23322e-10	6.42155e-06	0.0999279	-4.23322e-10
132915598	chr9:132915598:T:G	3.70913e-09	-1.69362	-4.23322e-10	1.05524e-06	-1.70596	-4.23322e-10
132915716	chr9:132915716:G:A	3.64027e-09	-0.571951	-1.14041	3.05609e-06	0.417869	-1.06046
132916227	chr9:132916227:G:A	3.56243e-09	-1.73398	-4.23322e-10	1.05054e-06	-1.71043	-4.23322e-10
132916679	chr9:132916679:T:C	9.77852e-09	-1.90926e-10	-0.724232	2.8133e-06	-1.90926e-10	-0.725374
132917393	chr9:132917393:C:T	3.84727e-09	-0.239201	-1.41786	3.88854e-06	0.920114	-1.32181
132917648	chr9:132917648:T:A	1.01003e-08	-0.288614	-0.403244	6.63975e-06	0.443338	-0.309996
132918437	chr9:132918437:C:G	8.02053e-09	-1.90926e-10	-0.922416	2.31758e-06	-1.90926e-10	-0.919209
132919180	chr9:132919180:G:A	1.69823e-08	-1.90926e-10	-0.172248	4.90811e-06	-1.90926e-10	-0.168842
132919697	chr9:132919697:C:G	8.20927e-09	-1.90926e-10	-0.899156	2.46504e-06	-1.90926e-10	-0.857524
132920287	chr9:132920287:C:CAGA	6.06404e-09	-1.90926e-10	-1.20204	1.84877e-06	-1.90926e-10	-1.14521
132920397	chr9:132920397:G:A	1.53879e-08	-1.90926e-10	-0.270839	4.653e-06	-1.90926e-10	-0.222219
132920745	chr9:132920745:G:A	7.67727e-09	-1.90926e-10	-0.966157	2.28393e-06	-1.90926e-10	-0.933833
132920795	chr9:132920795:C:T	9.48398e-10	-1.82768	-1.22972	2.77508e-07	-1.79719	-1.24445
132921080	chr9:132921080:T:C	6.18118e-09	-1.18291	-4.23322e-10	2.04146e-06	-1.04607	-4.23322e-10
132921221	chr9:132921221:A:C	1.16852e-09	-1.81852	-1.03016	3.47519e-07	-1.82759	-0.989081
132922607	chr9:132922607:C:T	5.10131e-09	-1.90926e-10	-1.37492	1.52362e-06	-1.90926e-10	-1.33864
132922734	chr9:132922734:G:A	3.34253e-09	-1.79769	-4.23322e-10	9.81766e-07	-1.77813	-4.23322e-10
132922952	chr9:132922952:C:T	3.24682e-09	-1.82675	-4.23322e-10	9.3435e-07	-1.82764	-4.23322e-10
132922995	chr9:132922995:G:A	5.2025e-09	-1.90926e-10	-1.35528	1.49306e-06	-1.90926e-10	-1.3589
132923040	chr9:132923040:C:T	3.52562e-09	-1.74436	-4.23322e-10	1.0062e-06	-1.75355	-4.23322e-10
132924542	chr9:132924542:A:C	2.18095e-08	-1.90926e-10	0.0779263	6.14511e-06	-1.90926e-10	0.055925
132924547	chr9:132924547:A:G	8.94427e-09	-1.90926e-10	-0.813407	2.57461e-06	-1.90926e-10	-0.814035
132924617	chr9:132924617:A:G	8.88464e-10	-1.82777	-1.29491	2.57781e-07	-1.80516	-1.31022
132925896	chr9:132925896:C:T	4.41646e-09	-1.51908	-4.23322e-10	1.33419e-06	-1.47141	-4.23322e-10
132926025	chr9:132926025:A:G	5.35177e-09	-1.90926e-10	-1.32699	1.54622e-06	-1.90926e-10	-1.32392
132926494	chr9:132926494:C:T	3.25964e-09	-1.8228	-4.23322e-10	9.39246e-07	-1.82241	-4.23322e-10
132926572	chr9:132926572:G:A	4.78873e-09	-1.90926e-10	-1.43816	1.3842e-06	-1.90926e-10	-1.43461
132926689	chr9:132926689:T:G	9.50603e-10	-1.82778	-1.2273	2.77458e-07	-1.79908	-1.24274
132926703	chr9:132926703:A:G	4.06274e-09	-1.60256	-4.23322e-10	1.2062e-06	-1.57225	-4.23322e-10
132927168	chr9:132927168:C:T	4.66693e-09	-1.46392	-4.23322e-10	1.3705e-06	-1.44455	-4.23322e-10
132927779	chr9:132927779:C:A	1.15145e-08	-1.90926e-10	-0.560812	3.28075e-06	-1.90926e-10	-0.57166
132928134	chr9:132928134:G:A	5.71545e-09	-1.90926e-10	-1.26125	1.66057e-06	-1.90926e-10	-1.25257
132928213	chr9:132928213:A:G	3.25375e-09	-1.82461	-4.23322e-10	9.50769e-07	-1.81022	-4.23322e-10
132929331	chr9:132929331:C:T	8.74744e-09	-1.90926e-10	-0.835659	2.52007e-06	-1.90926e-10	-0.835446
132929355	chr9:132929355:TC:T	3.37665e-09	-1.78754	-4.23322e-10	9.94945e-07	-1.7648	-4.23322e-10
132929522	chr9:132929522:G:A	1.65213e-09	-1.74109	-0.761268	5.29273e-07	-1.66297	-0.73301
132929760	chr9:132929760:A:AC	4.97481e-09	-1.90926e-10	-1.40003	1.41599e-06	-1.90926e-10	-1.4119
132930106	chr9:132930106:T:C	8.89603e-09	-1.90926e-10	-0.818815	2.66009e-06	-1.90926e-10	-0.781371
132930220	chr9:132930220:A:C	3.39896e-09	-1.78095	-4.23322e-10	9.71374e-07	-1.78878	-4.23322e-10
132931384	chr9:132931384:G:A	8.36837e-09	-1.90926e-10	-0.879962	2.47025e-06	-1.90926e-10	-0.855412
132931475	chr9:132931475:T:C	1.29477e-07	-1.90926e-10	1.85908	3.65764e-05	-1.90926e-10	1.83967
132932358	chr9:132932358:A:G	8.96691e-09	-1.90926e-10	-0.81088	2.58444e-06	-1.90926e-10	-0.810225
132933010	chr9:132933010:G:A	6.03538e-09	-1.90926e-10	-1.20678	1.83578e-06	-1.90926e-10	-1.15226
132933471	chr9:132933471:T:C	1.93745e-09	-1.5329	-0.810144	6.59755e-07	-1.39528	-0.780337
132933474	chr9:132933474:C:T	8.66148e-09	0.18829	-1.03382	1.14431e-05	1.44695	-0.769292
132933687	chr9:132933687:C:T	3.33883e-09	-1.7988	-4.23322e-10	9.44367e-07	-1.81697	-4.23322e-10
132935081	chr9:132935081:T:A	3.58073e-09	-1.72885	-4.23322e-10	1.03238e-06	-1.72786	-4.23322e-10
132935623	chr9:132935623:G:C	1.55662e-07	-1.90926e-10	2.04326	4.3092e-05	-1.90926e-10	2.0036
132935664	chr9:132935664:C:T	4.77275e-09	-1.90926e-10	-1.4415	1.37602e-06	-1.90926e-10	-1.44054
132936423	chr9:132936423:T:C	3.24562e-09	-1.82711	-4.23322e-10	9.34214e-07	-1.82778	-4.23322e-10
132936550	chr9:132936550:T:C	1.63528e-08	-1.90926e-10	-0.210022	4.56597e-06	-1.90926e-10	-0.241101
132936892	chr9:132936892:G:A	6.7423e-09	-1.90926e-10	-1.09602	1.94408e-06	-1.90926e-10	-1.09494
132936926	chr9:132936926:ACT:A	4.78667e-09	-1.90926e-10	-1.43859	1.37829e-06	-1.90926e-10	-1.43889
132937335	chr9:132937335:C:T	6.2022e-09	-1.90926e-10	-1.17952	1.82923e-06	-1.90926e-10	-1.15584
132937439	chr9:132937439:G:A	5.8566e-09	-1.90926e-10	-1.23685	1.70404e-06	-1.90926e-10	-1.22673
132937592	chr9:132937592:A:T	1.51265e-08	-1.90926e-10	-0.287972	4.34023e-06	-1.90926e-10	-0.291805
132938076	chr9:132938076:T:TA	4.85953e-09	-1.90926e-10	-1.42348	1.40953e-06	-1.90926e-10	-1.41647
132938386	chr9:132938386:T:C	3.34351e-09	-1.7974	-4.23322e-10	9.45465e-07	-1.81581	-4.23322e-10
132938538	chr9:132938538:CA:C	4.78667e-09	-1.90926e-10	-1.43859	1.37829e-06	-1.90926e-10	-1.43889
132939296	chr9:132939296:G:T	2.176e-09	-1.6305	-0.596438	7.24599e-07	-1.51625	-0.565619
132939882	chr9:132939882:T:C	1.91527e-09	-1.50515	-0.849409	8.42616e-07	-1.1457	-0.785279
132940087	chr9:132940087:T:G	5.76408e-09	-0.0124297	-1.24035	5.75875e-06	1.15002	-1.15903
132940533	chr9:132940533:T:C	6.61775e-09	-1.11466	-4.23322e-10	2.1732e-06	-0.983531	-4.23322e-10
132940650	chr9:132940650:T:C	4.78694e-09	-1.90926e-10	-1.43853	1.37476e-06	-1.90926e-10	-1.44145
132941232	chr9:132941232:G:A	6.09808e-09	-1.90926e-10	-1.19645	1.77573e-06	-1.90926e-10	-1.18552
132941234	chr9:132941234:A:G	1.39834e-08	-1.90926e-10	-0.36655	3.97921e-06	-1.90926e-10	-0.37865
132941472	chr9:132941472:T:C	3.38541e-09	-1.78494	-4.23322e-10	9.98848e-07	-1.76088	-4.23322e-10
132941498	chr9:132941498:A:G	3.95089e-09	-0.738919	-0.891561	1.68122e-06	-0.388712	-0.851503
132941822	chr9:132941822:TTAAA:T	6.3506e-09	-1.15587	-4.23322e-10	1.94674e-06	-1.09357	-4.23322e-10
132942390	chr9:132942390:T:G	4.85441e-09	-1.42453	-4.23322e-10	1.47643e-06	-1.37011	-4.23322e-10
132942406	chr9:132942406:G:A	1.31757e-08	-1.90926e-10	-0.426048	3.76997e-06	-1.90926e-10	-0.432664
132943310	chr9:132943310:ATACT:A	8.47755e-09	-0.866999	-4.23322e-10	2.3919e-06	-0.887645	-4.23322e-10
132943317	chr9:132943317:T:TAA	8.51213e-09	-0.862928	-4.23322e-10	2.40291e-06	-0.88305	-4.23322e-10
132943319	chr9:132943319:AGCCT:A	8.53784e-09	-0.859912	-4.23322e-10	2.40925e-06	-0.880414	-4.23322e-10
132944033	chr9:132944033:G:T	2.17397e-09	-1.59918	-0.628687	7.0665e-07	-1.51214	-0.594815
132944097	chr9:132944097:T:C	6.32033e-09	-1.90926e-10	-1.16065	1.83642e-06	-1.90926e-10	-1.15191
132944194	chr9:132944194:G:A	4.07804e-09	-0.813967	-0.784836	1.56029e-06	-0.53893	-0.77593
132944996	chr9:132944996:C:T	4.40327e-08	-1.90926e-10	0.780513	1.24781e-05	-1.90926e-10	0.764246
132945221	chr9:132945221:C:T	9.5005e-09	-0.275462	-0.477613	3.76262e-06	0.0364238	-0.47104
132945399	chr9:132945399:G:T	1.84066e-08	0.78582	-0.877533	2.6e-05	2.07099	-0.572621
132945400	chr9:132945400:C:T	1.88702e-08	0.787219	-0.854057	2.68109e-05	2.07267	-0.54359
132945946	chr9:132945946:T:C	5.22301e-09	-1.90926e-10	-1.35135	1.47981e-06	-1.90926e-10	-1.36782
132945985	chr9:132945985:A:G	9.96866e-09	-0.255867	-0.449106	3.95383e-06	0.0576632	-0.442711
132946586	chr9:132946586:CTACTT:C	1.473e-08	-1.90926e-10	-0.314536	4.22806e-06	-1.90926e-10	-0.317989
132946630	chr9:132946630:A:C	1.04745e-08	-0.296793	-0.358687	4.12629e-06	0.00600853	-0.348363
132946903	chr9:132946903:G:A	1.02531e-08	-0.306844	-0.369998	4.03414e-06	-0.00522981	-0.359709
132947375	chr9:132947375:G:A	7.92053e-09	-0.348059	-0.586904	3.16738e-06	-0.0322246	-0.574604
132947466	chr9:132947466:T:C	8.66892e-09	-0.735989	-0.108686	3.31377e-06	-0.463333	-0.0983124
132947488	chr9:132947488:A:G	1.00261e-08	-0.297741	-0.40149	3.95072e-06	0.00522496	-0.39106
132947558	chr9:132947558:T:C	1.13283e-08	-0.232709	-0.344408	4.49091e-06	0.076408	-0.334084
132947563	chr9:132947563:A:C	9.91004e-09	-0.321181	-0.38969	3.8914e-06	-0.0212081	-0.379756
132947607	chr9:132947607:G:A	9.77254e-09	-0.334132	-0.390712	3.83386e-06	-0.0352854	-0.380574
132947684	chr9:132947684:C:T	1.00252e-08	-0.309115	-0.390203	3.93989e-06	-0.00841197	-0.380166
132948046	chr9:132948046:G:A	4.48713e-08	-1.90926e-10	0.799378	1.27198e-05	-1.90926e-10	0.783429
132948351	chr9:132948351:A:G	7.57433e-09	-0.254177	-0.725479	2.98918e-06	0.0530356	-0.717769
132948366	chr9:132948366:G:A	4.8212e-09	-1.90926e-10	-1.4314	1.38962e-06	-1.90926e-10	-1.4307
132949528	chr9:132949528:T:C	7.65002e-09	-1.90926e-10	-0.969712	2.2516e-06	-1.90926e-10	-0.94809
132950003	chr9:132950003:T:C	5.06635e-09	-1.90926e-10	-1.3818	1.43787e-06	-1.90926e-10	-1.39657
132950380	chr9:132950380:C:T	3.24928e-09	-1.82599	-4.23322e-10	9.45814e-07	-1.81544	-4.23322e-10
132951038	chr9:132951038:C:T	3.33339e-09	-1.80043	-4.23322e-10	9.73985e-07	-1.78609	-4.23322e-10
132951339	chr9:132951339:G:A	3.34146e-09	-1.79801	-4.23322e-10	9.43294e-07	-1.81811	-4.23322e-10
132951563	chr9:132951563:C:T	9.24084e-10	-1.68314	-1.40023	2.80848e-07	-1.63722	-1.39245
132951888	chr9:132951888:C:T	1.16628e-09	-1.65043	-1.20016	3.62283e-07	-1.60631	-1.16875
132951928	chr9:132951928:G:A	1.27006e-09	-1.68242	-1.08294	3.8752e-07	-1.67832	-1.0294
132952236	chr9:132952236:T:C	1.86e-08	-1.90926e-10	-0.0812568	5.31307e-06	-1.90926e-10	-0.0895621
132952767	chr9:132952767:T:C	7.85685e-10	-1.80921	-1.43641	2.24654e-07	-1.82439	-1.42854
132952977	chr9:132952977:A:T	5.50801e-09	-1.90926e-10	-1.29822	1.63562e-06	-1.90926e-10	-1.26771
132953429	chr9:132953429:A:G	1.10958e-08	-1.15993	0.562084	5.72643e-06	-0.697633	0.682995
132953452	chr9:132953452:G:A	7.51316e-09	-1.90926e-10	-0.987764	2.08177e-06	-1.90926e-10	-1.02651
132953970	chr9:132953970:A:G	2.93021e-08	-1.90926e-10	0.373237	8.68862e-06	-1.90926e-10	0.402282
132954579	chr9:132954579:AAAAAAAAAAAG:A	6.96165e-09	-1.90926e-10	-1.064	1.92544e-06	-1.90926e-10	-1.10458
132955018	chr9:132955018:A:G	1.10545e-08	-1.90926e-10	-0.601586	3.1523e-06	-1.90926e-10	-0.6116
132955120	chr9:132955120:G:A	6.007e-09	-1.2115	-4.23322e-10	2.8582e-06	-0.709538	-4.23322e-10
132956272	chr9:132956272:A:G	3.53243e-09	-1.74243	-4.23322e-10	1.0952e-06	-1.66879	-4.23322e-10
132956364	chr9:132956364:G:A	3.56938e-09	-1.73203	-4.23322e-10	1.0612e-06	-1.70033	-4.23322e-10
132956506	chr9:132956506:C:T	1.12032e-08	-0.881943	0.29372	6.21478e-06	-0.334912	0.402111
132956746	chr9:132956746:A:C	1.07563e-08	-1.90926e-10	-0.628926	3.08709e-06	-1.90926e-10	-0.632502
132957007	chr9:132957007:A:G	4.9251e-09	-1.90926e-10	-1.41008	1.43965e-06	-1.90926e-10	-1.39533
132957225	chr9:132957225:C:T	5.45451e-09	-1.90926e-10	-1.30798	1.56001e-06	-1.90926e-10	-1.31504
132957723	chr9:132957723:T:C	1.0647e-08	-1.90926e-10	-0.639139	3.03124e-06	-1.90926e-10	-0.650759
132957724	chr9:132957724:A:C	4.85918e-09	-1.90926e-10	-1.42355	1.38637e-06	-1.90926e-10	-1.43305
132957918	chr9:132957918:G:A	8.90555e-09	-1.90926e-10	-0.817746	2.50735e-06	-1.90926e-10	-0.840505
132958177	chr9:132958177:A:T	6.77388e-09	-1.90926e-10	-1.09135	1.98657e-06	-1.90926e-10	-1.07332
132959592	chr9:132959592:A:G	1.3557e-08	-1.90926e-10	-0.397514	3.95394e-06	-1.90926e-10	-0.385018
132959947	chr9:132959947:C:T	1.71796e-09	-1.11862	-1.34466	8.90961e-07	-0.477072	-1.39811
132959965	chr9:132959965:C:T	1.05937e-08	-1.90926e-10	-0.644163	3.09409e-06	-1.90926e-10	-0.630237
132960054	chr9:132960054:G:A	3.354e-09	-1.79427	-4.23322e-10	9.81443e-07	-1.77846	-4.23322e-10
132960756	chr9:132960756:T:C	7.38296e-09	-1.90926e-10	-1.00525	2.0863e-06	-1.90926e-10	-1.02434
132960968	chr9:132960968:C:T	1.58009e-08	-1.90926e-10	-0.244353	4.33965e-06	-1.90926e-10	-0.291938
132961256	chr9:132961256:A:G	2.28571e-09	-0.743428	-1.43432	8.85339e-07	-0.446161	-1.43536
132961829	chr9:132961829:G:A	4.11656e-08	-1.90926e-10	0.713181	1.16136e-05	-1.90926e-10	0.692449
132961887	chr9:132961887:G:A	5.73459e-09	-0.501057	-0.756847	1.18521e-06	-0.948993	-0.640823
132961964	chr9:132961964:G:A	3.68194e-09	-1.6897	-0.0112776	1.09271e-06	-1.63889	-0.0321864
132962107	chr9:132962107:CAT:C	1.27853e-08	-1.90926e-10	-0.456127	3.73288e-06	-1.90926e-10	-0.442553
132962287	chr9:132962287:G:A	7.21812e-09	-1.69999	0.672162	2.11043e-06	-1.65046	0.63762
132962405	chr9:132962405:C:T	4.3086e-09	-1.82209	0.278287	1.11308e-06	-1.67576	0.0231597
132962894	chr9:132962894:A:G	5.24312e-09	-1.90926e-10	-1.3475	1.49374e-06	-1.90926e-10	-1.35845
132962971	chr9:132962971:A:G	7.51206e-08	-1.90926e-10	1.31468	2.14404e-05	-1.90926e-10	1.30555
132962985	chr9:132962985:G:A	5.15696e-09	-1.90926e-10	-1.36407	1.50817e-06	-1.90926e-10	-1.34884
132963204	chr9:132963204:A:G	3.30493e-09	-1.82783	0.0188305	8.59279e-07	-1.82748	-0.0839145
132963335	chr9:132963335:T:C	6.61702e-09	-1.90926e-10	-1.11478	1.84394e-06	-1.90926e-10	-1.14783
132963614	chr9:132963614:A:G	3.93714e-09	-1.72822	0.0942595	1.16341e-06	-1.68408	0.0757056
132964412	chr9:132964412:A:C	1.06188e-08	-1.90926e-10	-0.641793	3.09714e-06	-1.90926e-10	-0.629254
132964430	chr9:132964430:C:G	5.6837e-09	-1.90926e-10	-1.26682	1.62889e-06	-1.90926e-10	-1.27183
132964473	chr9:132964473:T:A	2.57513e-09	-1.82772	-0.230802	6.76219e-07	-1.82773	-0.323242
132964475	chr9:132964475:T:G	2.58136e-09	-1.82769	-0.228413	6.78072e-07	-1.8267	-0.321534
132964647	chr9:132964647:C:T	1.09777e-08	-1.90926e-10	-0.608557	2.97179e-06	-1.90926e-10	-0.670568
132964939	chr9:132964939:C:T	4.9091e-09	-1.90926e-10	-1.41333	1.40825e-06	-1.90926e-10	-1.41738
132965148	chr9:132965148:G:A	2.32632e-09	-1.71628	-0.443855	6.79647e-07	-1.82124	-0.324675
132965488	chr9:132965488:C:T	6.42221e-09	-1.90926e-10	-1.14466	1.90653e-06	-1.90926e-10	-1.11445
132966033	chr9:132966033:C:T	8.65202e-10	-1.75309	-1.39612	2.37321e-07	-1.76988	-1.42819
132966050	chr9:132966050:G:A	4.09869e-09	-0.156058	-1.4377	7.39929e-07	-0.650965	-1.40997
132966230	chr9:132966230:G:A	3.43312e-09	-0.866826	-0.904124	2.08365e-06	-0.255768	-0.769844
132966358	chr9:132966358:CAAAAAGAAAAAA:C	5.03397e-09	-1.90926e-10	-1.38821	1.44327e-06	-1.90926e-10	-1.39282
132966548	chr9:132966548:G:A	2.58625e-08	-1.90926e-10	0.248375	7.33329e-06	-1.90926e-10	0.232692
132966998	chr9:132966998:A:G	5.77038e-09	-1.90926e-10	-1.25168	1.6409e-06	-1.90926e-10	-1.26449
132967028	chr9:132967028:C:G	2.69604e-09	-1.61516	-0.397474	1.31983e-06	-1.22842	-0.25381
132967345	chr9:132967345:T:C	5.42652e-09	-1.31312	-4.23322e-10	1.58984e-06	-1.2961	-4.23322e-10
132967423	chr9:132967423:A:C	7.63575e-09	-1.90926e-10	-0.97158	2.15728e-06	-1.90926e-10	-0.990884
132967444	chr9:132967444:G:A	5.60356e-09	-1.90926e-10	-1.28102	1.59438e-06	-1.90926e-10	-1.29325
132967454	chr9:132967454:T:G	6.03423e-09	-1.90926e-10	-1.20697	1.68504e-06	-1.90926e-10	-1.23794
132967463	chr9:132967463:A:G	6.58399e-09	-1.90926e-10	-1.11978	1.83102e-06	-1.90926e-10	-1.15486
132967534	chr9:132967534:G:C	7.32856e-09	-1.90926e-10	-1.01264	2.13084e-06	-1.90926e-10	-1.00321
132967565	chr9:132967565:G:A	4.13829e-09	-0.14264	-1.4415	7.33798e-07	-0.646447	-1.42281
132968113	chr9:132968113:T:G	4.91374e-08	-1.90926e-10	0.890201	1.29017e-05	-1.90926e-10	0.797626
132968117	chr9:132968117:T:G	6.10981e-09	-1.90926e-10	-1.19453	1.7082e-06	-1.90926e-10	-1.22429
132968121	chr9:132968121:T:G	7.21144e-09	-1.90926e-10	-1.02875	1.99254e-06	-1.90926e-10	-1.07032
132968138	chr9:132968138:A:G	6.78866e-08	1.13806	0.0753572	2.9204e-05	1.57748	0.0370981
132968311	chr9:132968311:G:A	3.29831e-09	-1.81101	-4.23322e-10	9.37029e-07	-1.82477	-4.23322e-10
132968486	chr9:132968486:TA:T	7.26302e-09	-1.90926e-10	-1.02162	2.00422e-06	-1.90926e-10	-1.06448
132968951	chr9:132968951:T:C	5.19911e-08	-1.90926e-10	0.946653	1.46581e-05	-1.90926e-10	0.925259
132968974	chr9:132968974:A:G	4.82117e-09	-1.90926e-10	-1.4314	1.3963e-06	-1.90926e-10	-1.4259
132969253	chr9:132969253:G:A	9.81723e-10	-1.80303	-1.21984	2.9968e-07	-1.77719	-1.18758
132969380	chr9:132969380:C:T	6.02662e-09	-1.90926e-10	-1.20823	1.78473e-06	-1.90926e-10	-1.18046
132969499	chr9:132969499:G:A	1.09411e-07	0.802013	0.888679	2.60861e-05	0.457171	1.0445
132969729	chr9:132969729:C:T	5.24384e-09	-1.90926e-10	-1.34737	1.55734e-06	-1.90926e-10	-1.31675
132969836	chr9:132969836:T:C	8.1034e-10	-1.80029	-1.41443	2.30251e-07	-1.81115	-1.41716
132969919	chr9:132969919:A:G	1.13784e-08	-1.90926e-10	-0.572706	3.37945e-06	-1.90926e-10	-0.542018
132969937	chr9:132969937:C:T	1.19521e-08	-0.523514	-4.23322e-10	3.72065e-06	-0.445833	-4.23322e-10
132970228	chr9:132970228:C:T	1.16146e-09	-1.79217	-1.06257	3.59986e-07	-1.76066	-1.02076
132970698	chr9:132970698:A:C	7.74776e-09	-1.90926e-10	-0.957017	2.12438e-06	-1.90926e-10	-1.00625
132970772	chr9:132970772:C:T	1.0292e-08	-1.90926e-10	-0.673054	2.99711e-06	-1.90926e-10	-0.662082
132971175	chr9:132971175:G:C	1.28219e-09	-1.75483	-1.00102	3.59929e-07	-1.72778	-1.0538
132971338	chr9:132971338:C:T	1.03282e-08	-1.90926e-10	-0.669547	3.00766e-06	-1.90926e-10	-0.658569
132971549	chr9:132971549:A:T	5.13216e-09	-1.90926e-10	-1.36889	1.45916e-06	-1.90926e-10	-1.38187
132971771	chr9:132971771:C:T	9.00891e-10	-1.73968	-1.36911	2.94385e-07	-1.65254	-1.33005
132971798	chr9:132971798:C:A	4.03504e-09	-1.8087	0.199296	1.05542e-06	-1.80762	0.101827
132972010	chr9:132972010:C:T	2.73666e-08	0.304903	-4.23322e-10	8.74004e-06	0.408183	-4.23322e-10
132972017	chr9:132972017:G:A	5.77047e-09	-1.90926e-10	-1.25167	1.70691e-06	-1.90926e-10	-1.22505
132972272	chr9:132972272:A:G	1.28629e-09	-1.32432	-1.42834	1.14844e-06	-0.184931	-1.4364
132972379	chr9:132972379:A:ATG	5.3091e-08	-1.90926e-10	0.967588	1.49976e-05	-1.90926e-10	0.948159
132972400	chr9:132972400:C:T	5.38601e-08	-1.90926e-10	0.98197	1.52175e-05	-1.90926e-10	0.962717
132972401	chr9:132972401:A:G	4.96041e-08	-1.90926e-10	0.899653	1.40228e-05	-1.90926e-10	0.880951
132972409	chr9:132972409:T:G	5.13737e-08	-1.90926e-10	0.934706	1.45114e-05	-1.90926e-10	0.915206
132972434	chr9:132972434:A:G	3.41864e-09	-1.77518	-4.23322e-10	1.00403e-06	-1.75571	-4.23322e-10
132972602	chr9:132972602:G:A	1.78516e-09	-1.53672	-0.88819	8.02144e-07	-1.13116	-0.849037
132972635	chr9:132972635:C:T	4.98712e-09	-1.90926e-10	-1.39756	1.45397e-06	-1.90926e-10	-1.38544
132972844	chr9:132972844:G:A	9.31505e-10	-1.69835	-1.37702	3.02277e-07	-1.63687	-1.31927
132972911	chr9:132972911:G:A	6.41743e-09	-1.90926e-10	-1.1454	1.87317e-06	-1.90926e-10	-1.1321
132973001	chr9:132973001:C:T	8.62192e-09	-1.90926e-10	-0.850113	2.51063e-06	-1.90926e-10	-0.839199
132973040	chr9:132973040:G:A	3.30126e-09	-1.81012	-4.23322e-10	9.61874e-07	-1.7986	-4.23322e-10
132973245	chr9:132973245:G:A	1.77682e-09	-1.58774	-0.841861	7.82631e-07	-1.20467	-0.800157
132973251	chr9:132973251:A:T	5.63375e-09	-1.90926e-10	-1.27565	1.6599e-06	-1.90926e-10	-1.25297
132973499	chr9:132973499:C:T	4.01059e-08	0.921083	-0.23398	1.69825e-05	1.35222	-0.279772
132973574	chr9:132973574:T:C	3.54718e-08	0.860215	-0.295896	1.49533e-05	1.28581	-0.340616
132973583	chr9:132973583:G:T	1.13314e-08	0.429212	-1.00605	8.83114e-06	1.41568	-0.997129
132973688	chr9:132973688:A:C	3.63962e-08	0.830766	-0.240722	1.52998e-05	1.25378	-0.285674
132973861	chr9:132973861:A:G	1.03531e-09	-1.60746	-1.36225	4.56013e-07	-1.19979	-1.34518
132974013	chr9:132974013:C:T	3.34514e-09	-1.79691	-4.23322e-10	9.62442e-07	-1.79801	-4.23322e-10
132974054	chr9:132974054:G:A	1.26939e-09	-1.32822	-1.43766	1.08732e-06	-0.234785	-1.44123
132974067	chr9:132974067:A:G	8.49859e-10	-1.73504	-1.43206	3.22812e-07	-1.4623	-1.42812
132974336	chr9:132974336:A:G	2.77162e-08	-1.90926e-10	0.317598	7.84272e-06	-1.90926e-10	0.299854
132974792	chr9:132974792:A:G	3.01747e-08	-1.90926e-10	0.402583	8.02437e-06	-1.90926e-10	0.322752
132974801	chr9:132974801:GA:G	1.02947e-09	-1.75353	-1.22185	3.08696e-07	-1.81443	-1.1207
132974887	chr9:132974887:G:A	2.35184e-08	-1.90926e-10	0.153363	6.61542e-06	-1.90926e-10	0.129671
132975011	chr9:132975011:T:C	4.13618e-09	-1.58465	-4.23322e-10	1.14091e-06	-1.62791	-4.23322e-10
132975187	chr9:132975187:G:A	1.46174e-09	-1.68357	-0.941226	4.9361e-07	-1.65521	-0.810532
132975214	chr9:132975214:A:G	1.02362e-08	-1.90926e-10	-0.678485	2.99076e-06	-1.90926e-10	-0.664205
132975355	chr9:132975355:C:G	5.57424e-09	-1.90926e-10	-1.28627	1.63471e-06	-1.90926e-10	-1.26827
132975668	chr9:132975668:T:C	5.36158e-09	-1.90926e-10	-1.32516	1.52713e-06	-1.90926e-10	-1.33634
132975685	chr9:132975685:C:A	3.38273e-09	-1.78574	-4.23322e-10	9.70962e-07	-1.7892	-4.23322e-10
132975727	chr9:132975727:A:C	1.22976e-09	-1.62065	-1.17695	5.48395e-07	-1.15481	-1.20568
132975769	chr9:132975769:T:C	1.24248e-09	-1.79956	-0.98775	4.16865e-07	-1.63087	-1.00385
132975774	chr9:132975774:A:G	6.03949e-09	0.15074	-1.35684	2.29164e-06	0.437038	-1.3675
132975988	chr9:132975988:T:A	2.83514e-09	-0.590695	-1.37163	5.70912e-06	1.34402	-1.36169
132975997	chr9:132975997:A:G	3.59557e-09	-1.71011	-0.0146061	1.07947e-06	-1.78253	0.0992672
132976094	chr9:132976094:T:C	5.36823e-09	-1.90926e-10	-1.32392	1.53274e-06	-1.90926e-10	-1.33268
132976102	chr9:132976102:C:T	3.24957e-09	-1.8259	-4.23322e-10	9.34368e-07	-1.82762	-4.23322e-10
132976103	chr9:132976103:A:T	3.24741e-09	-1.82656	-4.23322e-10	9.34201e-07	-1.8278	-4.23322e-10
132976129	chr9:132976129:T:A	1.20112e-09	-1.80871	-1.01246	3.97702e-07	-1.65371	-1.02807
132976524	chr9:132976524:A:G	5.40877e-09	-1.90926e-10	-1.3164	1.5188e-06	-1.90926e-10	-1.34181
132976712	chr9:132976712:A:G	1.50341e-08	-1.90926e-10	-0.294102	4.40408e-06	-1.90926e-10	-0.277201
132976740	chr9:132976740:T:A	6.37101e-09	-1.90926e-10	-1.15266	1.88695e-06	-1.90926e-10	-1.12477
132976799	chr9:132976799:C:T	3.33165e-09	-1.80095	-4.23322e-10	9.55073e-07	-1.8057	-4.23322e-10
132977033	chr9:132977033:C:T	1.0719e-09	-1.53451	-1.40048	2.52447e-07	-1.70251	-1.43378
132977070	chr9:132977070:G:A	4.7288e-09	-0.0208884	-1.42986	1.37056e-06	-0.0186414	-1.42587
132977540	chr9:132977540:C:T	3.61319e-09	-1.71983	-4.23322e-10	1.48784e-06	-1.3624	-4.23322e-10
132977566	chr9:132977566:A:G	2.09609e-09	-1.50244	-0.76191	5.11207e-07	-1.69584	-0.734874
132977698	chr9:132977698:T:C	3.56572e-07	2.87211	-4.23322e-10	7.85159e-05	2.60357	-4.23322e-10
132977715	chr9:132977715:T:C	1.27004e-09	-1.75587	-1.0095	3.99481e-07	-1.66561	-1.01171
132977758	chr9:132977758:T:C	8.53192e-10	-1.72826	-1.43494	2.28495e-07	-1.8136	-1.42237
132977786	chr9:132977786:C:T	4.79599e-09	-1.90926e-10	-1.43664	1.39157e-06	-1.90926e-10	-1.4293
132977804	chr9:132977804:C:T	5.7976e-09	-1.90926e-10	-1.24698	1.73027e-06	-1.90926e-10	-1.21146
132977948	chr9:132977948:A:G	1.89404e-09	-1.3941	-0.971607	5.86549e-07	-1.28471	-1.00852
132977992	chr9:132977992:G:A	2.76667e-09	-0.564142	-1.42263	9.3695e-07	-0.388447	-1.43641
132978410	chr9:132978410:C:T	2.02221e-08	1.44017	-1.43782	8.72758e-06	1.84752	-1.44077
132978485	chr9:132978485:G:A	5.24953e-09	-1.90926e-10	-1.34628	1.55809e-06	-1.90926e-10	-1.31627
132978589	chr9:132978589:T:C	4.91024e-09	-1.90926e-10	-1.4131	1.40508e-06	-1.90926e-10	-1.41964
132979004	chr9:132979004:G:A	6.4479e-09	-1.90926e-10	-1.14067	1.89675e-06	-1.90926e-10	-1.11959
132979262	chr9:132979262:T:A	5.7312e-09	-1.90926e-10	-1.2585	1.66859e-06	-1.90926e-10	-1.24775
132979997	chr9:132979997:T:C	5.24721e-09	-1.90926e-10	-1.34672	1.47913e-06	-1.90926e-10	-1.36828
132980123	chr9:132980123:T:C	6.09047e-09	-1.90926e-10	-1.19769	1.72826e-06	-1.90926e-10	-1.21262
132980213	chr9:132980213:G:A	5.47918e-09	-1.90926e-10	-1.30347	1.52263e-06	-1.90926e-10	-1.33929
132980381	chr9:132980381:C:T	3.41284e-09	-1.71301	-0.0638673	9.36636e-07	-1.71833	-0.106864
132980385	chr9:132980385:C:G	5.852e-09	-1.90926e-10	-1.23764	1.66318e-06	-1.90926e-10	-1.251
132980477	chr9:132980477:A:C	1.22127e-08	-0.501946	-4.23322e-10	3.52085e-06	-0.501031	-4.23322e-10
132980990	chr9:132980990:G:A	5.19268e-09	-1.90926e-10	-1.35717	1.45144e-06	-1.90926e-10	-1.38718
132981096	chr9:132981096:A:G	7.74177e-09	-1.32529	0.367496	1.99527e-06	-1.32868	0.259731
132981451	chr9:132981451:A:T	1.17145e-08	-0.543597	-4.23322e-10	3.37387e-06	-0.54367	-4.23322e-10
132981516	chr9:132981516:T:C	1.21052e-08	-1.90926e-10	-0.510785	3.86362e-06	-1.90926e-10	-0.408128
132981979	chr9:132981979:C:G	7.04616e-09	-1.90926e-10	-1.05194	2.07057e-06	-1.90926e-10	-1.03191
132982259	chr9:132982259:C:T	1.48491e-08	-0.306481	-4.23322e-10	4.5667e-06	-0.240941	-4.23322e-10
132982533	chr9:132982533:G:A	4.11549e-08	2.15036	-1.43744	1.21417e-05	2.1729	-1.43598
132983467	chr9:132983467:T:A	4.79972e-09	-1.90926e-10	-1.43586	1.38877e-06	-1.90926e-10	-1.43131
132983697	chr9:132983697:C:T	5.03044e-09	-1.90926e-10	-1.38891	1.4351e-06	-1.90926e-10	-1.3985
132983728	chr9:132983728:T:G	8.03403e-09	-0.457706	-0.463028	5.54708e-06	0.26835	-0.314811
132984012	chr9:132984012:A:G	6.59785e-09	-1.90926e-10	-1.11768	1.83664e-06	-1.90926e-10	-1.15179
132984676	chr9:132984676:C:T	2.60873e-09	-1.38499	-0.660562	7.0861e-07	-1.42511	-0.679075
132984785	chr9:132984785:C:G	6.9041e-09	-1.90926e-10	-1.07231	1.94405e-06	-1.90926e-10	-1.09496
132984970	chr9:132984970:A:C	8.53495e-09	-1.90926e-10	-0.860251	2.56474e-06	-1.90926e-10	-0.817876
132985028	chr9:132985028:C:T	1.00106e-09	-1.74052	-1.26284	2.7514e-07	-1.77494	-1.27526
132985216	chr9:132985216:A:T	9.32009e-09	-1.90926e-10	-0.772248	2.7585e-06	-1.90926e-10	-0.745044
132985452	chr9:132985452:G:A	7.8727e-10	-1.8074	-1.43621	2.22232e-07	-1.82621	-1.43756
132985510	chr9:132985510:C:G	9.17887e-09	-1.90926e-10	-0.787516	2.71528e-06	-1.90926e-10	-0.760836
132985561	chr9:132985561:G:A	6.94424e-09	-1.90926e-10	-1.06651	1.94313e-06	-1.90926e-10	-1.09543
132985585	chr9:132985585:G:A	5.47913e-09	-1.30347	-4.23322e-10	1.59903e-06	-1.29034	-4.23322e-10
132985612	chr9:132985612:G:A	6.18077e-09	-1.90926e-10	-1.18298	1.73884e-06	-1.90926e-10	-1.20651
132985646	chr9:132985646:C:T	8.59903e-09	-0.187788	-0.664983	2.19974e-06	-0.135996	-0.835399
132985854	chr9:132985854:G:A	4.62332e-09	-0.702344	-0.770963	1.50026e-06	-0.680703	-0.673389
132985970	chr9:132985970:A:G	4.76963e-09	-1.90926e-10	-1.44215	1.37386e-06	-1.90926e-10	-1.44211
132986124	chr9:132986124:A:C	4.87945e-08	-1.90926e-10	0.883197	1.2795e-05	-1.90926e-10	0.789319
132986611	chr9:132986611:T:G	2.68637e-09	-1.28436	-0.731868	5.09725e-07	-1.47859	-0.955026
132986778	chr9:132986778:G:A	8.32754e-09	-1.90926e-10	-0.884852	2.51769e-06	-1.90926e-10	-0.836391
132986852	chr9:132986852:G:A	9.91889e-07	-1.90926e-10	3.89519	0.00023487	-1.90926e-10	3.6993
132986948	chr9:132986948:C:T	3.4125e-09	-1.77698	-4.23322e-10	9.3501e-07	-1.82693	-4.23322e-10
132987108	chr9:132987108:C:T	8.62141e-10	-1.80929	-1.34346	2.43714e-07	-1.79984	-1.37165
132987600	chr9:132987600:T:C	7.51886e-09	0.449617	-1.43662	2.20128e-06	0.456923	-1.42761
132987670	chr9:132987670:T:C	3.39891e-09	-1.78096	-4.23322e-10	1.02646e-06	-1.73361	-4.23322e-10
132987908	chr9:132987908:G:A	8.32117e-10	-1.82024	-1.36796	2.33443e-07	-1.81735	-1.3972
132988068	chr9:132988068:A:G	1.24446e-08	-1.90926e-10	-0.48313	3.65942e-06	-1.90926e-10	-0.462427
132988098	chr9:132988098:A:G	9.48306e-10	-1.62181	-1.43568	2.99106e-07	-1.5454	-1.42129
132988115	chr9:132988115:G:A	4.14146e-09	-1.74767	0.164298	1.12355e-06	-1.71994	0.0766987
132988200	chr9:132988200:G:T	1.22711e-08	-1.90926e-10	-0.497171	3.4989e-06	-1.90926e-10	-0.507283
132988664	chr9:132988664:A:G	1.91921e-08	-1.90926e-10	-0.049924	5.16526e-06	-1.90926e-10	-0.117776
132988780	chr9:132988780:A:G	4.77043e-09	-1.44198	-4.23322e-10	1.37729e-06	-1.43961	-4.23322e-10
132988790	chr9:132988790:C:T	5.27039e-09	-1.70028	0.357961	9.0516e-07	-1.79853	-0.0608436
132988892	chr9:132988892:G:A	4.64867e-09	-0.983475	-0.484365	2.08812e-06	-0.666334	-0.357132
132988924	chr9:132988924:C:A	1.11047e-08	-1.90926e-10	-0.597052	3.35519e-06	-1.90926e-10	-0.549223
132989383	chr9:132989383:T:C	1.91648e-08	-1.90926e-10	-0.0513436	5.15794e-06	-1.90926e-10	-0.119195
132989472	chr9:132989472:A:G	6.65254e-09	-1.90926e-10	-1.10942	2.04967e-06	-1.90926e-10	-1.04205
132990058	chr9:132990058:A:G	3.61002e-07	-1.90926e-10	2.88446	8.71459e-05	-1.90926e-10	2.70785
132990062	chr9:132990062:A:C	7.52362e-09	-1.90926e-10	-0.986373	2.28616e-06	-1.90926e-10	-0.93286
132990109	chr9:132990109:T:C	1.31932e-08	-1.81044	1.38572	2.81999e-06	-1.82544	1.10245
132990250	chr9:132990250:CTCAT:C	3.64733e-09	-0.327132	-1.38329	1.35691e-06	-0.0690052	-1.38552
132990624	chr9:132990624:T:C	6.55341e-09	-1.90926e-10	-1.12443	1.83359e-06	-1.90926e-10	-1.15345
132990641	chr9:132990641:T:A	4.82894e-09	-1.42979	-4.23322e-10	1.41389e-06	-1.41339	-4.23322e-10
132990767	chr9:132990767:C:T	3.96253e-09	-1.80663	0.179093	8.86042e-07	-1.82677	-0.0539493
132991261	chr9:132991261:C:G	3.86561e-09	-1.77423	0.121933	7.92449e-07	-1.82612	-0.166242
132991306	chr9:132991306:A:G	2.43526e-09	-0.672628	-1.44174	1.04818e-06	-0.270899	-1.44178
132991311	chr9:132991311:C:T	9.25975e-09	-1.90926e-10	-0.778743	2.61657e-06	-1.90926e-10	-0.797869
132991481	chr9:132991481:G:A	6.72967e-09	-1.90926e-10	-1.09789	1.89978e-06	-1.90926e-10	-1.11799
132991705	chr9:132991705:A:T	4.60855e-09	-1.47651	-4.23322e-10	1.32666e-06	-1.47706	-4.23322e-10
132991883	chr9:132991883:G:A	7.70675e-09	-1.90926e-10	-0.962324	2.18482e-06	-1.90926e-10	-0.978197
132991907	chr9:132991907:C:T	1.23547e-08	-1.90926e-10	-0.490388	3.73258e-06	-1.90926e-10	-0.442632
132992300	chr9:132992300:C:T	9.66524e-10	-1.69786	-1.3406	2.78011e-07	-1.70063	-1.3392
132992451	chr9:132992451:C:T	4.81624e-09	-1.90926e-10	-1.43243	1.38312e-06	-1.90926e-10	-1.43539
132992602	chr9:132992602:A:C	3.24733e-09	-1.70182	-0.124772	7.19154e-07	-1.76143	-0.327986
132992993	chr9:132992993:A:G	9.08165e-09	-0.798164	-4.23322e-10	3.60702e-06	-0.476851	-4.23322e-10
132993162	chr9:132993162:C:T	4.4583e-09	-0.167418	-1.34223	1.77695e-06	0.130651	-1.31548
132993165	chr9:132993165:G:A	9.64499e-09	-1.90926e-10	-0.737982	2.68242e-06	-1.90926e-10	-0.773013
132993201	chr9:132993201:G:C	6.36929e-09	-1.90926e-10	-1.15293	1.85918e-06	-1.90926e-10	-1.13959
132993384	chr9:132993384:G:A	4.96293e-09	0.0262948	-1.42872	2.80037e-06	0.70991	-1.43989
132993522	chr9:132993522:T:C	6.93276e-09	-1.90926e-10	-1.06816	2.03374e-06	-1.90926e-10	-1.04985
132993603	chr9:132993603:G:A	2.35773e-08	-1.90926e-10	0.155865	6.51275e-06	-1.90926e-10	0.11403
132993824	chr9:132993824:T:C	1.34069e-08	-0.838356	0.429707	3.13394e-06	-0.957185	0.339746
132993868	chr9:132993868:T:C	6.47831e-09	-1.13596	-4.23322e-10	1.88903e-06	-1.12367	-4.23322e-10
132994012	chr9:132994012:A:G	6.05219e-09	-1.90926e-10	-1.204	1.71808e-06	-1.90926e-10	-1.21852
132994420	chr9:132994420:G:A	2.36702e-08	-1.90926e-10	0.159797	6.53803e-06	-1.90926e-10	0.117904
132994671	chr9:132994671:C:T	5.72054e-09	-1.90926e-10	-1.26036	1.59042e-06	-1.90926e-10	-1.29574
132994784	chr9:132994784:G:C	8.71541e-10	-1.70337	-1.43854	2.47593e-07	-1.71356	-1.44214
132994860	chr9:132994860:G:A	4.92126e-09	-1.90926e-10	-1.41086	1.40998e-06	-1.90926e-10	-1.41616
132994930	chr9:132994930:AG:A	8.24485e-09	-1.82225	0.927414	2.25738e-06	-1.82469	0.879158
132995241	chr9:132995241:G:A	2.35773e-08	-1.90926e-10	0.155865	6.51275e-06	-1.90926e-10	0.11403
132995495	chr9:132995495:C:T	7.86402e-09	-1.90926e-10	-0.942123	2.10031e-06	-1.90926e-10	-1.01765
132995625	chr9:132995625:C:T	2.21075e-09	-0.772872	-1.43821	1.01327e-06	-0.306986	-1.43956
132995735	chr9:132995735:C:G	4.94042e-08	-1.90926e-10	0.895615	1.52728e-05	-1.90926e-10	0.966343
132995768	chr9:132995768:T:C	3.62577e-09	-0.360364	-1.35599	1.56163e-06	0.0800346	-1.39404
132995805	chr9:132995805:C:T	5.08291e-09	-1.90926e-10	-1.37854	1.47792e-06	-1.90926e-10	-1.36909
132995810	chr9:132995810:T:C	8.52003e-09	-1.90926e-10	-0.862001	2.34779e-06	-1.90926e-10	-0.906258
132996132	chr9:132996132:C:T	3.06125e-09	-1.82783	-0.0577674	9.41093e-07	-1.82612	0.00567333
132996286	chr9:132996286:C:T	1.1844e-09	-1.82575	-1.00944	2.97373e-07	-1.82758	-1.14492
132996465	chr9:132996465:C:G	1.06689e-08	-0.70081	0.0637216	5.17839e-06	-0.149952	0.0347134
132996697	chr9:132996697:T:C	3.01753e-08	-1.80219	2.2048	5.85594e-06	-1.81941	1.82713
132996811	chr9:132996811:C:T	2.50304e-08	-1.90926e-10	0.215672	9.11898e-06	-1.90926e-10	0.450627
132996812	chr9:132996812:G:A	5.12187e-08	-1.90926e-10	0.931684	1.58442e-05	-1.90926e-10	1.00307
132996819	chr9:132996819:G:A	6.86592e-09	-1.90926e-10	-1.07785	2.01911e-06	-1.90926e-10	-1.05707
132996977	chr9:132996977:A:G	8.36383e-09	-1.90926e-10	-0.880504	2.30423e-06	-1.90926e-10	-0.924987
132997024	chr9:132997024:T:A	6.71948e-09	-1.90926e-10	-1.09941	1.97483e-06	-1.90926e-10	-1.07925
132997059	chr9:132997059:C:T	1.46392e-07	1.98187	-4.23322e-10	5.24644e-05	2.2004	-4.23322e-10
132997350	chr9:132997350:C:T	7.75024e-09	-1.79415	0.837452	1.60959e-06	-1.81539	0.531636
132997435	chr9:132997435:G:A	3.55001e-08	0.565116	-4.23322e-10	1.13276e-05	0.667511	-4.23322e-10
132997916	chr9:132997916:A:G	1.07788e-08	-1.81573	1.18889	2.1895e-06	-1.82585	0.84979
132998090	chr9:132998090:C:A	1.13472e-09	-1.63712	-1.24091	3.42759e-07	-1.63662	-1.19384
132998126	chr9:132998126:A:C	4.06501e-09	-0.210203	-1.3918	2.11007e-06	0.408105	-1.42112
132998153	chr9:132998153:A:G	4.88352e-09	0.0106766	-1.42923	2.68418e-06	0.668709	-1.44107
132998173	chr9:132998173:A:T	1.42965e-08	-0.91891	0.574503	3.41418e-06	-1.02183	0.490034
132998249	chr9:132998249:T:C	9.40196e-09	-1.80646	1.04296	1.89637e-06	-1.82126	0.701474
132998417	chr9:132998417:C:T	9.9715e-09	-1.90926e-10	-0.704689	2.98846e-06	-1.90926e-10	-0.664974
132998893	chr9:132998893:G:C	1.63871e-08	0.0158642	-0.223792	5.79245e-06	0.369863	-0.373039
132998905	chr9:132998905:C:G	7.70804e-09	-1.90926e-10	-0.962156	2.27468e-06	-1.90926e-10	-0.937892
132999069	chr9:132999069:T:C	4.89256e-09	-1.90926e-10	-1.41671	1.39496e-06	-1.90926e-10	-1.42687
132999092	chr9:132999092:T:C	6.82994e-09	-1.0831	-4.23322e-10	2.01427e-06	-1.05947	-4.23322e-10
132999254	chr9:132999254:G:A	5.17202e-09	-1.90926e-10	-1.36116	1.48292e-06	-1.90926e-10	-1.36572
132999313	chr9:132999313:G:C	1.80683e-08	-1.90926e-10	-0.110261	5.02798e-06	-1.90926e-10	-0.144714
132999881	chr9:132999881:A:T	9.07877e-08	0.928218	0.575885	3.58243e-05	1.36531	0.453588
132999884	chr9:132999884:C:T	8.29788e-09	-0.88842	-4.23322e-10	1.10588e-06	-1.65909	-4.23322e-10
133000231	chr9:133000231:T:C	1.44625e-07	0.649339	1.32038	4.71553e-05	1.02594	1.06778
133000264	chr9:133000264:T:C	5.53567e-08	0.601584	0.407793	1.74386e-05	0.958445	0.140509
133000286	chr9:133000286:G:A	6.20421e-08	0.483368	0.640025	1.93466e-05	0.854768	0.348016
133000321	chr9:133000321:T:C	6.43474e-08	0.636908	0.522969	2.01853e-05	0.998043	0.247179
133000415	chr9:133000415:G:A	5.84969e-09	-1.90926e-10	-1.23803	1.7465e-06	-1.90926e-10	-1.20212
133000647	chr9:133000647:G:A	8.535e-10	-1.72239	-1.44044	2.45965e-07	-1.7281	-1.4342
133000764	chr9:133000764:A:T	4.84222e-08	0.580618	0.29492	1.57812e-05	0.961188	0.0379012
133000871	chr9:133000871:A:G	1.70545e-08	0.927791	-1.0958	9.40186e-06	1.47681	-0.99564
133001403	chr9:133001403:CTGGCA:C	5.79145e-09	-1.90926e-10	-1.24804	1.65747e-06	-1.90926e-10	-1.25444
133001439	chr9:133001439:C:T	6.2277e-08	0.605375	0.521796	1.99787e-05	0.988022	0.246912
133001891	chr9:133001891:T:A	9.36062e-10	-1.7457	-1.3248	2.76919e-07	-1.74602	-1.29774
133001900	chr9:133001900:G:A	1.61731e-08	0.797089	-1.01816	8.91983e-06	1.32276	-0.894215
133002020	chr9:133002020:C:T	2.48366e-08	-1.90926e-10	0.207898	8.56268e-06	-1.90926e-10	0.387681
133002247	chr9:133002247:G:A	6.23408e-08	0.667774	0.460421	2.01553e-05	1.05606	0.187675
133002560	chr9:133002560:C:T	1.08255e-09	-1.55237	-1.37273	3.06308e-07	-1.56708	-1.37582
133002624	chr9:133002624:T:C	9.9985e-09	-1.25963	0.557643	2.38248e-06	-1.34535	0.453763
133002923	chr9:133002923:C:T	4.83996e-09	-1.90926e-10	-1.42751	1.3968e-06	-1.90926e-10	-1.42555
133003489	chr9:133003489:G:T	1.83214e-08	-0.0963523	-4.23322e-10	5.82133e-06	0.00179623	-4.23322e-10
133003580	chr9:133003580:A:G	1.91432e-08	-1.90926e-10	-0.0524722	5.85672e-06	-1.90926e-10	0.00785821
133003890	chr9:133003890:G:C	2.87686e-09	-0.507305	-1.44041	7.20029e-07	-0.678347	-1.40985
133004069	chr9:133004069:C:T	6.28059e-09	-1.10479	-0.0621624	1.25152e-06	-1.23997	-0.295402
133004885	chr9:133004885:G:A	2.73665e-09	-0.56942	-1.42827	8.22215e-07	-0.527051	-1.42843
133005082	chr9:133005082:C:A	1.59843e-09	-1.09338	-1.44202	4.22975e-07	-1.18282	-1.43736
133005211	chr9:133005211:T:G	4.18375e-09	-0.289042	-1.28417	1.12811e-06	-0.427178	-1.21201
133005508	chr9:133005508:C:T	2.99593e-08	-1.90926e-10	0.39542	7.97313e-06	-1.90926e-10	0.316345
133005637	chr9:133005637:C:T	4.29067e-08	-1.90926e-10	0.754608	1.33455e-05	-1.90926e-10	0.831449
133006022	chr9:133006022:C:T	9.11096e-10	-1.71345	-1.38408	2.42723e-07	-1.75357	-1.422
133006837	chr9:133006837:G:A	1.38036e-09	-1.47166	-1.21041	4.04102e-07	-1.49378	-1.17204
133006841	chr9:133006841:G:C	2.61789e-09	-1.52216	-0.519896	7.04691e-07	-1.49695	-0.612778
133007380	chr9:133007380:G:T	4.57009e-08	-1.90926e-10	0.817698	1.42116e-05	-1.90926e-10	0.894325
133007391	chr9:133007391:A:T	1.27512e-09	-1.65788	-1.10349	3.45727e-07	-1.66982	-1.15202
133007528	chr9:133007528:G:T	4.92325e-09	-1.90926e-10	-1.41045	1.4304e-06	-1.90926e-10	-1.40178
133007553	chr9:133007553:A:T	1.41333e-09	-1.45827	-1.2002	4.14963e-07	-1.48015	-1.15915
133007829	chr9:133007829:G:A	1.25633e-09	-1.64959	-1.12664	3.40902e-07	-1.66203	-1.17386
133007853	chr9:133007853:G:A	7.35316e-09	-1.90926e-10	-1.00929	2.08191e-06	-1.90926e-10	-1.02645
133007950	chr9:133007950:A:C	1.25072e-09	-1.78779	-0.992909	3.71975e-07	-1.79127	-0.957395
133008043	chr9:133008043:T:C	8.49833e-10	-1.76816	-1.39898	2.44358e-07	-1.79852	-1.37033
133008163	chr9:133008163:C:A	5.28655e-08	-0.156811	1.12014	1.54533e-05	-0.126874	1.10497
133008176	chr9:133008176:G:A	2.13357e-09	-1.09422	-1.1524	5.53384e-07	-1.26877	-1.08267
133008194	chr9:133008194:G:A	2.08285e-09	-1.0723	-1.19839	5.36674e-07	-1.2491	-1.133
133008217	chr9:133008217:A:G	1.38415e-09	-1.48523	-1.19411	4.06982e-07	-1.5063	-1.15242
133008261	chr9:133008261:G:A	4.92181e-09	-1.90926e-10	-1.41074	1.42992e-06	-1.90926e-10	-1.40212
133008303	chr9:133008303:G:T	2.78433e-08	-1.90926e-10	0.322171	8.64686e-06	-1.90926e-10	0.397464
133008309	chr9:133008309:G:A	1.99952e-08	-1.90926e-10	-0.0089277	5.67284e-06	-1.90926e-10	-0.0240415
133008456	chr9:133008456:C:A	1.02348e-08	-1.90926e-10	-0.678622	2.78072e-06	-1.90926e-10	-0.737022
133008945	chr9:133008945:C:T	6.86222e-09	-1.90926e-10	-1.07839	1.93188e-06	-1.90926e-10	-1.10124
133009186	chr9:133009186:T:C	3.55647e-09	-0.830737	-0.904916	1.04384e-06	-0.844982	-0.871845
133009218	chr9:133009218:T:C	4.61964e-08	-0.156517	0.984998	1.34834e-05	-0.127389	0.969113
133009419	chr9:133009419:T:G	1.82226e-09	-1.48294	-0.921397	5.32381e-07	-1.50616	-0.883969
133009556	chr9:133009556:G:C	8.25593e-09	-1.90926e-10	-0.893489	2.45836e-06	-1.90926e-10	-0.860238
133009607	chr9:133009607:G:A	4.78532e-09	-1.90926e-10	-1.43887	1.37417e-06	-1.90926e-10	-1.44188
133009663	chr9:133009663:G:A	9.7587e-09	-1.90926e-10	-0.726261	2.65573e-06	-1.90926e-10	-0.783012
133009668	chr9:133009668:A:G	1.02066e-09	-1.65611	-1.32787	3.07192e-07	-1.66539	-1.27463
133009784	chr9:133009784:AAG:A	5.94253e-09	-1.90926e-10	-1.22229	1.66143e-06	-1.90926e-10	-1.25205
133009898	chr9:133009898:C:T	4.78861e-09	-1.90926e-10	-1.43818	1.37454e-06	-1.90926e-10	-1.44161
133010530	chr9:133010530:G:A	3.52726e-08	-1.90926e-10	0.558685	1.11656e-05	-1.90926e-10	0.653103
133010535	chr9:133010535:C:T	3.77004e-08	-1.90926e-10	0.625252	1.19648e-05	-1.90926e-10	0.722234
133010621	chr9:133010621:A:G	1.20337e-08	-1.90926e-10	-0.516711	3.59897e-06	-1.90926e-10	-0.479085
133010989	chr9:133010989:A:C	3.91815e-09	-1.6388	-4.23322e-10	1.14451e-06	-1.62476	-4.23322e-10
133011084	chr9:133011084:G:T	9.8994e-09	-1.90926e-10	-0.711947	2.6897e-06	-1.90926e-10	-0.770304
133011808	chr9:133011808:C:T	7.82002e-09	-1.90926e-10	-0.947733	2.37787e-06	-1.90926e-10	-0.893525
133012149	chr9:133012149:C:T	2.39501e-09	-0.896084	-1.23495	5.98499e-07	-1.0958	-1.17726
133012198	chr9:133012198:G:A	1.3109e-09	-1.65146	-1.08225	4.09235e-07	-1.6577	-0.9955
133012468	chr9:133012468:C:T	4.18406e-09	-1.65527	0.0821278	1.41156e-06	-1.73049	0.315449
133012521	chr9:133012521:TGGTGAAAC:T	4.28968e-09	-1.59265	0.04444	1.4234e-06	-1.68204	0.275351
133012664	chr9:133012664:G:A	1.04636e-09	-1.65515	-1.30395	3.16152e-07	-1.66446	-1.24681
133012680	chr9:133012680:A:T	5.0529e-09	-1.90926e-10	-1.38446	1.46916e-06	-1.90926e-10	-1.37504
133012703	chr9:133012703:T:A	4.02995e-09	-1.63245	0.0217779	1.34819e-06	-1.71305	0.252087
133012710	chr9:133012710:A:G	7.21562e-08	-1.90926e-10	1.27441	2.36745e-05	-1.90926e-10	1.40467
133012763	chr9:133012763:G:A	4.51231e-09	-1.66906	0.171451	1.54476e-06	-1.74078	0.415915
133012799	chr9:133012799:GAGAA:G	4.75957e-09	-1.62851	0.184247	1.61513e-06	-1.70989	0.429578
133012860	chr9:133012860:G:GA	9.82704e-09	-1.90926e-10	-0.719283	2.76406e-06	-1.90926e-10	-0.743033
133012895	chr9:133012895:C:T	8.5223e-10	-1.72259	-1.44172	2.3742e-07	-1.76236	-1.4353
133012909	chr9:133012909:C:T	2.22859e-08	-1.90926e-10	0.0995318	6.39595e-06	-1.90926e-10	0.0959336
133012910	chr9:133012910:G:A	4.77106e-09	-1.90926e-10	-1.44185	1.37856e-06	-1.90926e-10	-1.43869
133013020	chr9:133013020:G:A	1.19892e-09	-1.58654	-1.23646	3.66662e-07	-1.59765	-1.1654
133013129	chr9:133013129:G:A	4.5651e-09	-1.62785	0.141867	1.5378e-06	-1.70956	0.380184
133013238	chr9:133013238:T:C	3.69113e-08	-1.90926e-10	0.604098	1.18961e-05	-1.90926e-10	0.716476
133013246	chr9:133013246:G:A	4.81418e-09	-1.90926e-10	-1.43286	1.39337e-06	-1.90926e-10	-1.42801
133013364	chr9:133013364:C:T	5.08001e-09	-1.62324	0.244129	1.72609e-06	-1.70548	0.491612
133013509	chr9:133013509:C:A	4.49348e-09	-1.62167	0.119879	1.51181e-06	-1.7043	0.35788
133013617	chr9:133013617:A:T	7.21365e-09	-1.90926e-10	-1.02845	2.18081e-06	-1.90926e-10	-0.980035
133013624	chr9:133013624:T:C	6.62661e-08	-0.10959	1.29885	1.93657e-05	-0.0809166	1.28469
133013643	chr9:133013643:C:T	2.21438e-09	-0.926982	-1.28247	5.52789e-07	-1.12216	-1.23035
133013645	chr9:133013645:T:C	4.77119e-09	-1.90926e-10	-1.44182	1.37878e-06	-1.90926e-10	-1.43853
133013676	chr9:133013676:A:G	5.003e-09	-1.65172	0.257339	1.71111e-06	-1.72744	0.504853
133013705	chr9:133013705:GGAGGCT:G	8.57719e-09	-1.73708	0.881771	2.82964e-06	-1.77882	1.05924
133013728	chr9:133013728:G:A	4.77193e-09	-1.90926e-10	-1.44167	1.37667e-06	-1.90926e-10	-1.44007
133013756	chr9:133013756:G:A	5.06234e-09	-1.65539	0.272803	1.73618e-06	-1.73049	0.522442
133013851	chr9:133013851:T:C	4.83687e-09	-1.90926e-10	-1.42815	1.38198e-06	-1.90926e-10	-1.43621
133014026	chr9:133014026:A:G	4.29537e-08	-0.214685	0.970388	1.26048e-05	-0.187206	0.961555
133014049	chr9:133014049:ACAGTT:A	4.3469e-09	-1.53496	-4.23322e-10	1.27945e-06	-1.5133	-4.23322e-10
133014189	chr9:133014189:C:T	7.38467e-09	-1.90926e-10	-1.00501	2.22475e-06	-1.90926e-10	-0.960088
133014192	chr9:133014192:G:A	2.19353e-09	-0.931623	-1.28728	5.47075e-07	-1.12641	-1.23649
133014577	chr9:133014577:C:T	4.50377e-09	-1.66509	0.16558	1.53946e-06	-1.73783	0.40953
133014584	chr9:133014584:A:T	9.89176e-09	-1.90926e-10	-0.712718	2.68769e-06	-1.90926e-10	-0.771051
133014692	chr9:133014692:A:G	8.49537e-10	-1.74093	-1.42656	2.40558e-07	-1.77683	-1.4077
133014975	chr9:133014975:G:A	8.3866e-10	-1.74716	-1.43321	2.37045e-07	-1.78136	-1.41788
133015042	chr9:133015042:T:C	1.27966e-09	-1.53416	-1.22366	3.9176e-07	-1.54595	-1.15089
133015156	chr9:133015156:A:G	4.61878e-09	-1.63881	0.164524	1.56813e-06	-1.71815	0.4083
133015248	chr9:133015248:T:C	3.93317e-09	-1.63498	-4.23322e-10	1.11293e-06	-1.65274	-4.23322e-10
133015333	chr9:133015333:C:G	4.77912e-09	-1.90926e-10	-1.44016	1.37388e-06	-1.90926e-10	-1.44209
133015373	chr9:133015373:T:C	4.77703e-09	-1.90926e-10	-1.4406	1.37383e-06	-1.90926e-10	-1.44213
133015604	chr9:133015604:G:A	4.62632e-09	-1.63884	0.166179	1.57098e-06	-1.7181	0.410066
133015840	chr9:133015840:T:G	2.68804e-09	-0.900034	-1.11557	6.78138e-07	-1.10152	-1.04661
133015880	chr9:133015880:A:G	7.14613e-09	-1.03785	-4.23322e-10	1.02869e-06	-1.73144	-4.23322e-10
133016492	chr9:133016492:T:C	4.46616e-09	-1.64149	0.133594	1.51236e-06	-1.72005	0.373985
133016602	chr9:133016602:C:A	1.47794e-09	-1.50247	-1.1113	4.57442e-07	-1.51585	-1.02599
133016634	chr9:133016634:G:A	6.89779e-09	-1.90926e-10	-1.07322	2.03156e-06	-1.90926e-10	-1.05093
133016955	chr9:133016955:A:C	3.9307e-09	-1.6356	-4.23322e-10	1.14715e-06	-1.62245	-4.23322e-10
133017158	chr9:133017158:G:A	9.95082e-09	-1.90926e-10	-0.706765	2.70312e-06	-1.90926e-10	-0.765326
133017413	chr9:133017413:G:A	4.36276e-09	-1.53131	-4.23322e-10	1.28403e-06	-1.50973	-4.23322e-10
133017427	chr9:133017427:T:C	1.43944e-09	-1.48394	-1.15622	4.42836e-07	-1.49709	-1.0772
133017575	chr9:133017575:T:C	2.38653e-09	-1.49836	-0.63622	6.51102e-07	-1.47366	-0.715158
133017594	chr9:133017594:T:C	4.78382e-09	-1.03857	-0.400607	1.30008e-06	-1.11426	-0.383045
133017783	chr9:133017783:A:G	7.47358e-09	-1.25235	0.259303	2.41742e-06	-1.27931	0.402282
133017987	chr9:133017987:A:C	7.65012e-09	-1.25489	0.28519	2.47573e-06	-1.28188	0.428689
133018173	chr9:133018173:T:C	6.81223e-09	-1.90926e-10	-1.0857	2.04616e-06	-1.90926e-10	-1.04377
133018256	chr9:133018256:C:T	5.23403e-08	-0.14246	1.09581	1.50769e-05	-0.131936	1.08537
133018603	chr9:133018603:C:T	6.53101e-09	-1.10098	-0.0268774	1.74066e-06	-1.17652	-0.0289493
133018711	chr9:133018711:G:A	6.76496e-08	0.0713809	1.13854	1.95716e-05	0.0855915	1.12876
133018743	chr9:133018743:C:T	7.81983e-10	-1.80821	-1.44213	2.25684e-07	-1.81391	-1.43444
133018785	chr9:133018785:T:C	4.88299e-09	-1.90926e-10	-1.41866	1.41693e-06	-1.90926e-10	-1.41124
133019109	chr9:133019109:T:C	2.22999e-08	-1.90926e-10	0.100163	6.35474e-06	-1.90926e-10	0.0894688
133020362	chr9:133020362:G:A	3.63914e-09	-1.71267	-4.23322e-10	1.06424e-06	-1.69747	-4.23322e-10
133020428	chr9:133020428:G:C	4.82185e-09	-1.90926e-10	-1.43126	1.40309e-06	-1.90926e-10	-1.42105
133020550	chr9:133020550:C:T	5.07304e-09	-1.90926e-10	-1.38048	1.42524e-06	-1.90926e-10	-1.40539
133021081	chr9:133021081:T:G	3.03649e-09	-1.71091	-0.182806	9.4027e-07	-1.69458	-0.126743
133021242	chr9:133021242:A:AT	1.19846e-09	-1.74572	-1.07766	3.52213e-07	-1.76991	-1.03334
133021273	chr9:133021273:C:G	1.00923e-08	-1.90926e-10	-0.69265	2.77348e-06	-1.90926e-10	-0.73963
133021372	chr9:133021372:A:T	8.29551e-10	-1.75499	-1.4363	2.34641e-07	-1.78697	-1.42246
133021442	chr9:133021442:A:G	1.03366e-08	-1.90926e-10	-0.668733	2.81179e-06	-1.90926e-10	-0.725912
133021623	chr9:133021623:C:T	6.19854e-08	-0.0663852	1.18886	1.78706e-05	-0.0539261	1.17735
133021649	chr9:133021649:A:G	6.87593e-09	-1.90926e-10	-1.07639	1.90398e-06	-1.90926e-10	-1.11579
133021683	chr9:133021683:C:T	6.96994e-09	-1.90926e-10	-1.06281	2.06122e-06	-1.90926e-10	-1.03644
133022002	chr9:133022002:C:T	1.28491e-09	-1.31883	-1.43491	3.51953e-07	-1.3832	-1.42079
133022089	chr9:133022089:T:C	3.34867e-09	-1.79586	-4.23322e-10	9.72677e-07	-1.78744	-4.23322e-10
133022210	chr9:133022210:C:T	1.68414e-08	-0.180578	-4.23322e-10	4.77799e-06	-0.195711	-4.23322e-10
133022368	chr9:133022368:G:T	3.24514e-08	-1.90926e-10	0.475325	8.61249e-06	-1.90926e-10	0.393482
133022378	chr9:133022378:G:A	6.53635e-09	-1.90926e-10	-1.12704	1.96015e-06	-1.90926e-10	-1.08671
133022383	chr9:133022383:G:A	3.87582e-09	-1.34675	-0.302919	1.20081e-06	-1.30057	-0.276168
133022480	chr9:133022480:G:C	4.77967e-09	-1.90926e-10	-1.44005	1.3738e-06	-1.90926e-10	-1.44215
133022675	chr9:133022675:C:A	6.33208e-08	-0.132	1.27579	1.82872e-05	-0.119261	1.26573
133022704	chr9:133022704:G:A	1.51684e-09	-1.35684	-1.23095	3.91282e-07	-1.43577	-1.26229
133022720	chr9:133022720:T:C	4.96286e-09	-1.90926e-10	-1.40244	1.40977e-06	-1.90926e-10	-1.41631
133023549	chr9:133023549:T:C	4.84053e-09	-1.90926e-10	-1.4274	1.41299e-06	-1.90926e-10	-1.41403
133023713	chr9:133023713:G:C	4.5513e-08	-1.90926e-10	0.813578	1.31521e-05	-1.90926e-10	0.816846
133023761	chr9:133023761:G:C	2.08491e-09	-1.71155	-0.558145	5.47136e-07	-1.74717	-0.615616
133023860	chr9:133023860:G:A	3.26615e-09	-1.82081	-4.23322e-10	9.41902e-07	-1.81959	-4.23322e-10
133024168	chr9:133024168:G:A	6.67144e-09	-1.90926e-10	-1.10658	1.84919e-06	-1.90926e-10	-1.14498
133024280	chr9:133024280:G:C	3.3153e-09	-1.80587	-4.23322e-10	9.57168e-07	-1.80351	-4.23322e-10
133024501	chr9:133024501:G:A	8.4515e-10	-1.73451	-1.43815	2.43736e-07	-1.72986	-1.44154
133024548	chr9:133024548:G:C	2.07216e-09	-1.63304	-0.642785	5.45659e-07	-1.669	-0.696494
133024665	chr9:133024665:A:G	1.00983e-08	-1.90926e-10	-0.692056	3.20339e-06	-1.90926e-10	-0.595522
133025234	chr9:133025234:A:C	3.32574e-09	-1.80273	-4.23322e-10	9.61109e-07	-1.7994	-4.23322e-10
133025260	chr9:133025260:A:T	1.1574e-08	-1.90926e-10	-0.555656	3.61782e-06	-1.90926e-10	-0.47386
133025312	chr9:133025312:G:A	1.08077e-09	-1.8061	-1.12065	3.05351e-07	-1.80596	-1.14006
133025447	chr9:133025447:C:CCCTCTGTCACACCCA	5.46636e-09	-1.90926e-10	-1.30581	1.6435e-06	-1.90926e-10	-1.2629
133025668	chr9:133025668:C:T	5.53356e-09	-1.90926e-10	-1.29359	1.66671e-06	-1.90926e-10	-1.24888
133025870	chr9:133025870:T:A	1.01879e-09	-1.59393	-1.39187	2.70163e-07	-1.74591	-1.32256
133025972	chr9:133025972:T:C	5.64148e-09	-1.90926e-10	-1.27427	1.70369e-06	-1.90926e-10	-1.22694
133025984	chr9:133025984:T:C	7.87143e-09	-1.90926e-10	-0.94118	2.24127e-06	-1.90926e-10	-0.95269
133026378	chr9:133026378:T:C	2.22649e-09	-1.41781	-0.786184	6.2039e-07	-1.56623	-0.670913
133026897	chr9:133026897:G:T	1.36099e-09	-1.68051	-1.0157	4.07334e-07	-1.66994	-0.987912
133027014	chr9:133027014:A:G	5.19335e-09	-1.90926e-10	-1.35704	1.54807e-06	-1.90926e-10	-1.32272
133027037	chr9:133027037:T:C	5.48174e-09	-1.90926e-10	-1.303	1.64794e-06	-1.90926e-10	-1.26021
133027038	chr9:133027038:G:A	5.33637e-09	-1.90926e-10	-1.32987	1.59741e-06	-1.90926e-10	-1.29135
133027095	chr9:133027095:C:T	5.69504e-09	-1.90926e-10	-1.26482	1.68983e-06	-1.90926e-10	-1.2351
133027302	chr9:133027302:C:T	1.10881e-09	-1.80816	-1.09297	3.11821e-07	-1.81498	-1.11008
133027320	chr9:133027320:T:C	7.3927e-09	-1.90926e-10	-1.00393	2.2734e-06	-1.90926e-10	-0.938456
133027575	chr9:133027575:A:G	1.69269e-09	-1.63319	-0.844911	6.12034e-07	-1.53153	-0.719174
133027651	chr9:133027651:G:A	9.62732e-10	-1.66385	-1.37855	2.9321e-07	-1.62851	-1.35809
133027679	chr9:133027679:G:A	6.5566e-09	-1.90926e-10	-1.12395	2.00145e-06	-1.90926e-10	-1.06586
133027834	chr9:133027834:G:A	5.26402e-09	-1.90926e-10	-1.34353	1.56283e-06	-1.90926e-10	-1.31323
133027878	chr9:133027878:G:C	4.22359e-09	-1.56374	-4.23322e-10	9.91118e-07	-1.76865	-4.23322e-10
133027904	chr9:133027904:T:C	4.93941e-09	-0.64775	-0.759424	8.20804e-07	-1.06408	-0.893125
133028238	chr9:133028238:G:A	1.21974e-09	-1.82009	-0.985696	3.92154e-07	-1.77907	-0.916758
133028247	chr9:133028247:C:T	8.86849e-09	-1.90926e-10	-0.821916	2.43156e-06	-1.90926e-10	-0.871199
133028267	chr9:133028267:A:G	6.70856e-09	-1.90926e-10	-1.10104	1.8694e-06	-1.90926e-10	-1.13411
133028610	chr9:133028610:T:C	1.04717e-09	-1.73978	-1.21855	3.21885e-07	-1.67177	-1.22152
133028646	chr9:133028646:A:C	5.68977e-09	-1.90926e-10	-1.26575	1.60715e-06	-1.90926e-10	-1.28527
133028676	chr9:133028676:C:T	1.06748e-08	-1.90926e-10	-0.636538	2.88725e-06	-1.90926e-10	-0.699427
133028871	chr9:133028871:A:C	5.57488e-09	-1.28615	-4.23322e-10	1.17887e-06	-1.59517	-4.23322e-10
133028879	chr9:133028879:A:G	1.1227e-09	-1.78658	-1.10211	3.36554e-07	-1.73787	-1.11085
133028953	chr9:133028953:T:C	1.14551e-09	-1.79339	-1.07517	3.43289e-07	-1.74489	-1.08402
133029363	chr9:133029363:A:G	1.15571e-09	-1.47962	-1.38009	3.35508e-07	-1.46486	-1.38698
133029364	chr9:133029364:C:A	1.57619e-08	-1.90926e-10	-0.246822	4.5697e-06	-1.90926e-10	-0.240284
133029471	chr9:133029471:C:T	4.80403e-09	-1.90926e-10	-1.43497	1.38937e-06	-1.90926e-10	-1.43088
133029651	chr9:133029651:C:T	1.14635e-09	-1.51011	-1.35773	3.32415e-07	-1.49536	-1.36575
133029762	chr9:133029762:G:C	1.02954e-09	-1.77452	-1.2008	3.71919e-07	-1.67901	-1.0698
133029769	chr9:133029769:A:G	1.02788e-09	-1.7686	-1.20832	3.11481e-07	-1.71269	-1.21346
133029772	chr9:133029772:G:A	5.59106e-09	-1.28325	-4.23322e-10	1.61132e-06	-1.28268	-4.23322e-10
133029868	chr9:133029868:T:C	1.12395e-09	-1.72107	-1.1665	3.4632e-07	-1.64831	-1.17181
133030314	chr9:133030314:C:T	1.2297e-09	-1.71862	-1.07903	4.44374e-07	-1.59781	-0.973011
133030482	chr9:133030482:A:C	5.73728e-09	-1.90926e-10	-1.25744	1.6988e-06	-1.90926e-10	-1.22981
133030670	chr9:133030670:C:T	9.96462e-10	-1.79944	-1.20853	3.53565e-07	-1.72177	-1.07765
133030719	chr9:133030719:C:T	2.13338e-08	0.0558732	-4.23322e-10	6.28135e-06	0.0778536	-4.23322e-10
133030990	chr9:133030990:G:A	4.92621e-09	-1.90926e-10	-1.40985	1.41527e-06	-1.90926e-10	-1.41241
133031464	chr9:133031464:G:A	5.34591e-09	-1.90926e-10	-1.32809	1.5019e-06	-1.90926e-10	-1.353
133031641	chr9:133031641:C:T	4.84235e-09	-1.90926e-10	-1.42702	1.38005e-06	-1.90926e-10	-1.43761
133032412	chr9:133032412:TAA:T	8.01398e-09	-1.90926e-10	-0.923233	2.34407e-06	-1.90926e-10	-0.907844
133032770	chr9:133032770:A:T	4.85447e-09	-1.42452	-4.23322e-10	1.40199e-06	-1.42184	-4.23322e-10
133032804	chr9:133032804:A:G	1.4094e-09	-1.38707	-1.27418	4.12904e-07	-1.37282	-1.27146
133032812	chr9:133032812:G:A	7.97556e-10	-1.81153	-1.4191	2.36453e-07	-1.76529	-1.43645
133032913	chr9:133032913:A:G	1.55187e-09	-1.37926	-1.1857	4.53495e-07	-1.36772	-1.18278
133032981	chr9:133032981:G:C	1.18225e-08	-1.90926e-10	-0.53442	3.46787e-06	-1.90926e-10	-0.516192
133033239	chr9:133033239:G:A	6.98386e-09	-1.90926e-10	-1.06082	1.94102e-06	-1.90926e-10	-1.09652
133033480	chr9:133033480:T:C	8.03542e-09	-1.90926e-10	-0.920562	2.3531e-06	-1.90926e-10	-0.904
133033715	chr9:133033715:G:C	1.69476e-08	-1.90926e-10	-0.174292	4.68685e-06	-1.90926e-10	-0.214971
133033730	chr9:133033730:T:C	4.7905e-09	-1.90926e-10	-1.43779	1.3766e-06	-1.90926e-10	-1.44012
133033741	chr9:133033741:T:C	4.88811e-09	-1.90926e-10	-1.41761	1.38519e-06	-1.90926e-10	-1.4339
133034066	chr9:133034066:C:T	4.5282e-08	0.80849	-4.23322e-10	1.13505e-05	0.669527	-4.23322e-10
133034180	chr9:133034180:G:A	4.7711e-09	-1.90926e-10	-1.44184	1.37396e-06	-1.90926e-10	-1.44204
133034308	chr9:133034308:T:C	4.9018e-09	-1.90926e-10	-1.41482	1.40093e-06	-1.90926e-10	-1.4226
133034682	chr9:133034682:T:G	7.70514e-09	-1.90926e-10	-0.962532	2.25487e-06	-1.90926e-10	-0.94664
133034941	chr9:133034941:T:C	9.56209e-10	-1.76403	-1.28517	2.80044e-07	-1.72139	-1.31115
133035216	chr9:133035216:A:G	8.18559e-09	-1.90926e-10	-0.902045	2.25643e-06	-1.90926e-10	-0.945947
133035683	chr9:133035683:GT:G	2.04785e-08	-1.90926e-10	0.0149543	5.51942e-06	-1.90926e-10	-0.0514581
133035701	chr9:133035701:G:A	5.27256e-09	-1.90926e-10	-1.3419	1.4935e-06	-1.90926e-10	-1.35861
133036092	chr9:133036092:A:G	1.66051e-09	-1.22169	-1.2756	4.86027e-07	-1.20633	-1.2749
133036273	chr9:133036273:A:G	8.03933e-09	-1.90926e-10	-0.920074	2.35449e-06	-1.90926e-10	-0.903409
133036350	chr9:133036350:A:G	3.34044e-08	-1.90926e-10	0.504268	9.78628e-06	-1.90926e-10	0.521249
133036382	chr9:133036382:T:A	5.22949e-09	-1.90926e-10	-1.35011	1.48238e-06	-1.90926e-10	-1.36608
133036444	chr9:133036444:A:G	6.62337e-09	-1.90926e-10	-1.11382	1.91524e-06	-1.90926e-10	-1.10989
133036496	chr9:133036496:G:C	1.08824e-08	-1.90926e-10	-0.61727	3.27109e-06	-1.90926e-10	-0.574608
133036716	chr9:133036716:A:G	8.04355e-10	-1.82778	-1.39435	2.38121e-07	-1.82481	-1.3699
133036745	chr9:133036745:C:T	8.55718e-09	-1.90926e-10	-0.857649	2.51793e-06	-1.90926e-10	-0.836294
133036777	chr9:133036777:T:C	1.8263e-09	-1.10744	-1.29468	5.36186e-07	-1.08899	-1.29402
133036843	chr9:133036843:T:C	1.02023e-09	-1.75079	-1.23361	2.98456e-07	-1.70346	-1.2654
133037072	chr9:133037072:C:T	3.80956e-08	-1.90926e-10	0.635678	1.14087e-05	-1.90926e-10	0.674641
133037159	chr9:133037159:C:T	5.03065e-09	-1.90926e-10	-1.38887	1.43233e-06	-1.90926e-10	-1.40043
133037189	chr9:133037189:A:G	7.71403e-10	-1.82676	-1.4372	2.23457e-07	-1.82265	-1.43562
133037712	chr9:133037712:T:C	6.20061e-09	-1.90926e-10	-1.17977	1.71698e-06	-1.90926e-10	-1.21916
133038023	chr9:133038023:T:C	1.43926e-08	-1.90926e-10	-0.337708	4.2261e-06	-1.90926e-10	-0.318453
133038096	chr9:133038096:C:T	7.93255e-10	-1.79662	-1.43941	2.42682e-07	-1.73552	-1.44021
133038186	chr9:133038186:G:C	4.90923e-09	-1.90926e-10	-1.4133	1.44765e-06	-1.90926e-10	-1.38979
133038965	chr9:133038965:G:T	8.71158e-10	-1.80133	-1.34102	3.01336e-07	-1.71736	-1.2419
133038988	chr9:133038988:C:T	6.45968e-09	-1.90926e-10	-1.13884	1.7849e-06	-1.90926e-10	-1.18037
133039290	chr9:133039290:A:G	6.44564e-09	-1.90926e-10	-1.14102	1.78128e-06	-1.90926e-10	-1.1824
133039527	chr9:133039527:C:A	8.23369e-10	-1.82691	-1.37187	2.38451e-07	-1.79165	-1.40168
133039611	chr9:133039611:T:C	8.15143e-10	-1.78641	-1.4224	2.46609e-07	-1.72317	-1.43651
133039754	chr9:133039754:A:G	6.46811e-09	-1.90926e-10	-1.13754	1.86716e-06	-1.90926e-10	-1.13531
133040190	chr9:133040190:A:G	1.91788e-08	-1.90926e-10	-0.0506173	5.18568e-06	-1.90926e-10	-0.113831
133040266	chr9:133040266:C:T	5.98495e-09	-1.90926e-10	-1.21517	1.71996e-06	-1.90926e-10	-1.21743
133040775	chr9:133040775:G:T	5.27149e-09	-1.90926e-10	-1.34211	1.54284e-06	-1.90926e-10	-1.32611
133040838	chr9:133040838:A:T	8.54406e-10	-1.81196	-1.34981	2.91117e-07	-1.74094	-1.25282
133041088	chr9:133041088:C:T	1.29766e-09	-1.32929	-1.41457	3.78117e-07	-1.32069	-1.4116
133041137	chr9:133041137:C:T	1.25737e-09	-1.33332	-1.44208	3.64044e-07	-1.32807	-1.44215
133041179	chr9:133041179:C:T	1.47096e-08	-1.90926e-10	-0.315918	4.79017e-06	-1.90926e-10	-0.193167
133041192	chr9:133041192:A:C	3.69821e-08	-1.90926e-10	0.606014	1.08395e-05	-1.90926e-10	0.623461
133041428	chr9:133041428:T:C	1.22276e-09	-1.36122	-1.44208	3.54129e-07	-1.35568	-1.44215
133041631	chr9:133041631:A:G	3.76624e-09	-0.742415	-0.935929	9.09988e-07	-0.783545	-1.07051
133041643	chr9:133041643:A:G	7.76675e-10	-1.81561	-1.44154	2.20904e-07	-1.8278	-1.44196
133042509	chr9:133042509:A:G	1.12833e-08	-1.90926e-10	-0.581096	3.05206e-06	-1.90926e-10	-0.643915
133042960	chr9:133042960:A:G	5.55115e-08	-1.90926e-10	1.01217	1.56049e-05	-1.90926e-10	0.987851
133042980	chr9:133042980:C:T	4.57706e-09	-1.48336	-4.23322e-10	1.13263e-06	-1.63519	-4.23322e-10
133043287	chr9:133043287:C:T	4.9412e-09	-1.90926e-10	-1.40681	1.45187e-06	-1.90926e-10	-1.38688
133043290	chr9:133043290:G:A	3.46043e-08	-1.90926e-10	0.539559	1.01435e-05	-1.90926e-10	0.557098
133043439	chr9:133043439:G:T	8.34797e-09	-1.90926e-10	-0.882402	2.2726e-06	-1.90926e-10	-0.938809
133043498	chr9:133043498:T:C	8.37498e-09	-1.90926e-10	-0.879171	2.27862e-06	-1.90926e-10	-0.936161
133043697	chr9:133043697:A:G	2.05909e-08	-1.90926e-10	0.0204299	5.55257e-06	-1.90926e-10	-0.0454712
133043783	chr9:133043783:G:A	5.25625e-09	-1.90926e-10	-1.345	1.52757e-06	-1.90926e-10	-1.33606
133043991	chr9:133043991:G:A	1.27441e-09	-1.36298	-1.39895	3.71453e-07	-1.35455	-1.39552
133044102	chr9:133044102:G:A	5.26828e-09	-1.90926e-10	-1.34272	1.51988e-06	-1.90926e-10	-1.3411
133044114	chr9:133044114:C:T	3.30702e-09	-1.80837	-4.23322e-10	9.53145e-07	-1.80772	-4.23322e-10
133044568	chr9:133044568:C:T	4.83822e-09	-1.90926e-10	-1.42787	1.38623e-06	-1.90926e-10	-1.43314
133044880	chr9:133044880:CAT:C	4.77624e-09	-1.90926e-10	-1.44077	1.37381e-06	-1.90926e-10	-1.44214
133044923	chr9:133044923:C:T	4.77085e-09	-1.90926e-10	-1.4419	1.37729e-06	-1.90926e-10	-1.43961
133045219	chr9:133045219:G:A	1.24067e-09	-1.37401	-1.41476	3.61515e-07	-1.36539	-1.41179
133045322	chr9:133045322:C:T	8.41539e-09	-1.90926e-10	-0.874358	2.54142e-06	-1.90926e-10	-0.827008
133045783	chr9:133045783:C:T	1.19662e-09	-1.41145	-1.41346	3.48552e-07	-1.40327	-1.41043
133045928	chr9:133045928:T:C	8.24072e-09	-1.90926e-10	-0.895332	2.24392e-06	-1.90926e-10	-0.951507
133046252	chr9:133046252:G:A	8.56353e-10	-1.81481	-1.34468	2.9139e-07	-1.7467	-1.24612
133046365	chr9:133046365:G:A	1.19807e-09	-1.40595	-1.41776	3.48768e-07	-1.39802	-1.41506
133046565	chr9:133046565:T:G	8.22621e-09	-1.90926e-10	-0.897095	2.40867e-06	-1.90926e-10	-0.880657
133046606	chr9:133046606:C:T	3.14258e-08	-1.90926e-10	0.443209	9.19139e-06	-1.90926e-10	0.458536
133047363	chr9:133047363:C:T	4.91819e-09	-1.90926e-10	-1.41148	1.42837e-06	-1.90926e-10	-1.4032
133047459	chr9:133047459:A:G	4.77445e-09	-1.90926e-10	-1.44114	1.3738e-06	-1.90926e-10	-1.44215
133047514	chr9:133047514:A:G	5.18685e-09	-1.90926e-10	-1.35829	1.51959e-06	-1.90926e-10	-1.34129
133047764	chr9:133047764:C:T	1.19639e-09	-1.40885	-1.41626	3.49074e-07	-1.39906	-1.41315
133048357	chr9:133048357:TGTG:T	5.10948e-09	-1.90926e-10	-1.37332	1.45592e-06	-1.90926e-10	-1.38409
133048529	chr9:133048529:C:T	1.83907e-08	-1.90926e-10	-0.0925728	4.95665e-06	-1.90926e-10	-0.159001
133048544	chr9:133048544:T:C	8.03798e-09	-1.90926e-10	-0.920242	2.19137e-06	-1.90926e-10	-0.975203
133048748	chr9:133048748:C:A	4.77383e-09	-1.90926e-10	-1.44127	1.37382e-06	-1.90926e-10	-1.44214
133049235	chr9:133049235:G:A	5.35488e-09	-1.90926e-10	-1.32641	1.55688e-06	-1.90926e-10	-1.31705
133049728	chr9:133049728:T:C	7.8201e-10	-1.81266	-1.43765	2.3492e-07	-1.76614	-1.44211
133049874	chr9:133049874:G:A	5.01052e-09	-1.90926e-10	-1.39288	1.46614e-06	-1.90926e-10	-1.3771
133050630	chr9:133050630:A:G	8.66357e-10	-1.79946	-1.34842	2.54725e-07	-1.74355	-1.38375
133051563	chr9:133051563:C:G	4.77265e-09	-1.90926e-10	-1.44152	1.37381e-06	-1.90926e-10	-1.44214
133051606	chr9:133051606:A:G	7.919e-10	-1.80571	-1.43203	2.38221e-07	-1.75322	-1.44107
133051910	chr9:133051910:G:T	4.83096e-09	-1.90926e-10	-1.42937	1.39849e-06	-1.90926e-10	-1.42434
133052603	chr9:133052603:A:T	3.42123e-09	-1.77442	-4.23322e-10	9.57811e-07	-1.80284	-4.23322e-10
133052703	chr9:133052703:C:T	2.68741e-08	-1.90926e-10	0.286744	7.42363e-06	-1.90926e-10	0.244937
133052867	chr9:133052867:CTG:C	4.86653e-09	-1.90926e-10	-1.42204	1.4171e-06	-1.90926e-10	-1.41112
133052968	chr9:133052968:G:T	7.01777e-09	-1.90926e-10	-1.05597	2.1021e-06	-1.90926e-10	-1.01679
133053071	chr9:133053071:C:A	8.36515e-09	-1.90926e-10	-0.880346	2.59128e-06	-1.90926e-10	-0.807578
133053078	chr9:133053078:G:C	3.37377e-09	-1.78839	-4.23322e-10	9.66163e-07	-1.79415	-4.23322e-10
133053646	chr9:133053646:G:C	4.80256e-09	-1.90926e-10	-1.43527	1.38802e-06	-1.90926e-10	-1.43185
133053813	chr9:133053813:A:C	9.88495e-10	-1.79855	-1.21744	2.84573e-07	-1.75458	-1.26192
133055361	chr9:133055361:G:A	4.93086e-09	-1.90926e-10	-1.40891	1.40942e-06	-1.90926e-10	-1.41655
133055402	chr9:133055402:T:C	1.03057e-09	-1.69446	-1.27985	3.02755e-07	-1.62617	-1.32839
133055432	chr9:133055432:A:G	9.44379e-09	-1.90926e-10	-0.759063	2.56236e-06	-1.90926e-10	-0.818802
133055564	chr9:133055564:G:A	6.13625e-09	-1.90926e-10	-1.19021	1.83555e-06	-1.90926e-10	-1.15239
133056378	chr9:133056378:C:T	6.09719e-09	-1.19659	-4.23322e-10	1.24758e-06	-1.53853	-4.23322e-10
133056570	chr9:133056570:C:T	4.97056e-09	-1.90926e-10	-1.40089	1.41061e-06	-1.90926e-10	-1.41571
133056572	chr9:133056572:G:A	5.18936e-09	-1.90926e-10	-1.35781	1.45174e-06	-1.90926e-10	-1.38697
133057473	chr9:133057473:G:A	6.91807e-09	-1.90926e-10	-1.07028	1.99919e-06	-1.90926e-10	-1.06699
133057557	chr9:133057557:A:G	1.23056e-09	-1.42237	-1.37459	3.60436e-07	-1.40933	-1.37084
133057631	chr9:133057631:T:C	5.51989e-09	-1.90926e-10	-1.29606	1.56203e-06	-1.90926e-10	-1.31375
133057735	chr9:133057735:C:T	4.49107e-09	-0.291351	-1.21098	1.15593e-06	-0.318565	-1.29626
133058109	chr9:133058109:TC:T	1.24652e-08	-1.90926e-10	-0.48148	3.75014e-06	-1.90926e-10	-0.437938
133058187	chr9:133058187:G:C	1.57489e-08	-1.90926e-10	-0.247647	4.56654e-06	-1.90926e-10	-0.240977
133058374	chr9:133058374:C:T	7.90699e-10	-1.79724	-1.44202	2.48359e-07	-1.71726	-1.43535
133059643	chr9:133059643:C:T	1.57489e-08	-1.90926e-10	-0.247647	4.56654e-06	-1.90926e-10	-0.240977
133059699	chr9:133059699:A:G	1.04876e-08	-1.90926e-10	-0.654223	2.88186e-06	-1.90926e-10	-0.701294
133059809	chr9:133059809:T:C	4.86111e-09	-1.42315	-4.23322e-10	1.35986e-06	-1.45235	-4.23322e-10
133060007	chr9:133060007:A:G	1.45443e-09	-1.25312	-1.37669	4.27418e-07	-1.23683	-1.3729
133060063	chr9:133060063:C:T	8.65108e-10	-1.72523	-1.42409	2.70541e-07	-1.6413	-1.42576
133060113	chr9:133060113:T:G	7.57975e-09	-1.90926e-10	-0.97894	2.19074e-06	-1.90926e-10	-0.975492
133060203	chr9:133060203:G:A	4.91032e-09	-1.90926e-10	-1.41308	1.40054e-06	-1.90926e-10	-1.42287
133060788	chr9:133060788:G:A	6.02966e-09	-1.90926e-10	-1.20773	1.74e-06	-1.90926e-10	-1.20584
133061541	chr9:133061541:C:T	6.15851e-09	-1.90926e-10	-1.18659	1.77551e-06	-1.90926e-10	-1.18564
133061658	chr9:133061658:G:A	2.71882e-08	-1.90926e-10	0.298362	7.9672e-06	-1.90926e-10	0.315601
133061797	chr9:133061797:G:A	3.17008e-08	-1.90926e-10	0.451922	9.2093e-06	-1.90926e-10	0.460482
133063483	chr9:133063483:G:T	1.31246e-09	-1.70975	-1.02277	3.72235e-07	-1.74154	-1.00642
133064032	chr9:133064032:C:T	5.09061e-09	-1.90926e-10	-1.37702	1.42737e-06	-1.90926e-10	-1.4039
133064098	chr9:133064098:C:T	5.95768e-09	-1.90926e-10	-1.21974	1.71928e-06	-1.90926e-10	-1.21783
133064140	chr9:133064140:G:A	7.43802e-09	-1.90926e-10	-0.997815	2.07521e-06	-1.90926e-10	-1.02967
133064283	chr9:133064283:A:C	6.85002e-08	-1.90926e-10	1.22242	1.73666e-05	-1.90926e-10	1.09481
133064377	chr9:133064377:CT:C	2.1573e-08	-1.90926e-10	0.0670215	6.5246e-06	-1.90926e-10	0.115847
133064992	chr9:133064992:C:G	5.74298e-09	-1.90926e-10	-1.25644	1.65004e-06	-1.90926e-10	-1.25893
133065052	chr9:133065052:T:G	1.06782e-08	-1.90926e-10	-0.636216	2.91907e-06	-1.90926e-10	-0.688466
133065131	chr9:133065131:G:A	5.80197e-09	-1.90926e-10	-1.24622	1.67461e-06	-1.90926e-10	-1.24415
133065538	chr9:133065538:C:A	6.5563e-09	-1.90926e-10	-1.12399	1.88272e-06	-1.90926e-10	-1.12701
133065586	chr9:133065586:C:T	5.03097e-09	-1.38881	-4.23322e-10	1.46109e-06	-1.38055	-4.23322e-10
133065795	chr9:133065795:G:A	6.11207e-09	-1.90926e-10	-1.19415	1.75437e-06	-1.90926e-10	-1.19762
133065879	chr9:133065879:G:A	5.97612e-09	-1.90926e-10	-1.21665	1.71714e-06	-1.90926e-10	-1.21907
133066091	chr9:133066091:T:C	5.89501e-09	-1.90926e-10	-1.23031	1.69377e-06	-1.90926e-10	-1.23277
133066455	chr9:133066455:T:C	5.90293e-09	-1.90926e-10	-1.22897	1.69607e-06	-1.90926e-10	-1.23142
133067345	chr9:133067345:G:A	6.42081e-09	-1.90926e-10	-1.14488	1.85766e-06	-1.90926e-10	-1.14041
133067653	chr9:133067653:G:A	5.07002e-09	-1.90926e-10	-1.38108	1.44446e-06	-1.90926e-10	-1.392
133067895	chr9:133067895:C:T	4.93394e-09	-1.90926e-10	-1.40828	1.4518e-06	-1.90926e-10	-1.38693
133068122	chr9:133068122:A:G	1.01392e-09	-1.68014	-1.31046	2.69885e-07	-1.75434	-1.31515
133069583	chr9:133069583:A:G	4.78183e-09	-1.90926e-10	-1.4396	1.37527e-06	-1.90926e-10	-1.44108
133069821	chr9:133069821:A:G	9.73511e-10	-1.73145	-1.29982	2.54492e-07	-1.80696	-1.32126
133069906	chr9:133069906:G:A	5.38953e-09	-1.90926e-10	-1.31996	1.49336e-06	-1.90926e-10	-1.3587
133070084	chr9:133070084:A:T	4.7963e-09	-1.90926e-10	-1.43658	1.37879e-06	-1.90926e-10	-1.43853
133070899	chr9:133070899:C:T	4.85093e-09	-1.90926e-10	-1.42525	1.38119e-06	-1.90926e-10	-1.43678
133070934	chr9:133070934:C:G	4.81344e-09	-1.90926e-10	-1.43301	1.39674e-06	-1.90926e-10	-1.42559
133071121	chr9:133071121:G:A	5.70295e-09	-1.90926e-10	-1.26344	1.62113e-06	-1.90926e-10	-1.27661
133071962	chr9:133071962:G:A	4.85988e-09	-1.90926e-10	-1.42341	1.39442e-06	-1.90926e-10	-1.42725
133072397	chr9:133072397:A:G	9.20251e-10	-1.64546	-1.44207	2.64909e-07	-1.64757	-1.44053
133072461	chr9:133072461:G:A	2.47322e-09	-1.15833	-0.940571	2.98351e-06	0.152755	-0.819386
133072484	chr9:133072484:C:T	8.44877e-09	-1.90926e-10	-0.870399	2.32003e-06	-1.90926e-10	-0.918152
133072873	chr9:133072873:G:A	4.79476e-09	-1.90926e-10	-1.4369	1.37825e-06	-1.90926e-10	-1.43892
133072883	chr9:133072883:A:G	6.10567e-08	-1.90926e-10	1.10738	1.85477e-05	-1.90926e-10	1.16062
133073058	chr9:133073058:C:T	4.81596e-09	-1.90926e-10	-1.43249	1.38337e-06	-1.90926e-10	-1.43521
133073077	chr9:133073077:T:C	7.32896e-08	-1.90926e-10	1.29	1.88186e-05	-1.90926e-10	1.17511
133073178	chr9:133073178:G:A	4.81983e-09	-1.90926e-10	-1.43168	1.38435e-06	-1.90926e-10	-1.4345
133073217	chr9:133073217:G:A	4.81381e-09	-1.90926e-10	-1.43293	1.38288e-06	-1.90926e-10	-1.43557
133073522	chr9:133073522:C:T	4.83545e-09	-1.90926e-10	-1.42845	1.39857e-06	-1.90926e-10	-1.42428
133073915	chr9:133073915:G:C	5.05562e-09	-1.90926e-10	-1.38392	1.48219e-06	-1.90926e-10	-1.36621
133074221	chr9:133074221:G:T	8.22165e-10	-1.80549	-1.39475	2.33356e-07	-1.82759	-1.38733
133074459	chr9:133074459:A:G	5.62474e-09	-1.90926e-10	-1.27725	1.59933e-06	-1.90926e-10	-1.29015
133074503	chr9:133074503:A:G	5.61859e-09	-1.90926e-10	-1.27834	1.59765e-06	-1.90926e-10	-1.2912
133074511	chr9:133074511:T:C	5.62283e-09	-1.90926e-10	-1.27759	1.59884e-06	-1.90926e-10	-1.29046
133074529	chr9:133074529:T:A	5.6099e-09	-1.90926e-10	-1.27989	1.59526e-06	-1.90926e-10	-1.2927
133074548	chr9:133074548:G:A	5.93442e-09	-1.90926e-10	-1.22365	1.68403e-06	-1.90926e-10	-1.23854
133074887	chr9:133074887:A:T	6.7505e-08	-1.90926e-10	1.20778	1.79948e-05	-1.90926e-10	1.13035
133074925	chr9:133074925:C:T	8.61455e-09	-1.90926e-10	-0.850968	2.41581e-06	-1.90926e-10	-0.877697
133074972	chr9:133074972:A:G	5.6337e-09	-1.90926e-10	-1.27565	1.60178e-06	-1.90926e-10	-1.28861
133075165	chr9:133075165:ACAAAAATTTAGCTGGG:A	9.92476e-09	-1.90926e-10	-0.709387	2.68655e-06	-1.90926e-10	-0.771474
133075253	chr9:133075253:T:C	4.89588e-09	-1.90926e-10	-1.41603	1.40139e-06	-1.90926e-10	-1.42227
133075742	chr9:133075742:C:T	5.16293e-09	-1.90926e-10	-1.36292	1.51923e-06	-1.90926e-10	-1.34153
133075765	chr9:133075765:A:T	7.84454e-10	-1.82151	-1.42567	2.23429e-07	-1.82709	-1.4313
133075844	chr9:133075844:A:G	8.75395e-10	-1.80654	-1.33096	2.68945e-07	-1.82729	-1.24569
133075878	chr9:133075878:T:C	9.19046e-09	-1.90926e-10	-0.786254	2.51648e-06	-1.90926e-10	-0.836871
133076714	chr9:133076714:C:T	5.6736e-09	-1.90926e-10	-1.2686	1.69725e-06	-1.90926e-10	-1.23072
133077002	chr9:133077002:T:C	5.47607e-09	-1.90926e-10	-1.30403	1.60239e-06	-1.90926e-10	-1.28824
133077194	chr9:133077194:A:G	5.4928e-09	-1.90926e-10	-1.30098	1.59197e-06	-1.90926e-10	-1.29476
133077461	chr9:133077461:A:G	5.2223e-09	-1.90926e-10	-1.35148	1.50531e-06	-1.90926e-10	-1.35073
133077644	chr9:133077644:A:G	5.48153e-09	-1.90926e-10	-1.30304	1.58004e-06	-1.90926e-10	-1.30228
133078111	chr9:133078111:A:G	5.99605e-09	-1.90926e-10	-1.21332	1.72804e-06	-1.90926e-10	-1.21274
133078112	chr9:133078112:T:C	5.99562e-09	-1.90926e-10	-1.21339	1.7279e-06	-1.90926e-10	-1.21283
133078678	chr9:133078678:G:A	3.56656e-09	-1.73282	-4.23322e-10	1.03017e-06	-1.73001	-4.23322e-10
133078784	chr9:133078784:T:C	5.28053e-09	-1.90926e-10	-1.34039	1.52775e-06	-1.90926e-10	-1.33593
133078821	chr9:133078821:C:T	3.3561e-09	-1.79364	-4.23322e-10	9.76742e-07	-1.78326	-4.23322e-10
133079052	chr9:133079052:T:C	4.95662e-09	-1.90926e-10	-1.4037	1.44555e-06	-1.90926e-10	-1.39124
133079198	chr9:133079198:A:G	4.84756e-09	-1.90926e-10	-1.42595	1.38455e-06	-1.90926e-10	-1.43436
133079406	chr9:133079406:G:A	8.22421e-10	-1.82335	-1.37657	2.27612e-07	-1.82621	-1.41364
133079454	chr9:133079454:A:T	1.23629e-09	-1.74452	-1.04778	3.1833e-07	-1.79009	-1.11431
133079756	chr9:133079756:C:A	1.7412e-08	-1.90926e-10	-0.147263	4.8993e-06	-1.90926e-10	-0.170639
133079784	chr9:133079784:T:C	1.31821e-09	-1.82439	-0.903757	3.48187e-07	-1.80143	-1.01332
133079791	chr9:133079791:C:A	6.06627e-09	-1.90926e-10	-1.20168	1.74701e-06	-1.90926e-10	-1.20182
133079814	chr9:133079814:T:TCAC	1.05593e-09	-1.82782	-1.12218	2.84039e-07	-1.81899	-1.19938
133080145	chr9:133080145:T:C	5.2405e-09	-1.90926e-10	-1.348	1.54292e-06	-1.90926e-10	-1.32606
133080209	chr9:133080209:C:T	1.64537e-09	-1.76671	-0.739741	3.94627e-07	-1.81041	-0.879139
133080335	chr9:133080335:G:C	4.80279e-09	-1.90926e-10	-1.43522	1.39337e-06	-1.90926e-10	-1.428
133080405	chr9:133080405:A:G	4.77065e-09	-1.90926e-10	-1.44194	1.3773e-06	-1.90926e-10	-1.43961
133080409	chr9:133080409:G:A	4.79785e-09	-1.90926e-10	-1.43625	1.39129e-06	-1.90926e-10	-1.4295
133080439	chr9:133080439:C:G	3.52861e-08	-1.90926e-10	0.559069	1.10661e-05	-1.90926e-10	0.644157
133080486	chr9:133080486:A:AG	4.80944e-09	-1.90926e-10	-1.43384	1.39599e-06	-1.90926e-10	-1.42613
133080682	chr9:133080682:C:G	5.37324e-09	-1.32299	-4.23322e-10	1.45117e-06	-1.38736	-4.23322e-10
133081027	chr9:133081027:G:A	5.23595e-09	-1.90926e-10	-1.34887	1.54783e-06	-1.90926e-10	-1.32288
133081028	chr9:133081028:T:G	5.24386e-09	-1.90926e-10	-1.34736	1.5505e-06	-1.90926e-10	-1.32115
133081152	chr9:133081152:CCT:C	7.94552e-09	0.40382	-1.33563	2.39491e-06	0.465639	-1.35203
133081169	chr9:133081169:T:C	5.80845e-09	-1.24511	-4.23322e-10	1.69409e-06	-1.23259	-4.23322e-10
133081196	chr9:133081196:C:T	1.09087e-09	-1.82473	-1.09272	2.74521e-07	-1.82328	-1.22918
133081253	chr9:133081253:A:G	8.85251e-10	-1.82678	-1.29953	2.44733e-07	-1.82776	-1.33957
133081417	chr9:133081417:T:G	1.44741e-09	-1.82784	-0.806806	3.66289e-07	-1.81565	-0.948418
133081579	chr9:133081579:C:T	2.46623e-07	0.609729	1.89371	5.15801e-05	0.463649	1.71976
133081704	chr9:133081704:A:G	3.11771e-08	1.31629	-0.881029	7.3609e-06	1.13901	-0.90256
133081860	chr9:133081860:C:T	6.70816e-09	-1.90926e-10	-1.1011	2.06428e-06	-1.90926e-10	-1.03495
133082234	chr9:133082234:A:T	5.8242e-09	-1.90926e-10	-1.2424	1.64239e-06	-1.90926e-10	-1.26358
133082293	chr9:133082293:GAAC:G	7.83202e-09	-1.90926e-10	-0.9462	2.13838e-06	-1.90926e-10	-0.999681
133083255	chr9:133083255:G:C	5.03694e-09	-1.90926e-10	-1.38762	1.47893e-06	-1.90926e-10	-1.36841
133083805	chr9:133083805:C:T	9.98401e-10	-1.82734	-1.17868	2.58325e-07	-1.81747	-1.2958
133083858	chr9:133083858:A:C	9.5746e-10	-1.82059	-1.2273	2.46975e-07	-1.8263	-1.3319
133083939	chr9:133083939:C:A	8.9133e-10	-1.72625	-1.39321	2.4629e-07	-1.75761	-1.40337
133084520	chr9:133084520:G:A	5.77593e-09	-1.90926e-10	-1.25072	1.66231e-06	-1.90926e-10	-1.25152
133085243	chr9:133085243:G:A	9.83114e-09	-1.90926e-10	-0.718866	2.64805e-06	-1.90926e-10	-0.785909
133085367	chr9:133085367:G:A	8.24078e-10	-1.76177	-1.43614	2.31043e-07	-1.78386	-1.44103
133085636	chr9:133085636:C:T	1.19172e-08	-1.90926e-10	-0.526438	3.27813e-06	-1.90926e-10	-0.572459
133085637	chr9:133085637:A:G	1.09809e-08	-1.90926e-10	-0.60826	3.02688e-06	-1.90926e-10	-0.652199
133085641	chr9:133085641:G:A	1.19124e-08	-1.90926e-10	-0.526839	3.27746e-06	-1.90926e-10	-0.572663
133085643	chr9:133085643:G:A	1.24419e-08	-1.90926e-10	-0.483347	3.41929e-06	-1.90926e-10	-0.530298
133085648	chr9:133085648:C:T	1.17878e-08	-1.90926e-10	-0.537352	3.24488e-06	-1.90926e-10	-0.582653
133086400	chr9:133086400:A:G	8.03827e-10	-1.82005	-1.40274	2.22199e-07	-1.82662	-1.43729
133086409	chr9:133086409:C:T	8.26553e-10	-1.82322	-1.37169	2.25583e-07	-1.82505	-1.42375
133086422	chr9:133086422:T:C	3.653e-09	-0.903529	-0.805344	1.01263e-06	-0.856995	-0.890191
133086427	chr9:133086427:C:T	2.73777e-08	0.305308	-4.23322e-10	7.28385e-06	0.225928	-4.23322e-10
133086559	chr9:133086559:G:A	9.1615e-09	-1.90926e-10	-0.789411	2.59021e-06	-1.90926e-10	-0.807992
133086637	chr9:133086637:C:T	4.07055e-09	-1.60064	-4.23322e-10	1.12308e-06	-1.64365	-4.23322e-10
133086723	chr9:133086723:C:G	9.41393e-10	-1.71203	-1.35278	2.6851e-07	-1.72129	-1.35331
133086857	chr9:133086857:T:C	7.97399e-09	-1.90926e-10	-0.928235	2.35362e-06	-1.90926e-10	-0.903779
133086971	chr9:133086971:C:T	3.27883e-09	-1.81693	-4.23322e-10	9.431e-07	-1.81831	-4.23322e-10
133087640	chr9:133087640:T:G	8.22618e-10	-1.78979	-1.40989	2.31919e-07	-1.7989	-1.4222
133087832	chr9:133087832:C:T	1.57043e-08	-1.90926e-10	-0.250488	4.69775e-06	-1.90926e-10	-0.212649
133087841	chr9:133087841:G:T	2.54063e-08	-1.90926e-10	0.230576	7.65198e-06	-1.90926e-10	0.275233
133087848	chr9:133087848:T:A	5.78481e-09	-1.90926e-10	-1.24918	1.60777e-06	-1.90926e-10	-1.28488
133087984	chr9:133087984:G:A	4.95856e-09	-1.90926e-10	-1.40331	1.41817e-06	-1.90926e-10	-1.41036
133088346	chr9:133088346:C:A	1.59342e-09	-1.25714	-1.2814	3.05913e-07	-1.61468	-1.32951
133088484	chr9:133088484:G:A	1.91569e-09	-1.3846	-0.96974	3.50156e-07	-1.72492	-1.08419
133088606	chr9:133088606:G:C	1.74714e-09	-1.41578	-1.03066	3.27423e-07	-1.73969	-1.13654
133088627	chr9:133088627:T:C	5.17306e-09	-1.90926e-10	-1.36096	1.46768e-06	-1.90926e-10	-1.37605
133088775	chr9:133088775:C:T	1.96003e-09	-1.37721	-0.954246	3.56094e-07	-1.72139	-1.0709
133088778	chr9:133088778:T:G	1.98513e-09	-1.36923	-0.949511	3.59104e-07	-1.71742	-1.06645
133089367	chr9:133089367:A:G	1.4895e-08	-1.90926e-10	-0.303397	4.71613e-06	-1.90926e-10	-0.208743
133089443	chr9:133089443:A:G	7.36552e-09	-1.90926e-10	-1.00761	2.18024e-06	-1.90926e-10	-0.980296
133089679	chr9:133089679:T:C	5.61669e-09	-1.90926e-10	-1.27868	1.56553e-06	-1.90926e-10	-1.31151
133089868	chr9:133089868:C:T	6.25612e-09	-1.90926e-10	-1.17086	1.84218e-06	-1.90926e-10	-1.14878
133090554	chr9:133090554:C:T	1.69201e-09	-1.40911	-1.06939	3.33464e-07	-1.71101	-1.14694
133090572	chr9:133090572:G:C	2.05642e-09	-1.43085	-0.852607	5.57114e-07	-1.46035	-0.884365
133090975	chr9:133090975:C:T	2.10582e-09	-0.822522	-1.4372	3.48718e-07	-1.38285	-1.43038
133091167	chr9:133091167:G:A	4.95869e-09	-1.90926e-10	-1.40328	1.39287e-06	-1.90926e-10	-1.42836
133091387	chr9:133091387:C:T	1.81725e-09	-1.58943	-0.817663	4.68243e-07	-1.63733	-0.881168
133091431	chr9:133091431:T:C	1.98104e-08	-1.90926e-10	-0.0182131	5.63164e-06	-1.90926e-10	-0.0313306
133092006	chr9:133092006:G:A	4.83792e-09	-1.90926e-10	-1.42794	1.38093e-06	-1.90926e-10	-1.43697
133092332	chr9:133092332:C:T	5.91451e-09	-1.90926e-10	-1.22701	1.73203e-06	-1.90926e-10	-1.21044
133092369	chr9:133092369:T:C	5.64358e-09	-1.90926e-10	-1.2739	1.65273e-06	-1.90926e-10	-1.25731
133092423	chr9:133092423:T:C	4.85435e-09	-1.90926e-10	-1.42455	1.38391e-06	-1.90926e-10	-1.43482
133092627	chr9:133092627:A:G	1.11141e-09	-1.4702	-1.4286	2.97438e-07	-1.53662	-1.43566
133092682	chr9:133092682:T:C	7.27396e-09	-1.90926e-10	-1.02012	2.15786e-06	-1.90926e-10	-0.990615
133092737	chr9:133092737:T:A	6.8839e-09	-1.90926e-10	-1.07523	1.81173e-06	-1.90926e-10	-1.16545
133092751	chr9:133092751:G:A	2.95016e-09	-0.743756	-1.17881	4.76936e-07	-1.25864	-1.24146
133092867	chr9:133092867:T:A	5.1873e-09	-1.90926e-10	-1.35821	1.51278e-06	-1.90926e-10	-1.34578
133092933	chr9:133092933:G:T	1.64727e-09	-1.31904	-1.18626	3.15093e-07	-1.65888	-1.25574
133092980	chr9:133092980:C:T	1.10579e-09	-1.46651	-1.43734	2.96978e-07	-1.53274	-1.44109
133093011	chr9:133093011:G:A	1.55409e-08	-0.260943	-4.23322e-10	4.01085e-06	-0.370728	-4.23322e-10
133093042	chr9:133093042:G:C	5.27988e-09	-1.90926e-10	-1.34052	1.54362e-06	-1.90926e-10	-1.3256
133093170	chr9:133093170:G:A	2.60817e-09	-0.629565	-1.41621	4.15119e-07	-1.21929	-1.41963
133093558	chr9:133093558:C:T	1.74814e-09	-1.30635	-1.13952	3.25507e-07	-1.65318	-1.22892
133093733	chr9:133093733:A:G	1.64454e-09	-1.327	-1.17996	3.16037e-07	-1.66054	-1.25108
133093806	chr9:133093806:TTAATTA:T	6.04668e-09	-1.90926e-10	-1.20491	1.66804e-06	-1.90926e-10	-1.24808
133094087	chr9:133094087:A:G	7.04768e-09	-1.90926e-10	-1.05172	1.97189e-06	-1.90926e-10	-1.08074
133094152	chr9:133094152:T:C	1.07171e-09	-1.49419	-1.44097	2.84301e-07	-1.5753	-1.44215
133094534	chr9:133094534:G:A	3.49657e-09	-1.75264	-4.23322e-10	1.01922e-06	-1.74069	-4.23322e-10
133095169	chr9:133095169:C:T	4.87412e-09	-1.90926e-10	-1.42048	1.38777e-06	-1.90926e-10	-1.43203
133095285	chr9:133095285:T:C	6.89462e-09	-1.90926e-10	-1.07368	1.81805e-06	-1.90926e-10	-1.16196
133095439	chr9:133095439:T:A	7.02352e-09	-1.90926e-10	-1.05516	1.90607e-06	-1.90926e-10	-1.11469
133095719	chr9:133095719:G:T	1.02905e-09	-1.71062	-1.26517	2.67743e-07	-1.73739	-1.34007
133095874	chr9:133095874:C:T	8.65186e-09	-1.90926e-10	-0.846646	2.56001e-06	-1.90926e-10	-0.819722
133096009	chr9:133096009:T:A	4.8457e-09	-1.90926e-10	-1.42633	1.38231e-06	-1.90926e-10	-1.43597
133096202	chr9:133096202:G:T	3.40781e-09	-1.77835	-4.23322e-10	9.68366e-07	-1.79188	-4.23322e-10
133096237	chr9:133096237:C:T	6.86925e-09	-1.90926e-10	-1.07737	1.80915e-06	-1.90926e-10	-1.16687
133096337	chr9:133096337:G:A	1.12598e-09	-1.49294	-1.39283	3.08799e-07	-1.54272	-1.39208
133096455	chr9:133096455:G:A	6.53426e-09	0.292111	-1.41947	1.56877e-06	0.111063	-1.4205
133097143	chr9:133097143:C:T	1.64943e-08	-1.90926e-10	-0.201403	4.56318e-06	-1.90926e-10	-0.241712
133097170	chr9:133097170:A:G	1.44867e-09	-1.19275	-1.44103	4.0217e-07	-1.23097	-1.43964
133097203	chr9:133097203:C:T	6.31397e-09	-1.90926e-10	-1.16166	1.84371e-06	-1.90926e-10	-1.14795
133097225	chr9:133097225:C:T	6.60181e-09	-1.90926e-10	-1.11708	1.84327e-06	-1.90926e-10	-1.14819
133097353	chr9:133097353:G:T	5.95011e-09	-1.90926e-10	-1.22101	1.64917e-06	-1.90926e-10	-1.25946
133097601	chr9:133097601:C:T	5.08135e-09	-1.90926e-10	-1.37884	1.48118e-06	-1.90926e-10	-1.36689
133097918	chr9:133097918:A:G	5.6329e-09	-1.90926e-10	-1.2758	1.64933e-06	-1.90926e-10	-1.25936
133098292	chr9:133098292:G:A	4.82906e-09	-1.90926e-10	-1.42977	1.37772e-06	-1.90926e-10	-1.4393
133098692	chr9:133098692:G:C	1.19557e-09	-1.40008	-1.42572	3.277e-07	-1.45364	-1.42175
133098713	chr9:133098713:G:A	2.05009e-08	1.28833	-1.27229	4.00578e-06	0.955336	-1.32733
133099116	chr9:133099116:A:C	8.03411e-09	-1.90926e-10	-0.920724	2.15122e-06	-1.90926e-10	-0.993697
133099315	chr9:133099315:C:T	1.43696e-08	-1.90926e-10	-0.339304	4.57034e-06	-1.90926e-10	-0.240144
133099484	chr9:133099484:G:GA	1.26562e-08	0.92987	-1.39615	2.74851e-06	0.664043	-1.41271
133099570	chr9:133099570:ACATG:A	5.22102e-09	-1.90926e-10	-1.35173	1.52321e-06	-1.90926e-10	-1.33891
133099836	chr9:133099836:A:C	7.88262e-09	-1.90926e-10	-0.939759	2.11487e-06	-1.90926e-10	-1.01074
133099943	chr9:133099943:CAT:C	5.7706e-09	-1.90926e-10	-1.25165	1.68925e-06	-1.90926e-10	-1.23544
133100311	chr9:133100311:C:T	4.92264e-09	-1.90926e-10	-1.41057	1.39709e-06	-1.90926e-10	-1.42534
133100412	chr9:133100412:G:A	7.18162e-08	-1.90926e-10	1.26969	1.9339e-05	-1.90926e-10	1.20239
133100820	chr9:133100820:T:C	1.9324e-08	-1.90926e-10	-0.0430708	5.36972e-06	-1.90926e-10	-0.0789569
133100849	chr9:133100849:C:T	5.08395e-09	-1.90926e-10	-1.37833	1.50272e-06	-1.90926e-10	-1.35245
133100901	chr9:133100901:A:AG	4.90411e-09	-1.90926e-10	-1.41435	1.4303e-06	-1.90926e-10	-1.40185
133101069	chr9:133101069:C:T	3.66345e-09	-1.70602	-4.23322e-10	1.08024e-06	-1.68255	-4.23322e-10
133101165	chr9:133101165:A:G	4.70728e-08	1.65381	-0.806529	8.34619e-06	1.2646	-0.902526
133101277	chr9:133101277:C:T	2.14723e-09	-1.21512	-1.02513	5.41248e-07	-1.26803	-1.10557
133101311	chr9:133101311:G:A	2.56994e-08	-1.63726	1.87931	5.95106e-06	-1.65919	1.68303
133101439	chr9:133101439:G:A	7.20448e-09	-1.02972	-4.23322e-10	2.1094e-06	-1.01333	-4.23322e-10
133101553	chr9:133101553:G:A	6.79224e-09	-1.08864	-4.23322e-10	1.84344e-06	-1.1481	-4.23322e-10
133101979	chr9:133101979:T:G	8.40809e-09	-0.875227	-4.23322e-10	2.38247e-06	-0.891596	-4.23322e-10
133102124	chr9:133102124:G:A	5.81367e-09	-1.24421	-4.23322e-10	1.60566e-06	-1.28619	-4.23322e-10
133102196	chr9:133102196:C:T	4.58687e-09	-1.58122	0.099993	8.52298e-07	-1.7938	-0.125749
133102538	chr9:133102538:G:A	4.81992e-09	-1.90926e-10	-1.43166	1.37788e-06	-1.90926e-10	-1.43919
133102938	chr9:133102938:C:T	6.05498e-09	-1.90926e-10	-1.20354	1.83566e-06	-1.90926e-10	-1.15233
133103084	chr9:133103084:C:T	1.44965e-08	-1.90926e-10	-0.330511	4.60391e-06	-1.90926e-10	-0.232826
133103853	chr9:133103853:G:A	4.9058e-09	-1.90926e-10	-1.414	1.38989e-06	-1.90926e-10	-1.4305
133104145	chr9:133104145:G:T	8.09619e-09	-1.90926e-10	-0.913027	2.40974e-06	-1.90926e-10	-0.880215
133104718	chr9:133104718:A:G	6.54521e-09	-1.90926e-10	-1.12569	1.89278e-06	-1.90926e-10	-1.12168
133104957	chr9:133104957:G:A	7.62992e-09	-1.90926e-10	-0.972343	2.22348e-06	-1.90926e-10	-0.960657
133104975	chr9:133104975:T:C	6.6246e-09	-1.90926e-10	-1.11363	2.04642e-06	-1.90926e-10	-1.04364
133104976	chr9:133104976:G:A	6.62731e-09	-1.90926e-10	-1.11322	2.04732e-06	-1.90926e-10	-1.0432
133105134	chr9:133105134:C:T	4.17166e-09	-1.57066	-0.00544669	7.73389e-07	-1.78884	-0.227861
133105473	chr9:133105473:C:T	5.90091e-08	-1.90926e-10	1.07327	1.7312e-05	-1.90926e-10	1.09167
133105769	chr9:133105769:G:A	7.68281e-09	-1.90926e-10	-0.965434	2.23926e-06	-1.90926e-10	-0.953588
133106200	chr9:133106200:C:CT	4.98952e-09	-1.90926e-10	-1.39708	1.40744e-06	-1.90926e-10	-1.41796
133106202	chr9:133106202:T:G	4.7944e-09	-1.90926e-10	-1.43697	1.38493e-06	-1.90926e-10	-1.43408
133106476	chr9:133106476:A:G	5.80116e-09	-1.90926e-10	-1.24636	1.61443e-06	-1.90926e-10	-1.28075
133106490	chr9:133106490:G:A	3.39065e-08	-1.90926e-10	0.519185	8.93092e-06	-1.90926e-10	0.429787
133106677	chr9:133106677:G:A	4.89644e-09	-1.90926e-10	-1.41591	1.40652e-06	-1.90926e-10	-1.41861
133106936	chr9:133106936:G:A	1.08356e-08	-0.621586	-4.23322e-10	2.85715e-06	-0.709906	-4.23322e-10
133107004	chr9:133107004:T:C	3.28838e-09	-1.59922	-0.214804	6.32906e-07	-1.79956	-0.417608
133107106	chr9:133107106:C:T	3.56436e-09	-1.73344	-4.23322e-10	1.03625e-06	-1.72412	-4.23322e-10
133107484	chr9:133107484:C:T	4.86833e-09	-1.90926e-10	-1.42167	1.39894e-06	-1.90926e-10	-1.42402
133107654	chr9:133107654:G:A	1.065e-07	-1.90926e-10	1.66373	3.1074e-05	-1.90926e-10	1.67664
133107812	chr9:133107812:T:TG	3.31159e-08	-1.90926e-10	0.495595	8.737e-06	-1.90926e-10	0.407835
133107897	chr9:133107897:A:G	8.77906e-09	-1.90926e-10	-0.832051	2.75058e-06	-1.90926e-10	-0.747921
133108569	chr9:133108569:T:C	4.77021e-09	-1.90926e-10	-1.44203	1.37436e-06	-1.90926e-10	-1.44174
133109055	chr9:133109055:C:T	5.2969e-09	-1.90926e-10	-1.3373	1.52064e-06	-1.90926e-10	-1.3406
133109267	chr9:133109267:A:G	9.03607e-10	-1.67958	-1.4262	2.53216e-07	-1.71691	-1.41634
133109293	chr9:133109293:G:A	2.13958e-08	0.0587726	-4.23322e-10	5.37757e-06	-0.077496	-4.23322e-10
133109764	chr9:133109764:A:G	6.51444e-09	-1.90926e-10	-1.1304	1.98641e-06	-1.90926e-10	-1.0734
133109915	chr9:133109915:G:A	6.3656e-09	-1.90926e-10	-1.15351	1.89051e-06	-1.90926e-10	-1.12289
133109985	chr9:133109985:G:A	4.86482e-09	-1.90926e-10	-1.42239	1.41506e-06	-1.90926e-10	-1.41256
133110135	chr9:133110135:A:C	8.65468e-10	-1.79576	-1.35314	2.33717e-07	-1.81538	-1.398
133110249	chr9:133110249:G:A	4.87251e-09	-1.90926e-10	-1.42081	1.43004e-06	-1.90926e-10	-1.40203
133110386	chr9:133110386:T:C	4.86822e-09	-1.90926e-10	-1.42169	1.42831e-06	-1.90926e-10	-1.40324
133110409	chr9:133110409:C:T	1.70788e-09	-1.63864	-0.830527	4.52536e-07	-1.62456	-0.92806
133110676	chr9:133110676:G:A	4.88264e-09	-1.90926e-10	-1.41873	1.41327e-06	-1.90926e-10	-1.41382
133110765	chr9:133110765:A:G	6.42614e-09	-1.90926e-10	-1.14405	1.76683e-06	-1.90926e-10	-1.19054
133110946	chr9:133110946:T:TG	4.7733e-09	-1.90926e-10	-1.44138	1.3739e-06	-1.90926e-10	-1.44208
133110963	chr9:133110963:G:A	5.18826e-09	-1.90926e-10	-1.35802	1.52725e-06	-1.90926e-10	-1.33627
133111026	chr9:133111026:C:A	5.15508e-09	-1.90926e-10	-1.36444	1.51624e-06	-1.90926e-10	-1.3435
133111276	chr9:133111276:A:G	4.77214e-09	-1.90926e-10	-1.44163	1.37912e-06	-1.90926e-10	-1.43829
133111343	chr9:133111343:T:C	5.3554e-09	-1.90926e-10	-1.32631	1.5853e-06	-1.90926e-10	-1.29896
133111369	chr9:133111369:C:G	1.70877e-09	-1.02935	-1.43929	2.88999e-07	-1.56254	-1.43853
133111590	chr9:133111590:C:T	5.84417e-09	-1.90926e-10	-1.23898	1.73915e-06	-1.90926e-10	-1.20634
133111743	chr9:133111743:T:C	4.97431e-09	-1.90926e-10	-1.40013	1.45701e-06	-1.90926e-10	-1.38335
133112034	chr9:133112034:G:A	5.87802e-09	-1.90926e-10	-1.2332	1.81491e-06	-1.90926e-10	-1.16369
133112310	chr9:133112310:A:G	6.29557e-09	-1.90926e-10	-1.16457	1.7203e-06	-1.90926e-10	-1.21723
133112321	chr9:133112321:C:T	6.66226e-09	-1.90926e-10	-1.10796	2.05371e-06	-1.90926e-10	-1.04008
133112346	chr9:133112346:C:T	6.55223e-09	-1.90926e-10	-1.12462	2.01774e-06	-1.90926e-10	-1.05775
133113575	chr9:133113575:C:G	3.72558e-09	-1.6892	-4.23322e-10	1.09996e-06	-1.66446	-4.23322e-10
133113700	chr9:133113700:C:T	7.33733e-09	-1.90926e-10	-1.01145	2.28544e-06	-1.90926e-10	-0.933172
133113719	chr9:133113719:C:A	1.00421e-07	1.60495	-4.23322e-10	2.62345e-05	1.50734	-4.23322e-10
133114046	chr9:133114046:G:T	6.56712e-09	-1.90926e-10	-1.12235	2.02354e-06	-1.90926e-10	-1.05488
133114504	chr9:133114504:A:G	1.08784e-08	-1.90926e-10	-0.617643	3.4598e-06	-1.90926e-10	-0.518521
133115026	chr9:133115026:G:A	2.75242e-07	-1.90926e-10	2.61323	6.95989e-05	-1.90926e-10	2.48302
133115491	chr9:133115491:C:T	4.87757e-09	-1.90926e-10	-1.41977	1.42267e-06	-1.90926e-10	-1.4072
133115551	chr9:133115551:C:A	5.20464e-09	-1.90926e-10	-1.35487	1.58256e-06	-1.90926e-10	-1.30069
133115734	chr9:133115734:C:T	1.03375e-08	-1.90926e-10	-0.668637	3.27826e-06	-1.90926e-10	-0.572418
133115807	chr9:133115807:C:T	3.66381e-09	-1.70592	-4.23322e-10	1.03917e-06	-1.72131	-4.23322e-10
133115832	chr9:133115832:A:G	6.51841e-09	-1.90926e-10	-1.12979	1.92875e-06	-1.90926e-10	-1.10286
133115874	chr9:133115874:C:G	5.15455e-09	-1.90926e-10	-1.36454	1.52169e-06	-1.90926e-10	-1.33991
133116017	chr9:133116017:C:T	4.77316e-09	-1.90926e-10	-1.44141	1.37717e-06	-1.90926e-10	-1.4397
133117092	chr9:133117092:C:T	8.54838e-08	1.44391	-4.23322e-10	2.23795e-05	1.34842	-4.23322e-10
133117396	chr9:133117396:ATG:A	3.27906e-09	-1.81686	-4.23322e-10	9.39443e-07	-1.8222	-4.23322e-10
133117410	chr9:133117410:C:T	3.56995e-09	-1.73187	-4.23322e-10	1.0205e-06	-1.73944	-4.23322e-10
133117657	chr9:133117657:A:G	1.30867e-09	-1.66522	-1.07018	3.73336e-07	-1.69936	-1.04565
133117779	chr9:133117779:G:T	6.22412e-09	-1.90926e-10	-1.17599	1.89579e-06	-1.90926e-10	-1.1201
133118062	chr9:133118062:C:T	4.77065e-09	-1.90926e-10	-1.44194	1.37462e-06	-1.90926e-10	-1.44155
133118087	chr9:133118087:G:T	1.72091e-09	-1.66084	-0.800725	3.71434e-07	-1.81683	-0.933287
133118346	chr9:133118346:G:A	4.94154e-09	-1.90926e-10	-1.40674	1.41956e-06	-1.90926e-10	-1.40938
133118576	chr9:133118576:CA:C	1.92894e-09	-1.61575	-0.731701	4.01876e-07	-1.80298	-0.868363
133118661	chr9:133118661:C:T	4.77138e-09	-1.90926e-10	-1.44179	1.37484e-06	-1.90926e-10	-1.44139
133118826	chr9:133118826:G:A	4.84343e-09	-1.90926e-10	-1.4268	1.42014e-06	-1.90926e-10	-1.40897
133118911	chr9:133118911:C:T	4.80855e-09	-1.90926e-10	-1.43403	1.39154e-06	-1.90926e-10	-1.42932
133119138	chr9:133119138:G:A	4.82342e-09	-1.90926e-10	-1.43094	1.38754e-06	-1.90926e-10	-1.4322
133119828	chr9:133119828:G:A	4.80601e-09	-1.90926e-10	-1.43455	1.39611e-06	-1.90926e-10	-1.42604
133119917	chr9:133119917:C:T	5.09661e-09	-1.90926e-10	-1.37585	1.51549e-06	-1.90926e-10	-1.344
133120094	chr9:133120094:C:A	4.98345e-09	-1.90926e-10	-1.3983	1.47031e-06	-1.90926e-10	-1.37426
133120728	chr9:133120728:T:C	5.26152e-09	-1.90926e-10	-1.344	1.46819e-06	-1.90926e-10	-1.3757
133120780	chr9:133120780:G:A	4.97105e-09	-1.90926e-10	-1.40079	1.45692e-06	-1.90926e-10	-1.38341
133121348	chr9:133121348:G:A	4.88397e-09	-1.90926e-10	-1.41846	1.42528e-06	-1.90926e-10	-1.40537
133121591	chr9:133121591:GATC:G	1.59379e-09	-1.75778	-0.780531	3.77245e-07	-1.82629	-0.9083
133121721	chr9:133121721:G:A	4.92495e-09	-1.90926e-10	-1.41011	1.41408e-06	-1.90926e-10	-1.41325
133121872	chr9:133121872:T:C	5.76725e-08	-1.90926e-10	1.05036	1.49213e-05	-1.90926e-10	0.943056
133122190	chr9:133122190:G:C	4.77359e-09	-1.90926e-10	-1.44132	1.37436e-06	-1.90926e-10	-1.44174
133122273	chr9:133122273:A:G	1.49473e-09	-1.71821	-0.884268	3.5341e-07	-1.82719	-0.972668
133122302	chr9:133122302:T:C	1.55756e-09	-1.68696	-0.874345	3.58072e-07	-1.82318	-0.963573
133122405	chr9:133122405:T:C	1.4329e-09	-1.77619	-0.868528	3.75323e-07	-1.81789	-0.921805
133122415	chr9:133122415:C:T	5.64366e-09	-1.90926e-10	-1.27389	1.5549e-06	-1.90926e-10	-1.31832
133122666	chr9:133122666:A:T	4.99381e-09	-1.90926e-10	-1.39622	1.47565e-06	-1.90926e-10	-1.37063
133122885	chr9:133122885:G:A	4.97361e-09	-1.90926e-10	-1.40027	1.415e-06	-1.90926e-10	-1.4126
133123161	chr9:133123161:T:G	3.53229e-09	-1.74247	-4.23322e-10	1.0055e-06	-1.75425	-4.23322e-10
133123236	chr9:133123236:G:A	1.04027e-09	-1.54686	-1.41808	2.3627e-07	-1.77195	-1.43056
133123592	chr9:133123592:G:T	4.8823e-09	-1.90926e-10	-1.4188	1.40289e-06	-1.90926e-10	-1.4212
133123723	chr9:133123723:CAG:C	7.75208e-09	0.0770633	-1.03352	1.04797e-06	-0.622712	-1.09016
133124474	chr9:133124474:T:C	1.19009e-09	-1.8256	-1.00479	3.22884e-07	-1.82508	-1.06511
133124575	chr9:133124575:A:G	3.30252e-09	-1.80973	-4.23322e-10	9.67597e-07	-1.79267	-4.23322e-10
133125485	chr9:133125485:G:A	2.02074e-08	-1.90926e-10	0.0016305	5.56465e-06	-1.90926e-10	-0.0432975
133125563	chr9:133125563:A:G	5.54652e-09	0.142295	-1.43354	6.53791e-07	-0.745636	-1.43906
133125646	chr9:133125646:G:A	2.4932e-07	2.51432	-4.23322e-10	9.47078e-06	0.48848	-4.23322e-10
133126076	chr9:133126076:C:A	5.57358e-09	-1.90926e-10	-1.28638	1.59258e-06	-1.90926e-10	-1.29438
133126222	chr9:133126222:A:G	4.50694e-09	-0.214829	-1.28397	5.33971e-07	-1.08952	-1.29763
133126376	chr9:133126376:A:G	1.34503e-09	-1.41712	-1.29089	3.95538e-07	-1.42488	-1.26236
133126579	chr9:133126579:T:C	8.20792e-10	-1.82185	-1.38005	2.38608e-07	-1.82684	-1.36583
133126709	chr9:133126709:C:T	4.16455e-09	-1.59293	0.0151175	7.90211e-07	-1.80245	-0.192739
133126847	chr9:133126847:T:C	4.28418e-09	-1.33102	-0.218469	1.40301e-06	-1.35617	-0.0649432
133126964	chr9:133126964:A:G	3.28742e-09	-1.27488	-0.539432	9.81723e-07	-1.27903	-0.499153
133127025	chr9:133127025:C:T	5.62236e-09	-1.90926e-10	-1.27767	1.60375e-06	-1.90926e-10	-1.28739
133127135	chr9:133127135:G:C	4.98278e-09	-1.90926e-10	-1.39843	1.4344e-06	-1.90926e-10	-1.39898
133127300	chr9:133127300:A:T	2.52889e-09	-0.686553	-1.39009	7.30483e-07	-0.697559	-1.37622
133127901	chr9:133127901:G:A	8.37232e-09	-1.90926e-10	-0.879489	2.32536e-06	-1.90926e-10	-0.915857
133127926	chr9:133127926:C:T	7.3756e-09	-1.90926e-10	-1.00624	2.09529e-06	-1.90926e-10	-1.02004
133128015	chr9:133128015:C:T	5.14314e-08	-1.90926e-10	0.935828	1.29449e-05	-1.90926e-10	0.80097
133128311	chr9:133128311:C:T	2.26513e-08	-1.90926e-10	0.115795	7.07223e-06	-1.90926e-10	0.196444
133128499	chr9:133128499:T:C	2.2943e-08	-1.90926e-10	0.128593	5.93979e-06	-1.90926e-10	0.0219417
133128535	chr9:133128535:C:T	1.20458e-09	-1.4858	-1.33248	2.54845e-07	-1.75084	-1.37599
133128714	chr9:133128714:C:T	1.28385e-09	-1.4596	-1.29496	2.65881e-07	-1.73831	-1.34613
133129151	chr9:133129151:C:T	1.44465e-08	-1.90926e-10	-0.333971	4.19112e-06	-1.90926e-10	-0.326764
133129208	chr9:133129208:G:A	8.46056e-09	-1.90926e-10	-0.869005	2.40754e-06	-1.90926e-10	-0.881127
133129312	chr9:133129312:G:A	1.67411e-08	0.452199	-0.638754	1.93758e-06	-0.463543	-0.634747
133129383	chr9:133129383:C:T	1.16022e-09	-1.60067	-1.25514	2.56678e-07	-1.79959	-1.32008
133129513	chr9:133129513:C:T	4.85522e-07	0.840961	2.33984	4.34542e-05	-0.203096	2.21507
133129828	chr9:133129828:TTC:T	1.22408e-08	0.305262	-0.80491	1.47818e-06	-0.573453	-0.795469
133130004	chr9:133130004:ACT:A	4.13676e-08	-1.90926e-10	0.718078	1.04014e-05	-1.90926e-10	0.582213
133130158	chr9:133130158:G:A	8.46773e-09	-1.90926e-10	-0.868158	2.40953e-06	-1.90926e-10	-0.880302
133130250	chr9:133130250:A:G	3.94117e-09	-0.69396	-0.938983	9.42401e-07	-0.824471	-0.994584
133130620	chr9:133130620:G:T	6.82559e-09	-1.90926e-10	-1.08374	1.94844e-06	-1.90926e-10	-1.0927
133130728	chr9:133130728:A:G	4.84304e-07	0.896231	2.28206	4.20353e-05	-0.164008	2.14279
133130797	chr9:133130797:G:T	5.25535e-09	-1.90926e-10	-1.34517	1.52701e-06	-1.90926e-10	-1.33642
133130970	chr9:133130970:G:A	6.67127e-09	-1.90926e-10	-1.10661	1.90298e-06	-1.90926e-10	-1.11631
133131037	chr9:133131037:G:A	2.11402e-08	-1.90926e-10	0.0467579	7.26249e-06	-1.90926e-10	0.222991
133131341	chr9:133131341:G:A	2.40381e-08	0.972849	-0.797628	2.50638e-06	-0.0447781	-0.796115
133131422	chr9:133131422:C:T	4.90048e-09	-1.90926e-10	-1.41509	1.41166e-06	-1.90926e-10	-1.41496
133131462	chr9:133131462:C:T	5.81677e-09	-1.24368	-4.23322e-10	1.66587e-06	-1.24938	-4.23322e-10
133131516	chr9:133131516:C:T	4.79403e-09	-1.90926e-10	-1.43705	1.37852e-06	-1.90926e-10	-1.43872
133131731	chr9:133131731:AG:A	4.79403e-09	-1.90926e-10	-1.43705	1.37852e-06	-1.90926e-10	-1.43872
133131902	chr9:133131902:C:T	5.39766e-09	-1.90926e-10	-1.31845	1.61257e-06	-1.90926e-10	-1.2819
133131971	chr9:133131971:A:C	9.7776e-09	-0.334419	-0.389908	2.32583e-06	-0.474625	-0.44103
133132467	chr9:133132467:G:C	4.91012e-09	-1.90926e-10	-1.41312	1.44978e-06	-1.90926e-10	-1.38832
133132529	chr9:133132529:T:C	1.46791e-07	0.932127	1.05246	1.30081e-05	-0.114193	0.920035
133132601	chr9:133132601:C:T	1.63134e-08	0.548297	-0.760734	1.85844e-06	-0.376706	-0.76329
133133052	chr9:133133052:G:A	1.51768e-08	-1.90926e-10	-0.284655	4.68505e-06	-1.90926e-10	-0.215356
133133110	chr9:133133110:T:TA	4.02273e-09	-1.61246	-4.23322e-10	1.14564e-06	-1.62377	-4.23322e-10
133133804	chr9:133133804:G:A	2.0971e-07	0.135319	2.20598	2.45052e-05	-0.661438	2.10059
133133850	chr9:133133850:C:G	2.64347e-07	0.197009	2.37583	3.01416e-05	-0.622843	2.26902
133133862	chr9:133133862:T:C	5.73494e-09	-0.860553	-0.397289	1.28409e-06	-1.05423	-0.455446
133134025	chr9:133134025:C:T	3.491e-09	-1.75423	-4.23322e-10	9.81016e-07	-1.7789	-4.23322e-10
133134332	chr9:133134332:C:G	5.03121e-09	-1.05502	-0.333741	1.14488e-06	-1.23154	-0.392889
133134365	chr9:133134365:C:T	4.87727e-09	-1.90926e-10	-1.41984	1.40466e-06	-1.90926e-10	-1.41994
133134669	chr9:133134669:G:A	2.1057e-08	-1.90926e-10	0.0428115	5.27994e-06	-1.90926e-10	-0.0958162
133134790	chr9:133134790:C:T	1.56722e-08	-0.00408268	-0.248447	2.26546e-06	-0.729286	-0.212667
133134890	chr9:133134890:C:T	6.84203e-09	-1.90926e-10	-1.08134	2.01075e-06	-1.90926e-10	-1.06122
133134999	chr9:133134999:T:C	5.59758e-09	-0.884071	-0.398014	1.25754e-06	-1.07438	-0.456187
133135004	chr9:133135004:T:C	3.70374e-09	-1.69508	-4.23322e-10	1.05735e-06	-1.70397	-4.23322e-10
133135091	chr9:133135091:C:T	1.85916e-09	-1.56134	-0.82296	3.97964e-07	-1.75667	-0.924453
133135523	chr9:133135523:G:A	7.73047e-08	-0.071553	1.41489	9.23711e-06	-0.827728	1.29122
133135615	chr9:133135615:TG:T	8.8576e-09	-0.0425937	-0.780551	1.27577e-06	-0.757677	-0.758508
133135789	chr9:133135789:G:A	8.59773e-09	-0.0909709	-0.761951	1.70218e-06	-0.73657	-0.491255
133135939	chr9:133135939:T:G	4.78293e-09	-1.90926e-10	-1.43937	1.37967e-06	-1.90926e-10	-1.43789
133136266	chr9:133136266:G:A	4.80646e-09	-1.90926e-10	-1.43446	1.38335e-06	-1.90926e-10	-1.43522
133136337	chr9:133136337:C:T	4.79316e-09	-1.90926e-10	-1.43723	1.3836e-06	-1.90926e-10	-1.43504
133136353	chr9:133136353:C:T	1.2991e-07	-1.90926e-10	1.86242	3.21379e-05	-1.90926e-10	1.7103
133136877	chr9:133136877:C:T	5.185e-08	-1.90926e-10	0.943935	1.31316e-05	-1.90926e-10	0.815286
133137000	chr9:133137000:C:T	8.32062e-09	-1.90926e-10	-0.885684	2.31687e-06	-1.90926e-10	-0.919513
133137001	chr9:133137001:G:A	7.86514e-09	-1.90926e-10	-0.94198	2.26976e-06	-1.90926e-10	-0.940056
133137081	chr9:133137081:A:G	3.41854e-08	-1.90926e-10	0.527378	8.34586e-06	-1.90926e-10	0.362033
133137303	chr9:133137303:C:T	2.06214e-09	-1.5157	-0.76497	4.29639e-07	-1.73264	-0.871897
133137405	chr9:133137405:T:C	1.84811e-09	-1.07883	-1.31143	4.22069e-07	-1.3194	-1.30292
133137979	chr9:133137979:A:G	8.23289e-09	-0.140395	-0.755888	1.16778e-06	-0.846916	-0.757714
133138255	chr9:133138255:C:T	2.79262e-09	-1.12278	-0.854658	9.61718e-07	-1.08103	-0.717734
133138840	chr9:133138840:A:G	5.3213e-09	-0.877769	-0.454934	1.19588e-06	-1.06878	-0.512066
133138897	chr9:133138897:A:G	5.84311e-09	-0.779459	-0.459697	1.30002e-06	-0.980819	-0.516534
133139090	chr9:133139090:GT:G	4.97013e-09	-1.90926e-10	-1.40097	1.43136e-06	-1.90926e-10	-1.40111
133139150	chr9:133139150:A:C	3.04123e-07	-0.0781421	2.79115	3.53865e-05	-0.823884	2.63048
133139244	chr9:133139244:C:T	4.15862e-09	-1.57924	-4.23322e-10	1.12103e-06	-1.64548	-4.23322e-10
133139294	chr9:133139294:G:A	4.93446e-09	-1.90926e-10	-1.40818	1.42111e-06	-1.90926e-10	-1.4083
133139418	chr9:133139418:G:A	1.58059e-08	-1.90926e-10	-0.244036	4.85976e-06	-1.90926e-10	-0.178743
133139653	chr9:133139653:C:T	5.10761e-09	-0.152182	-1.22151	7.88581e-07	-0.817068	-1.18018
133139774	chr9:133139774:G:A	7.79113e-09	-0.0334165	-0.918018	1.19152e-06	-0.725612	-0.858894
133139932	chr9:133139932:C:T	5.87504e-09	-0.118737	-1.11497	8.98198e-07	-0.799344	-1.06775
133140680	chr9:133140680:G:T	5.75128e-09	-1.90926e-10	-1.255	1.63411e-06	-1.90926e-10	-1.26863
133140797	chr9:133140797:G:A	5.73908e-09	-1.90926e-10	-1.25712	1.62607e-06	-1.90926e-10	-1.27357
133141294	chr9:133141294:T:C	1.7332e-09	-1.01642	-1.43804	3.65684e-07	-1.32866	-1.43706
133141450	chr9:133141450:G:A	1.40974e-09	-1.28395	-1.37707	3.78909e-07	-1.35625	-1.37394
133141457	chr9:133141457:A:AG	1.56581e-09	-1.11635	-1.43967	3.36969e-07	-1.40856	-1.43894
133141502	chr9:133141502:AG:A	1.25393e-08	-1.90926e-10	-0.475556	3.42081e-06	-1.90926e-10	-0.529855
133141558	chr9:133141558:A:AAG	1.54721e-09	-1.73118	-0.836791	3.68333e-07	-1.82162	-0.936881
133141651	chr9:133141651:A:G	5.17013e-09	-1.90926e-10	-1.36152	1.48894e-06	-1.90926e-10	-1.36167
133141810	chr9:133141810:C:T	2.32729e-09	-1.14397	-1.01575	5.94268e-07	-1.19404	-1.08611
133141815	chr9:133141815:G:A	1.07072e-08	-1.90926e-10	-0.633506	3.21416e-06	-1.90926e-10	-0.592166
133142177	chr9:133142177:G:A	5.05527e-09	-1.90926e-10	-1.38399	1.45586e-06	-1.90926e-10	-1.38414
133142205	chr9:133142205:T:G	2.19088e-09	-1.07597	-1.14415	4.714e-07	-1.38828	-1.12351
133142354	chr9:133142354:C:T	1.74095e-08	-1.90926e-10	-0.147404	4.99179e-06	-1.90926e-10	-0.151937
133142361	chr9:133142361:G:A	4.94255e-09	-1.90926e-10	-1.40654	1.43325e-06	-1.90926e-10	-1.39979
133142522	chr9:133142522:C:T	1.63191e-09	-1.08657	-1.4281	3.48236e-07	-1.38991	-1.4247
133142602	chr9:133142602:C:A	5.13506e-09	-1.90926e-10	-1.36833	1.47933e-06	-1.90926e-10	-1.36814
133142629	chr9:133142629:C:T	5.15316e-09	-1.90926e-10	-1.36481	1.53648e-06	-1.90926e-10	-1.33023
133142769	chr9:133142769:T:C	1.76571e-09	-1.02572	-1.41014	3.7195e-07	-1.34377	-1.40496
133142803	chr9:133142803:C:T	4.76996e-09	-1.90926e-10	-1.44208	1.37454e-06	-1.90926e-10	-1.44161
133142837	chr9:133142837:G:A	2.72614e-09	-1.06662	-0.934914	5.07151e-07	-1.41002	-1.02866
133143112	chr9:133143112:G:A	5.13506e-09	-1.90926e-10	-1.36833	1.47933e-06	-1.90926e-10	-1.36814
133143165	chr9:133143165:T:C	7.90515e-08	-1.90926e-10	1.36568	1.8037e-05	-1.90926e-10	1.13269
133143357	chr9:133143357:G:A	1.37945e-09	-1.25807	-1.42466	3.05033e-07	-1.52612	-1.42095
133143927	chr9:133143927:A:C	6.84666e-09	-1.90926e-10	-1.08066	1.87666e-06	-1.90926e-10	-1.13024
133144093	chr9:133144093:A:G	4.92738e-08	-0.109168	1.00214	7.12761e-06	-0.522906	0.72715
133144516	chr9:133144516:A:G	8.76921e-10	-1.82607	-1.30969	2.48585e-07	-1.8274	-1.3243
133144588	chr9:133144588:G:A	2.11515e-07	-1.90926e-10	2.34987	5.22224e-05	-1.90926e-10	2.19578
133144621	chr9:133144621:G:A	5.85933e-09	-1.90926e-10	-1.23639	1.75154e-06	-1.90926e-10	-1.19923
133144643	chr9:133144643:C:T	9.09115e-10	-1.7223	-1.3774	2.44928e-07	-1.78657	-1.37995
133144672	chr9:133144672:G:A	9.70322e-10	-1.67774	-1.3568	2.57419e-07	-1.75571	-1.36107
133145185	chr9:133145185:T:C	4.84259e-09	-1.90926e-10	-1.42697	1.42097e-06	-1.90926e-10	-1.4084
133145306	chr9:133145306:T:C	2.0636e-09	-1.72296	-0.557007	5.1956e-07	-1.75187	-0.662637
133145509	chr9:133145509:G:A	7.50337e-09	-1.90926e-10	-0.989068	2.09772e-06	-1.90926e-10	-1.01888
133145860	chr9:133145860:G:A	1.27213e-08	-1.90926e-10	-0.461141	3.56204e-06	-1.90926e-10	-0.489397
133145981	chr9:133145981:G:A	8.74785e-09	-1.90926e-10	-0.835613	2.43223e-06	-1.90926e-10	-0.870924
133145993	chr9:133145993:G:A	8.49374e-09	-1.90926e-10	-0.865091	2.46492e-06	-1.90926e-10	-0.857572
133146393	chr9:133146393:C:T	8.30847e-10	-1.76879	-1.42094	2.37983e-07	-1.7651	-1.43019
133146632	chr9:133146632:T:C	1.65135e-09	-1.73664	-0.766181	4.23289e-07	-1.76368	-0.855754
133146796	chr9:133146796:A:G	1.65232e-09	-1.66026	-0.84198	4.21548e-07	-1.69749	-0.926059
133146876	chr9:133146876:T:C	2.12994e-07	2.35684	-4.23322e-10	6.63739e-05	2.43557	-4.23322e-10
133146912	chr9:133146912:G:A	9.86104e-10	-1.77515	-1.24327	2.66057e-07	-1.79729	-1.28648
133147567	chr9:133147567:G:A	1.74453e-07	3.52409	-1.36686	0.000434888	5.66573	-1.35037
133147666	chr9:133147666:T:C	1.91375e-09	-1.65343	-0.701924	4.83248e-07	-1.69104	-0.795921
133147905	chr9:133147905:C:T	3.24584e-09	-1.82705	-4.23322e-10	9.3442e-07	-1.82756	-4.23322e-10
133148113	chr9:133148113:C:T	1.04626e-08	-1.90926e-10	-0.65661	2.92819e-06	-1.90926e-10	-0.685347
133148516	chr9:133148516:C:T	3.30123e-07	-1.90926e-10	2.79504	7.93011e-05	-1.90926e-10	2.61352
133149216	chr9:133149216:G:A	6.5975e-09	-1.90926e-10	-1.11773	1.92298e-06	-1.90926e-10	-1.10585
133149682	chr9:133149682:G:A	5.82865e-09	-1.90926e-10	-1.24164	1.7052e-06	-1.90926e-10	-1.22605
133150073	chr9:133150073:G:C	8.41703e-10	-1.74958	-1.42717	2.51613e-07	-1.70078	-1.43881
133150422	chr9:133150422:A:G	4.95628e-09	-1.90926e-10	-1.40376	1.41229e-06	-1.90926e-10	-1.41452
133150658	chr9:133150658:A:G	1.20722e-06	-1.90926e-10	4.09165	0.000278109	-1.90926e-10	3.86828
133150696	chr9:133150696:G:A	5.78062e-09	-1.90926e-10	-1.24991	1.62408e-06	-1.90926e-10	-1.27479
133150744	chr9:133150744:C:T	5.5152e-09	-1.90926e-10	-1.29691	1.60447e-06	-1.90926e-10	-1.28694
133151019	chr9:133151019:C:T	3.57722e-09	-1.72983	-4.23322e-10	1.01682e-06	-1.74305	-4.23322e-10
133151155	chr9:133151155:A:C	5.86829e-09	-1.90926e-10	-1.23486	1.68879e-06	-1.90926e-10	-1.23572
133151288	chr9:133151288:C:T	3.81133e-09	-1.66644	-4.23322e-10	1.17097e-06	-1.6019	-4.23322e-10
133151350	chr9:133151350:C:T	4.11283e-08	-1.90926e-10	0.712275	1.01101e-05	-1.90926e-10	0.553804
133151927	chr9:133151927:C:T	9.74247e-09	-1.90926e-10	-0.727926	2.96099e-06	-1.90926e-10	-0.674206
133152036	chr9:133152036:G:A	1.28748e-08	-1.90926e-10	-0.44915	4.00636e-06	-1.90926e-10	-0.371849
133152376	chr9:133152376:G:T	5.11535e-09	-1.90926e-10	-1.37217	1.43801e-06	-1.90926e-10	-1.39647
133152459	chr9:133152459:T:G	1.00848e-08	-1.90926e-10	-0.693392	3.20104e-06	-1.90926e-10	-0.596255
133152481	chr9:133152481:T:C	8.76367e-09	-1.90926e-10	-0.833806	2.41843e-06	-1.90926e-10	-0.876613
133152587	chr9:133152587:G:A	1.34421e-08	-1.90926e-10	-0.406031	4.19183e-06	-1.90926e-10	-0.326595
133153066	chr9:133153066:C:T	1.01211e-08	-1.90926e-10	-0.689793	2.80248e-06	-1.90926e-10	-0.729227
133153070	chr9:133153070:T:C	1.0109e-08	-1.90926e-10	-0.690992	2.79895e-06	-1.90926e-10	-0.730487
133153319	chr9:133153319:G:A	1.06209e-08	-1.90926e-10	-0.641598	2.93737e-06	-1.90926e-10	-0.682218
133153373	chr9:133153373:T:C	7.33501e-09	-1.90926e-10	-1.01176	1.97763e-06	-1.90926e-10	-1.07783
133153750	chr9:133153750:T:A	4.78646e-09	-1.90926e-10	-1.43863	1.3754e-06	-1.90926e-10	-1.44099
133153751	chr9:133153751:G:A	1.10546e-09	-1.82605	-1.07811	3.05876e-07	-1.82581	-1.11849
133153908	chr9:133153908:T:G	4.86422e-09	-1.90926e-10	-1.42251	1.42443e-06	-1.90926e-10	-1.40596
133154023	chr9:133154023:C:T	7.47946e-09	-1.90926e-10	-0.99226	2.19616e-06	-1.90926e-10	-0.973023
133154087	chr9:133154087:C:T	5.72792e-09	-1.90926e-10	-1.25907	1.75408e-06	-1.90926e-10	-1.19779
133154451	chr9:133154451:A:G	5.45829e-09	-1.90926e-10	-1.30729	1.55423e-06	-1.90926e-10	-1.31875
133154467	chr9:133154467:G:C	5.50463e-09	-1.90926e-10	-1.29883	1.56649e-06	-1.90926e-10	-1.31089
133155071	chr9:133155071:C:T	4.89419e-09	-1.04958	-0.366796	1.11725e-06	-1.20433	-0.444526
133155157	chr9:133155157:C:A	1.79228e-08	-1.90926e-10	-0.118348	5.0701e-06	-1.90926e-10	-0.136372
133155186	chr9:133155186:G:A	3.56531e-09	-1.73317	-4.23322e-10	1.00823e-06	-1.75154	-4.23322e-10
133155196	chr9:133155196:G:A	5.13849e-09	-1.90926e-10	-1.36766	1.49968e-06	-1.90926e-10	-1.35448
133155496	chr9:133155496:G:A	7.45416e-09	-1.90926e-10	-0.995648	2.08613e-06	-1.90926e-10	-1.02442
133155533	chr9:133155533:A:G	1.10258e-08	-1.90926e-10	-0.604179	3.11421e-06	-1.90926e-10	-0.623755
133155958	chr9:133155958:G:A	4.82621e-09	-1.90926e-10	-1.43036	1.39874e-06	-1.90926e-10	-1.42416
133155959	chr9:133155959:A:G	1.67372e-09	-1.71138	-0.777991	4.61589e-07	-1.64231	-0.890499
133156110	chr9:133156110:CAG:C	6.91023e-09	-1.90926e-10	-1.07142	2.03008e-06	-1.90926e-10	-1.05166
133156184	chr9:133156184:C:T	8.74695e-09	-1.90926e-10	-0.835715	2.64167e-06	-1.90926e-10	-0.78832
133156364	chr9:133156364:G:T	1.81729e-09	-1.56476	-0.84231	5.1528e-07	-1.4587	-0.964074
133156402	chr9:133156402:C:T	8.77722e-10	-1.71234	-1.4225	3.29047e-07	-1.44154	-1.42975
133156430	chr9:133156430:G:C	2.85874e-09	-1.34151	-0.612526	8.76275e-07	-1.24174	-0.650067
133157113	chr9:133157113:A:G	1.22445e-09	-1.44827	-1.35366	4.3518e-07	-1.24317	-1.34855
133157139	chr9:133157139:C:T	5.62459e-09	-1.90926e-10	-1.27727	1.58715e-06	-1.90926e-10	-1.29779
133157200	chr9:133157200:C:T	7.70576e-10	-1.82658	-1.43845	2.25644e-07	-1.8071	-1.44143
133157215	chr9:133157215:T:C	1.3927e-09	-1.36341	-1.30977	5.05044e-07	-1.13712	-1.30572
133157334	chr9:133157334:T:C	4.85899e-09	-1.90926e-10	-1.42359	1.41617e-06	-1.90926e-10	-1.41177
133157393	chr9:133157393:T:C	3.57207e-09	-1.73128	-4.23322e-10	1.03895e-06	-1.72152	-4.23322e-10
133157693	chr9:133157693:G:T	5.0872e-09	-1.90926e-10	-1.37769	1.52759e-06	-1.90926e-10	-1.33604
133158122	chr9:133158122:C:T	7.47236e-09	-1.90926e-10	-0.993209	1.99256e-06	-1.90926e-10	-1.07031
133158154	chr9:133158154:G:A	3.25235e-09	-1.82504	-4.23322e-10	9.35924e-07	-1.82595	-4.23322e-10
133158168	chr9:133158168:CCAG:C	8.16241e-10	-1.801	-1.40647	2.41956e-07	-1.76871	-1.41002
133158620	chr9:133158620:G:A	3.59778e-09	-1.7241	-4.23322e-10	1.04744e-06	-1.71338	-4.23322e-10
133158836	chr9:133158836:G:A	8.92158e-09	-1.90926e-10	-0.815947	2.347e-06	-1.90926e-10	-0.906594
133158906	chr9:133158906:C:T	1.11636e-08	-1.90926e-10	-0.591761	2.90961e-06	-1.90926e-10	-0.691713
133158977	chr9:133158977:G:A	3.71539e-09	-1.69194	-4.23322e-10	1.08968e-06	-1.67385	-4.23322e-10
133159045	chr9:133159045:T:C	1.33584e-08	-1.90926e-10	-0.412275	3.42427e-06	-1.90926e-10	-0.528844
133159295	chr9:133159295:T:C	1.25006e-09	-1.63103	-1.1502	3.93659e-07	-1.55765	-1.13435
133159520	chr9:133159520:C:T	8.38436e-10	-1.7798	-1.40084	2.51006e-07	-1.73812	-1.40389
133159557	chr9:133159557:G:A	5.84111e-09	-1.90926e-10	-1.2395	1.73239e-06	-1.90926e-10	-1.21023
133159773	chr9:133159773:G:A	5.05483e-09	-1.90926e-10	-1.38408	1.4477e-06	-1.90926e-10	-1.38976
133159883	chr9:133159883:AC:A	7.53243e-09	-1.90926e-10	-0.985202	2.00437e-06	-1.90926e-10	-1.0644
133159938	chr9:133159938:AT:A	1.61802e-08	-1.90926e-10	-0.220632	4.51469e-06	-1.90926e-10	-0.252394
133160204	chr9:133160204:G:A	1.76754e-08	-1.90926e-10	-0.132248	4.79867e-06	-1.90926e-10	-0.191393
133160235	chr9:133160235:C:T	3.69614e-09	-1.69713	-4.23322e-10	1.0208e-06	-1.73915	-4.23322e-10
133160550	chr9:133160550:C:T	1.53346e-08	-1.90926e-10	-0.274308	4.86604e-06	-1.90926e-10	-0.177452
133160916	chr9:133160916:A:G	9.80534e-10	-1.67776	-1.34632	3.14023e-07	-1.58645	-1.33158
133160920	chr9:133160920:C:G	1.16434e-09	-1.55393	-1.29834	3.62284e-07	-1.43929	-1.33577
133160987	chr9:133160987:G:A	8.43037e-10	-1.73356	-1.4416	2.61782e-07	-1.65782	-1.44215
133160988	chr9:133160988:C:T	4.89548e-09	-1.90926e-10	-1.41611	1.39995e-06	-1.90926e-10	-1.4233
133161312	chr9:133161312:C:T	5.73623e-09	-1.90926e-10	-1.25762	1.58261e-06	-1.90926e-10	-1.30066
133161333	chr9:133161333:A:C	5.24893e-09	-1.90926e-10	-1.3464	1.54393e-06	-1.90926e-10	-1.3254
133161774	chr9:133161774:G:A	3.3265e-09	-1.8025	-4.23322e-10	9.51141e-07	-1.80982	-4.23322e-10
133162096	chr9:133162096:G:A	5.50496e-09	-1.90926e-10	-1.29877	1.6232e-06	-1.90926e-10	-1.27533
133162355	chr9:133162355:G:A	9.80507e-10	-1.59015	-1.43396	3.21388e-07	-1.46952	-1.42532
133162468	chr9:133162468:G:A	5.23578e-09	-1.90926e-10	-1.34891	1.52761e-06	-1.90926e-10	-1.33602
133162551	chr9:133162551:G:A	4.76966e-09	-1.90926e-10	-1.44215	1.3781e-06	-1.90926e-10	-1.43903
133162643	chr9:133162643:C:T	2.49128e-09	-1.82352	-0.268097	6.44623e-07	-1.8276	-0.37122
133163189	chr9:133163189:G:A	5.5023e-09	-1.90926e-10	-1.29925	1.53063e-06	-1.90926e-10	-1.33405
133163547	chr9:133163547:G:A	4.82867e-09	-1.90926e-10	-1.42985	1.39339e-06	-1.90926e-10	-1.42799
133163727	chr9:133163727:G:C	1.48748e-09	-1.21811	-1.38923	7.8107e-07	-0.610219	-1.3966
133163943	chr9:133163943:G:A	3.26185e-09	-1.82213	-4.23322e-10	9.35739e-07	-1.82615	-4.23322e-10
133164549	chr9:133164549:C:T	2.66238e-09	-1.58528	-0.439923	1.18596e-06	-1.21765	-0.371528
133164747	chr9:133164747:G:A	3.59791e-09	-0.420239	-1.30383	7.14584e-07	-0.764098	-1.33169
133164803	chr9:133164803:G:T	5.3955e-09	-1.90926e-10	-1.31886	1.6598e-06	-1.90926e-10	-1.25304
133164881	chr9:133164881:G:A	5.219e-09	-1.90926e-10	-1.35212	1.48924e-06	-1.90926e-10	-1.36147
133164925	chr9:133164925:G:A	5.96428e-09	-1.90926e-10	-1.21863	1.68742e-06	-1.90926e-10	-1.23653
133165097	chr9:133165097:G:A	1.05265e-09	-1.82373	-1.12938	3.45892e-07	-1.82583	-0.995536
133165306	chr9:133165306:G:A	8.67321e-09	-1.64549	0.801308	2.99164e-06	-1.60952	0.94561
133165428	chr9:133165428:T:C	4.81278e-09	-1.90926e-10	-1.43315	1.40563e-06	-1.90926e-10	-1.41924
133165466	chr9:133165466:T:C	7.00501e-08	-1.90926e-10	1.24479	1.59773e-05	-1.90926e-10	1.01144
133165599	chr9:133165599:T:C	3.50619e-08	1.68156	-1.12887	3.90616e-06	0.781497	-1.17867
133165968	chr9:133165968:G:A	5.0738e-09	-1.90926e-10	-1.38033	1.441e-06	-1.90926e-10	-1.3944
133165998	chr9:133165998:C:T	6.7295e-09	-1.90926e-10	-1.09792	2.03261e-06	-1.90926e-10	-1.05041
133166037	chr9:133166037:C:T	1.02002e-08	-1.90926e-10	-0.682017	2.64623e-06	-1.90926e-10	-0.786597
133166068	chr9:133166068:C:T	1.24264e-09	-1.77666	-1.01053	3.39775e-07	-1.82372	-1.01549
133166133	chr9:133166133:G:A	1.07883e-09	-1.82079	-1.10775	2.89462e-07	-1.82623	-1.17323
133166736	chr9:133166736:TTTCATCTGGAAAATGGGCTTGTGAGGACTCATCTCTCGGTTTCTCCATAAA:T	3.0768e-08	-1.90926e-10	0.422054	8.39798e-06	-1.90926e-10	0.36826
133166877	chr9:133166877:T:C	4.12224e-08	-0.11397	0.828531	6.33817e-06	-0.761045	0.847904
133167035	chr9:133167035:G:A	4.7905e-09	-1.90926e-10	-1.43778	1.40618e-06	-1.90926e-10	-1.41886
133167054	chr9:133167054:C:T	2.20163e-08	-1.90926e-10	0.0873648	6.56687e-06	-1.90926e-10	0.122305
133167064	chr9:133167064:C:T	3.36044e-09	-1.2205	-0.571848	7.08544e-07	-1.37252	-0.73176
133167143	chr9:133167143:G:A	1.63874e-06	1.82098	2.57628	0.000134232	0.865153	2.27469
133167307	chr9:133167307:G:A	3.14477e-08	1.60932	-1.16541	2.27577e-06	0.137404	-1.07482
133167444	chr9:133167444:G:A	4.78253e-09	-1.90926e-10	-1.43945	1.37881e-06	-1.90926e-10	-1.43851
133167449	chr9:133167449:C:A	1.0623e-06	-1.90926e-10	3.96377	0.000315303	-1.90926e-10	3.9938
133167599	chr9:133167599:G:A	4.77028e-09	-1.90926e-10	-1.44202	1.3744e-06	-1.90926e-10	-1.44172
133167688	chr9:133167688:T:C	1.97433e-08	-1.90926e-10	-0.0216076	5.83092e-06	-1.90926e-10	0.00344331
133167805	chr9:133167805:A:G	1.16656e-09	-1.82714	-1.02322	3.14824e-07	-1.7924	-1.12307
133167910	chr9:133167910:C:T	7.6086e-09	-1.90926e-10	-0.975141	2.25926e-06	-1.90926e-10	-0.944694
133167970	chr9:133167970:C:T	1.1337e-09	-1.82722	-1.05172	3.06102e-07	-1.79194	-1.15163
133167986	chr9:133167986:C:T	4.98305e-09	-1.90926e-10	-1.39838	1.41812e-06	-1.90926e-10	-1.4104
133168083	chr9:133168083:T:C	1.16033e-09	-1.82627	-1.02945	3.10495e-07	-1.79748	-1.13184
133168084	chr9:133168084:G:A	1.12974e-09	-1.82654	-1.0559	3.03819e-07	-1.79622	-1.15484
133168297	chr9:133168297:AT:A	1.09556e-07	1.55668	0.13534	1.01089e-05	0.614141	-0.0604587
133168480	chr9:133168480:C:T	9.37663e-07	-1.90926e-10	3.83897	0.000283689	-1.90926e-10	3.88815
133168659	chr9:133168659:A:C	4.02323e-09	-1.61234	-4.23322e-10	1.21334e-06	-1.56636	-4.23322e-10
133168912	chr9:133168912:C:T	2.25112e-08	-1.90926e-10	0.109593	6.30446e-06	-1.90926e-10	0.0815262
133169145	chr9:133169145:G:A	3.33344e-08	-1.90926e-10	0.50217	9.06751e-06	-1.90926e-10	0.444966
133169469	chr9:133169469:G:A	3.3997e-09	-1.78073	-4.23322e-10	9.34258e-07	-1.82773	-4.23322e-10
133169474	chr9:133169474:A:G	7.64665e-09	-1.90926e-10	-0.970152	2.178e-06	-1.90926e-10	-0.981325
133170099	chr9:133170099:G:A	1.33553e-07	1.9981	-0.108024	1.13262e-05	0.97579	-0.308407
133170180	chr9:133170180:A:G	8.33426e-10	-1.78433	-1.4023	2.31207e-07	-1.82621	-1.39796
133170554	chr9:133170554:A:C	6.61385e-08	-1.90926e-10	1.18733	1.5203e-05	-1.90926e-10	0.96176
133170596	chr9:133170596:T:A	6.37325e-09	-1.90926e-10	-1.15231	1.82241e-06	-1.90926e-10	-1.15957
133170716	chr9:133170716:T:C	7.71155e-10	-1.82682	-1.43746	2.28055e-07	-1.8225	-1.4154
133170805	chr9:133170805:C:A	5.4276e-09	-1.90926e-10	-1.31292	1.5805e-06	-1.90926e-10	-1.30199
133170811	chr9:133170811:G:C	4.81996e-09	-1.90926e-10	-1.43165	1.38052e-06	-1.90926e-10	-1.43727
133171108	chr9:133171108:T:C	8.02597e-10	-1.80934	-1.41498	2.31516e-07	-1.80733	-1.4155
133171258	chr9:133171258:G:A	1.28376e-09	-1.79824	-0.956389	3.42675e-07	-1.77533	-1.05538
133171403	chr9:133171403:G:A	6.05816e-09	-1.90926e-10	-1.20301	1.72899e-06	-1.90926e-10	-1.2122
133171432	chr9:133171432:C:T	5.18929e-09	-1.90926e-10	-1.35782	1.50401e-06	-1.90926e-10	-1.3516
133171723	chr9:133171723:C:T	1.02664e-07	-1.90926e-10	1.62704	2.32913e-05	-1.90926e-10	1.38835
133171793	chr9:133171793:A:G	7.74765e-07	-1.90926e-10	3.64814	0.000253477	-1.90926e-10	3.77554
133172006	chr9:133172006:A:G	2.30204e-08	1.3727	-1.24074	3.50017e-06	0.708828	-1.21575
133172064	chr9:133172064:T:G	7.05304e-08	-1.90926e-10	1.25162	1.62329e-05	-1.90926e-10	1.02731
133172322	chr9:133172322:G:A	8.08323e-09	-1.90926e-10	-0.914629	2.297e-06	-1.90926e-10	-0.928128
133172375	chr9:133172375:T:C	9.25239e-08	-1.90926e-10	1.52305	2.10698e-05	-1.90926e-10	1.28811
133172950	chr9:133172950:T:A	4.02062e-08	-1.90926e-10	0.6896	1.11801e-05	-1.90926e-10	0.654402
133174393	chr9:133174393:A:G	3.20387e-07	2.40877	0.356344	2.48337e-05	1.32709	0.125384
133174483	chr9:133174483:T:C	1.62982e-08	-1.90926e-10	-0.213368	4.41179e-06	-1.90926e-10	-0.27545
133174943	chr9:133174943:C:T	8.21209e-09	-1.90926e-10	-0.898813	2.44302e-06	-1.90926e-10	-0.866497
133174953	chr9:133174953:G:A	1.99268e-07	2.48762	-0.197388	1.62556e-05	1.40083	-0.372122
133175233	chr9:133175233:T:C	5.76894e-09	-1.90926e-10	-1.25193	1.66731e-06	-1.90926e-10	-1.24852
133175878	chr9:133175878:G:A	2.42219e-09	-1.67013	-0.449616	5.67648e-07	-1.7828	-0.543188
133176645	chr9:133176645:T:C	1.92753e-08	-1.90926e-10	-0.0455955	5.27012e-06	-1.90926e-10	-0.0976785
133176793	chr9:133176793:C:T	5.17207e-09	-1.90926e-10	-1.36115	1.41988e-06	-1.90926e-10	-1.40916
133176882	chr9:133176882:C:T	1.56171e-06	-1.90926e-10	4.34912	0.000472624	-1.90926e-10	4.39857
133176894	chr9:133176894:G:A	1.92903e-08	-1.90926e-10	-0.0448191	5.32714e-06	-1.90926e-10	-0.0869175
133177520	chr9:133177520:G:C	6.65397e-09	-1.90926e-10	-1.10921	1.72936e-06	-1.90926e-10	-1.21198
133177723	chr9:133177723:C:T	1.57436e-07	2.0546	-4.23322e-10	3.73167e-05	1.85971	-4.23322e-10
133177806	chr9:133177806:T:C	6.94757e-08	-1.90926e-10	1.23656	1.59837e-05	-1.90926e-10	1.01184
133177937	chr9:133177937:C:T	7.47791e-09	-0.992467	-4.23322e-10	2.05044e-06	-1.04168	-4.23322e-10
133177996	chr9:133177996:T:C	1.03673e-08	-1.90926e-10	-0.665768	2.5316e-06	-1.90926e-10	-0.830882
133178887	chr9:133178887:T:C	1.18793e-07	3.20818	-1.43521	5.42509e-06	1.35155	-1.42025
133178892	chr9:133178892:T:C	5.36019e-09	-1.90926e-10	-1.32542	1.53847e-06	-1.90926e-10	-1.32895
133178905	chr9:133178905:A:G	3.933e-08	1.99609	-1.32852	6.69748e-06	1.52195	-1.37995
133179185	chr9:133179185:T:C	5.43826e-08	-1.90926e-10	0.991624	1.18064e-05	-1.90926e-10	0.70891
133179264	chr9:133179264:A:C	1.04992e-08	-1.90926e-10	-0.653122	2.56018e-06	-1.90926e-10	-0.819656
133179324	chr9:133179324:G:A	4.85313e-09	-1.90926e-10	-1.4248	1.38974e-06	-1.90926e-10	-1.43062
133179705	chr9:133179705:C:T	8.27403e-09	-1.90926e-10	-0.891299	2.35092e-06	-1.90926e-10	-0.904926
133179918	chr9:133179918:G:A	2.62266e-07	2.74144	-0.176503	2.07646e-05	1.62035	-0.346837
133180000	chr9:133180000:C:G	6.44267e-09	-1.90926e-10	-1.14148	1.83266e-06	-1.90926e-10	-1.15397
133180029	chr9:133180029:A:G	3.82802e-08	1.96257	-1.32205	6.52136e-06	1.49056	-1.37521
133180118	chr9:133180118:G:A	1.88011e-07	-1.90926e-10	2.23208	4.16347e-05	-1.90926e-10	1.9692
133180372	chr9:133180372:G:C	7.80001e-10	-1.81867	-1.43421	2.42355e-07	-1.78806	-1.38903
133180416	chr9:133180416:C:T	1.01932e-07	3.05444	-1.43455	3.90874e-06	1.02546	-1.42198
133180468	chr9:133180468:C:T	2.18283e-08	-1.90926e-10	0.0787872	6.02448e-06	-1.90926e-10	0.0361
133180528	chr9:133180528:A:G	1.08799e-07	-1.90926e-10	1.68508	2.44372e-05	-1.90926e-10	1.43638
133180778	chr9:133180778:G:A	8.7276e-07	3.16994	0.597295	5.98735e-05	1.98336	0.349147
133180780	chr9:133180780:C:T	1.85962e-08	-1.90926e-10	-0.0814609	5.18508e-06	-1.90926e-10	-0.113947
133180887	chr9:133180887:T:C	1.36831e-08	-0.388255	-4.23322e-10	4.0061e-06	-0.371913	-4.23322e-10
133180892	chr9:133180892:A:T	8.74643e-07	3.20637	0.56303	5.9871e-05	2.01536	0.317097
133180919	chr9:133180919:G:T	8.70166e-07	3.28298	0.48128	5.91353e-05	2.08167	0.238422
133180931	chr9:133180931:C:T	1.09334e-06	3.10845	0.884119	7.67987e-05	1.92993	0.651526
133181061	chr9:133181061:G:A	4.80956e-09	-1.90926e-10	-1.43382	1.38713e-06	-1.90926e-10	-1.4325
133181110	chr9:133181110:G:C	9.76751e-07	3.31406	0.56575	6.59943e-05	2.10946	0.320373
133181382	chr9:133181382:C:T	7.71725e-07	3.18627	0.457939	5.33139e-05	1.99793	0.21854
133181506	chr9:133181506:C:T	1.09901e-09	-1.5459	-1.36411	2.83679e-07	-1.65766	-1.36199
133181569	chr9:133181569:G:A	1.81947e-08	1.26576	-1.36904	1.4153e-06	-0.0222204	-1.39017
133181617	chr9:133181617:C:T	5.15642e-09	-1.90926e-10	-1.36418	1.47924e-06	-1.90926e-10	-1.3682
133181618	chr9:133181618:C:T	7.89329e-09	-0.938407	-4.23322e-10	2.59621e-06	-0.80568	-4.23322e-10
133181641	chr9:133181641:G:A	6.45165e-07	2.9235	0.541586	4.58077e-05	1.76728	0.297435
133181719	chr9:133181719:A:G	3.08932e-07	3.0585	-0.329802	1.21443e-05	1.21191	-0.47478
133181826	chr9:133181826:G:C	7.11963e-09	-1.04156	-4.23322e-10	2.32558e-06	-0.915763	-4.23322e-10
133181839	chr9:133181839:G:T	6.56128e-09	-1.90926e-10	-1.12323	1.70839e-06	-1.90926e-10	-1.22418
133182218	chr9:133182218:G:A	1.18771e-09	-1.73848	-1.09391	3.43174e-07	-1.7517	-1.07755
133182444	chr9:133182444:G:T	2.87505e-08	0.354234	-4.23322e-10	6.96958e-06	0.181823	-4.23322e-10
133182497	chr9:133182497:C:A	3.36577e-09	-1.79076	-4.23322e-10	9.52247e-07	-1.80866	-4.23322e-10
133182563	chr9:133182563:C:T	1.03795e-06	3.48468	0.455898	7.33561e-05	2.26455	0.271042
133182699	chr9:133182699:G:A	4.81021e-09	-1.90926e-10	-1.43368	1.3738e-06	-1.90926e-10	-1.44215
133182801	chr9:133182801:C:T	1.49449e-08	0.0760284	-0.376078	2.11679e-06	-0.514983	-0.494849
133182952	chr9:133182952:C:A	8.19856e-09	-1.90926e-10	-0.900462	2.3303e-06	-1.90926e-10	-0.913736
133183495	chr9:133183495:T:C	8.80768e-10	-1.71005	-1.42133	2.266e-07	-1.82013	-1.42417
133183663	chr9:133183663:C:A	1.18004e-06	3.40703	0.661856	7.76742e-05	2.18567	0.407122
133183791	chr9:133183791:G:T	8.13452e-08	-1.90926e-10	1.39428	1.8797e-05	-1.90926e-10	1.17396
133183922	chr9:133183922:G:A	1.11638e-09	-1.5974	-1.29693	2.79791e-07	-1.71312	-1.32032
133183930	chr9:133183930:C:T	3.36796e-07	4.18795	-1.37289	1.05701e-05	2.00268	-1.40438
133184265	chr9:133184265:C:A	2.26444e-07	3.85811	-1.44003	1.06046e-05	2.04312	-1.44156
133185669	chr9:133185669:T:C	4.7912e-09	-1.90926e-10	-1.43764	1.38436e-06	-1.90926e-10	-1.43449
133185894	chr9:133185894:C:G	1.06666e-09	-1.51328	-1.42661	2.50401e-07	-1.71809	-1.42633
133185962	chr9:133185962:C:T	1.11417e-09	-1.54226	-1.35405	2.6479e-07	-1.73427	-1.35427
133186026	chr9:133186026:A:ATTG	2.34646e-07	3.89076	-1.43711	1.03149e-05	2.01593	-1.44207
133186128	chr9:133186128:G:T	2.97982e-09	-1.0645	-0.848051	7.42127e-07	-1.1037	-0.954262
133186261	chr9:133186261:C:T	8.09738e-10	-1.82738	-1.38809	2.45764e-07	-1.77761	-1.38551
133186470	chr9:133186470:C:T	9.00086e-09	-1.90926e-10	-0.8071	2.23837e-06	-1.90926e-10	-0.953982
133186605	chr9:133186605:G:A	3.33152e-09	-0.905735	-0.895258	1.55305e-06	-0.529965	-0.789547
133186671	chr9:133186671:C:T	8.37557e-09	-1.90926e-10	-0.879101	2.10939e-06	-1.90926e-10	-1.01333
133186958	chr9:133186958:A:G	6.0038e-09	-0.391153	-0.820875	2.89482e-06	0.0151389	-0.711949
133186967	chr9:133186967:C:T	5.93666e-09	-0.404421	-0.818854	2.85909e-06	0.00055325	-0.709781
133187023	chr9:133187023:T:C	7.14144e-09	-0.21229	-0.826216	3.52894e-06	0.219167	-0.717901
133187024	chr9:133187024:A:G	6.98405e-09	-0.233342	-0.827449	3.44292e-06	0.195827	-0.719239
133187050	chr9:133187050:C:T	1.17881e-09	-1.54225	-1.29766	2.89533e-07	-1.67461	-1.3246
133187083	chr9:133187083:A:G	6.02199e-09	-0.380718	-0.828284	2.90546e-06	0.0270235	-0.720164
133187092	chr9:133187092:G:A	5.04592e-09	-1.90926e-10	-1.38584	1.4045e-06	-1.90926e-10	-1.42005
133187104	chr9:133187104:A:G	8.51823e-09	-1.90926e-10	-0.862212	2.13262e-06	-1.90926e-10	-1.00238
133187309	chr9:133187309:T:C	2.34464e-08	-1.90926e-10	0.150295	6.51393e-06	-1.90926e-10	0.114211
133187470	chr9:133187470:A:C	5.86285e-09	-0.411573	-0.824212	2.82218e-06	-0.00651415	-0.715709
133187562	chr9:133187562:C:T	5.79255e-09	-0.461612	-0.786236	2.77455e-06	-0.0646228	-0.674622
133187590	chr9:133187590:G:A	5.70057e-09	-0.454017	-0.809837	2.73245e-06	-0.0543628	-0.70017
133187664	chr9:133187664:G:A	5.71182e-09	-1.26188	-4.23322e-10	1.84104e-06	-1.1494	-4.23322e-10
133187743	chr9:133187743:A:G	5.79523e-09	-0.416781	-0.830604	2.78755e-06	-0.0123272	-0.722242
133187776	chr9:133187776:G:T	6.27049e-09	-0.358729	-0.809837	3.04317e-06	0.0533379	-0.70017
133187819	chr9:133187819:A:T	6.00615e-09	-0.397649	-0.813987	2.89832e-06	0.00904923	-0.70465
133187897	chr9:133187897:C:T	6.24512e-09	-0.391031	-0.781589	3.02051e-06	0.0161265	-0.670432
133187908	chr9:133187908:A:C	6.05519e-09	-0.419641	-0.783864	2.92146e-06	-0.0157819	-0.671867
133187993	chr9:133187993:G:A	6.3296e-09	-0.39553	-0.763654	2.87221e-06	-0.0542759	-0.650374
133188001	chr9:133188001:G:A	6.15827e-09	-1.90926e-10	-1.18662	1.62033e-06	-1.90926e-10	-1.2771
133188290	chr9:133188290:A:C	2.88463e-09	-0.723196	-1.22183	1.26485e-06	-0.371247	-1.15353
133188407	chr9:133188407:C:T	6.739e-09	-1.90926e-10	-1.09651	1.90565e-06	-1.90926e-10	-1.11491
133189379	chr9:133189379:G:A	1.87336e-07	2.54143	-0.312945	1.5046e-05	1.45704	-0.50566
133189650	chr9:133189650:G:A	4.95079e-09	-1.90926e-10	-1.40487	1.4326e-06	-1.90926e-10	-1.40024
133189842	chr9:133189842:G:C	2.03235e-07	2.60924	-0.299296	1.62532e-05	1.52196	-0.493403
133190751	chr9:133190751:G:A	3.38046e-09	-0.374868	-1.41154	1.29433e-06	-0.112212	-1.38953
133190907	chr9:133190907:G:A	1.54573e-07	-1.90926e-10	2.03624	3.25695e-05	-1.90926e-10	1.72364
133191038	chr9:133191038:G:A	4.00966e-08	-1.90926e-10	0.686872	1.11198e-05	-1.90926e-10	0.648998
133191307	chr9:133191307:T:C	4.76971e-09	-1.90926e-10	-1.44213	1.38726e-06	-1.90926e-10	-1.4324
133191917	chr9:133191917:C:A	9.14482e-08	-1.90926e-10	1.51135	1.9794e-05	-1.90926e-10	1.22565
133192164	chr9:133192164:C:T	9.72438e-10	-1.68804	-1.34433	3.50424e-07	-1.50111	-1.30723
133192215	chr9:133192215:C:A	6.91176e-09	-1.90926e-10	-1.0712	2.17983e-06	-1.90926e-10	-0.980484
133192250	chr9:133192250:T:C	1.46644e-08	-1.90926e-10	-0.318998	4.27715e-06	-1.90926e-10	-0.306446
133192495	chr9:133192495:A:G	4.93295e-08	-1.90926e-10	0.894102	1.39016e-05	-1.90926e-10	0.872272
133193001	chr9:133193001:G:A	7.0657e-09	-1.90926e-10	-1.04917	2.04313e-06	-1.90926e-10	-1.04525
133193023	chr9:133193023:C:T	1.29878e-09	-1.67055	-1.07244	6.3805e-07	-1.27867	-0.930401
133193061	chr9:133193061:TG:T	6.78205e-09	-1.90926e-10	-1.09014	1.95975e-06	-1.90926e-10	-1.08691
133193075	chr9:133193075:C:A	8.75806e-10	-1.80349	-1.33354	2.51961e-07	-1.77109	-1.36712
133193090	chr9:133193090:C:G	8.22037e-08	-1.90926e-10	1.40478	1.79654e-05	-1.90926e-10	1.12872
133193234	chr9:133193234:T:C	8.98214e-08	-1.90926e-10	1.4934	1.95401e-05	-1.90926e-10	1.21274
133193467	chr9:133193467:A:G	3.37253e-09	-1.78876	-4.23322e-10	9.68324e-07	-1.79192	-4.23322e-10
133193786	chr9:133193786:G:A	9.70775e-09	-1.90926e-10	-0.731496	2.9193e-06	-1.90926e-10	-0.688388
133193956	chr9:133193956:C:A	1.28488e-08	-1.90926e-10	-0.451169	3.81831e-06	-1.90926e-10	-0.419923
133194006	chr9:133194006:T:C	1.76141e-08	-1.90926e-10	-0.135719	5.33275e-06	-1.90926e-10	-0.085864
133194073	chr9:133194073:G:A	2.18105e-08	-1.90926e-10	0.0779711	6.39096e-06	-1.90926e-10	0.095152
133194097	chr9:133194097:T:C	4.86861e-09	-1.68329	0.261673	1.88672e-06	-1.36251	0.237616
133194155	chr9:133194155:AAAAAG:A	4.88016e-09	-1.90926e-10	-1.41924	1.40627e-06	-1.90926e-10	-1.41879
133194201	chr9:133194201:GAGAA:G	3.35276e-09	-1.79464	-4.23322e-10	9.61665e-07	-1.79882	-4.23322e-10
133194323	chr9:133194323:C:T	1.25788e-08	-1.90926e-10	-0.472406	3.74017e-06	-1.90926e-10	-0.440601
133194544	chr9:133194544:G:A	8.26697e-10	-1.8118	-1.38294	2.27749e-07	-1.82306	-1.41618
133194704	chr9:133194704:C:T	1.38803e-08	-1.90926e-10	-0.373952	4.12959e-06	-1.90926e-10	-0.341553
133194715	chr9:133194715:T:C	1.32485e-08	-1.90926e-10	-0.420539	3.93905e-06	-1.90926e-10	-0.388791
133194779	chr9:133194779:G:A	4.81171e-09	-1.90926e-10	-1.43337	1.38226e-06	-1.90926e-10	-1.43601
133195217	chr9:133195217:A:G	9.66778e-10	-1.72493	-1.31327	3.41823e-07	-1.56207	-1.27112
133195228	chr9:133195228:C:T	1.32897e-08	-1.90926e-10	-0.417434	3.95148e-06	-1.90926e-10	-0.38564
133195576	chr9:133195576:G:A	1.32691e-08	-1.90926e-10	-0.418982	3.94873e-06	-1.90926e-10	-0.386338
133195896	chr9:133195896:T:C	1.07253e-09	-1.78405	-1.15034	3.94372e-07	-1.51301	-1.17718
133196008	chr9:133196008:A:G	1.32223e-08	-1.90926e-10	-0.422519	3.93474e-06	-1.90926e-10	-0.389887
133196093	chr9:133196093:C:T	1.00858e-07	-1.90926e-10	1.60929	3.08349e-05	-1.90926e-10	1.66892
133196205	chr9:133196205:A:G	3.41177e-09	-1.77719	-4.23322e-10	1.08048e-06	-1.68232	-4.23322e-10
133196208	chr9:133196208:G:A	1.43527e-08	-1.90926e-10	-0.340482	4.27764e-06	-1.90926e-10	-0.306331
133196283	chr9:133196283:TAAC:T	1.58995e-08	-1.90926e-10	-0.238133	4.75561e-06	-1.90926e-10	-0.200408
133196607	chr9:133196607:A:G	1.69566e-08	-1.90926e-10	-0.173763	5.07819e-06	-1.90926e-10	-0.134777
133196644	chr9:133196644:G:A	8.52414e-10	-1.81471	-1.34939	2.79022e-07	-1.72398	-1.31222
133197109	chr9:133197109:G:A	6.83579e-09	-1.90926e-10	-1.08225	1.97703e-06	-1.90926e-10	-1.07814
133197286	chr9:133197286:T:C	1.67988e-08	-1.90926e-10	-0.183115	5.03055e-06	-1.90926e-10	-0.144203
133197298	chr9:133197298:A:G	1.63896e-08	-1.90926e-10	-0.207774	4.90498e-06	-1.90926e-10	-0.16948
133197300	chr9:133197300:G:A	6.78969e-09	-1.90926e-10	-1.08902	1.96326e-06	-1.90926e-10	-1.08513
133197482	chr9:133197482:C:T	1.58511e-08	-1.90926e-10	-0.241184	4.74106e-06	-1.90926e-10	-0.203471
133197559	chr9:133197559:G:A	1.57558e-08	-1.90926e-10	-0.247215	4.7049e-06	-1.90926e-10	-0.211127
133197560	chr9:133197560:C:T	1.06258e-09	-1.77135	-1.17237	3.72232e-07	-1.63558	-1.11239
133197650	chr9:133197650:T:C	2.05704e-08	-1.90926e-10	0.019434	6.00504e-06	-1.90926e-10	0.0328673
133197695	chr9:133197695:T:TA	1.66371e-08	-1.90926e-10	-0.192786	4.98068e-06	-1.90926e-10	-0.154165
133197697	chr9:133197697:A:T	7.14353e-09	-1.90926e-10	-1.03821	2.01914e-06	-1.90926e-10	-1.05706
133197723	chr9:133197723:A:G	9.01556e-10	-1.77474	-1.33332	3.08601e-07	-1.64146	-1.29398
133198040	chr9:133198040:A:G	1.65377e-08	-1.90926e-10	-0.19878	4.95e-06	-1.90926e-10	-0.160344
133198735	chr9:133198735:G:C	1.82497e-08	-1.90926e-10	-0.100274	5.48498e-06	-1.90926e-10	-0.057719
133198798	chr9:133198798:T:C	1.71305e-08	-1.90926e-10	-0.163558	5.13074e-06	-1.90926e-10	-0.124481
133198879	chr9:133198879:A:G	1.55069e-08	-1.90926e-10	-0.263132	4.64285e-06	-1.90926e-10	-0.224404
133199058	chr9:133199058:A:C	1.6701e-08	-1.90926e-10	-0.188954	4.99787e-06	-1.90926e-10	-0.15072
133199073	chr9:133199073:T:C	2.40685e-08	-1.90926e-10	0.176485	7.35154e-06	-1.90926e-10	0.235178
133199514	chr9:133199514:G:A	9.22717e-10	-1.82509	-1.25976	2.8888e-07	-1.79698	-1.20449
133200020	chr9:133200020:C:T	1.43206e-09	-1.62006	-1.02525	5.05649e-07	-1.43552	-1.00612
133200036	chr9:133200036:A:G	4.77179e-09	-1.90926e-10	-1.4417	1.38805e-06	-1.90926e-10	-1.43183
133200292	chr9:133200292:C:A	1.02446e-06	4.68798	-0.76048	6.80871e-05	3.40339	-0.942334
133200398	chr9:133200398:G:A	6.88473e-09	-1.90926e-10	-1.07511	1.94231e-06	-1.90926e-10	-1.09585
133200492	chr9:133200492:A:G	1.86522e-08	1.34978	-1.42823	3.55011e-06	0.949043	-1.4418
133200569	chr9:133200569:C:A	4.98677e-09	-1.90926e-10	-1.39763	1.4972e-06	-1.90926e-10	-1.35614
133200618	chr9:133200618:T:C	1.05196e-09	-1.82239	-1.13138	3.12897e-07	-1.80622	-1.11539
133200740	chr9:133200740:G:A	1.05841e-09	-1.81935	-1.1283	3.12306e-07	-1.8113	-1.1122
133201040	chr9:133201040:A:G	1.06512e-09	-1.80706	-1.13428	3.07403e-07	-1.82095	-1.11838
133201427	chr9:133201427:G:T	7.7237e-09	-1.90926e-10	-0.960126	2.18155e-06	-1.90926e-10	-0.979695
133201617	chr9:133201617:C:G	1.22178e-09	-1.40703	-1.39708	5.40444e-07	-0.986224	-1.38887
133201662	chr9:133201662:G:A	1.06585e-09	-1.80865	-1.132	3.08394e-07	-1.82006	-1.11605
133201666	chr9:133201666:C:T	1.64176e-09	-1.69469	-0.813963	8.87715e-07	-1.247	-0.631836
133201668	chr9:133201668:T:C	1.07408e-09	-1.80255	-1.13041	3.07935e-07	-1.82324	-1.11436
133201669	chr9:133201669:A:C	3.36654e-09	-1.79053	-4.23322e-10	9.99742e-07	-1.75999	-4.23322e-10
133202023	chr9:133202023:C:T	5.11397e-09	-1.90926e-10	-1.37244	1.47067e-06	-1.90926e-10	-1.37401
133202054	chr9:133202054:G:A	2.29347e-06	5.5174	-0.783999	0.000125454	4.03656	-0.96435
133202129	chr9:133202129:G:A	2.07147e-09	-1.42475	-0.85141	1.14635e-06	-0.826408	-0.796738
133202270	chr9:133202270:T:G	9.60475e-10	-1.81456	-1.23019	2.80066e-07	-1.81544	-1.21702
133202289	chr9:133202289:C:T	9.61328e-10	-1.81651	-1.22735	2.81458e-07	-1.81322	-1.21429
133202308	chr9:133202308:G:A	9.825e-10	-1.79981	-1.22227	2.79855e-07	-1.82428	-1.20894
133202554	chr9:133202554:G:A	5.43683e-09	-1.90926e-10	-1.31122	1.55922e-06	-1.90926e-10	-1.31554
133202773	chr9:133202773:A:G	1.13406e-09	-1.68594	-1.19268	3.56642e-07	-1.61862	-1.17213
133202988	chr9:133202988:G:C	2.79205e-07	3.74556	-1.11804	2.49955e-05	2.598	-1.13903
133203174	chr9:133203174:C:T	9.84481e-09	0.374079	-1.09155	2.40885e-06	0.0717208	-0.952303
133203265	chr9:133203265:A:G	1.70476e-09	-1.52712	-0.943877	8.58605e-07	-0.992871	-0.919307
133203519	chr9:133203519:T:C	1.84604e-09	-1.52373	-0.867646	9.32366e-07	-0.988744	-0.841017
133203755	chr9:133203755:G:A	9.75507e-10	-1.80489	-1.22433	2.79405e-07	-1.82242	-1.21241
133203772	chr9:133203772:G:A	7.02109e-09	-1.90926e-10	-1.0555	2.11789e-06	-1.90926e-10	-1.00931
133203795	chr9:133203795:G:A	1.1187e-06	4.8875	-0.871989	6.73503e-05	3.48485	-1.03468
133204017	chr9:133204017:C:T	3.72785e-09	-1.68859	-4.23322e-10	1.07181e-06	-1.69038	-4.23322e-10
133204076	chr9:133204076:C:T	2.096e-09	-1.4785	-0.785886	1.12204e-06	-0.913835	-0.730752
133204098	chr9:133204098:T:A	9.63067e-10	-1.80675	-1.2353	2.76528e-07	-1.82147	-1.2237
133204155	chr9:133204155:A:G	2.87082e-09	-0.535163	-1.41466	5.8086e-07	-0.894459	-1.40852
133204208	chr9:133204208:C:T	9.75108e-10	-1.80897	-1.22066	2.81067e-07	-1.82017	-1.20872
133204233	chr9:133204233:TG:T	1.46784e-07	-1.90926e-10	1.98454	4.4823e-05	-1.90926e-10	2.04299
133204433	chr9:133204433:A:T	5.5554e-09	-1.90926e-10	-1.28965	1.57939e-06	-1.90926e-10	-1.30269
133204693	chr9:133204693:G:A	9.77843e-10	-1.80326	-1.22357	2.79454e-07	-1.82306	-1.21159
133204885	chr9:133204885:T:C	1.83846e-08	1.13278	-1.22569	8.53949e-07	-0.689141	-1.22847
133205029	chr9:133205029:A:G	1.83043e-09	-0.957777	-1.44209	5.49342e-07	-0.916967	-1.4418
133205040	chr9:133205040:C:T	4.85961e-09	-1.90926e-10	-1.42346	1.44e-06	-1.90926e-10	-1.39509
133205041	chr9:133205041:G:A	5.1932e-09	-1.90926e-10	-1.35707	1.51094e-06	-1.90926e-10	-1.347
133205091	chr9:133205091:C:T	7.47493e-09	-1.90926e-10	-0.992866	2.31971e-06	-1.90926e-10	-0.918287
133205098	chr9:133205098:G:T	2.85173e-08	1.76913	-1.42304	9.1314e-07	-0.444621	-1.40598
133205125	chr9:133205125:A:C	3.97068e-09	-1.62548	-4.23322e-10	1.0956e-06	-1.66843	-4.23322e-10
133205149	chr9:133205149:G:A	3.48293e-08	1.52029	-0.974255	5.21448e-06	0.784943	-0.893234
133205501	chr9:133205501:C:T	3.08754e-08	-1.90926e-10	0.425538	8.72012e-06	-1.90926e-10	0.405901
133206211	chr9:133206211:C:T	1.34525e-09	-1.52775	-1.18009	7.10933e-07	-0.97919	-1.12172
133206318	chr9:133206318:T:C	7.37254e-09	-1.00666	-4.23322e-10	2.04954e-06	-1.04212	-4.23322e-10
133206367	chr9:133206367:C:G	1.75483e-08	-1.90926e-10	-0.139463	5.29856e-06	-1.90926e-10	-0.0922975
133206442	chr9:133206442:C:T	2.99716e-08	0.907867	-0.512036	3.0968e-06	0.0997904	-0.729153
133206503	chr9:133206503:C:G	2.06581e-08	-1.90926e-10	0.0236856	5.88472e-06	-1.90926e-10	0.0126273
133206552	chr9:133206552:G:T	1.31079e-08	-1.90926e-10	-0.431206	3.77439e-06	-1.90926e-10	-0.431494
133206649	chr9:133206649:A:AGCATATCCTAACCTTT	5.34914e-09	-1.90926e-10	-1.32749	1.52258e-06	-1.90926e-10	-1.33933
133206657	chr9:133206657:G:GAC	5.32904e-09	-1.90926e-10	-1.33125	1.51729e-06	-1.90926e-10	-1.3428
133206800	chr9:133206800:A:C	8.04032e-09	-1.90926e-10	-0.919951	1.98394e-06	-1.90926e-10	-1.07464
133207024	chr9:133207024:C:T	1.39437e-09	-1.73474	-0.937236	7.05105e-07	-1.33385	-0.775289
133207063	chr9:133207063:C:G	4.65741e-09	-1.46596	-4.23322e-10	1.3628e-06	-1.45019	-4.23322e-10
133207202	chr9:133207202:C:T	2.34643e-07	-1.90926e-10	2.45365	6.89983e-05	-1.90926e-10	2.47435
133207428	chr9:133207428:T:C	1.70348e-08	1.25311	-1.42227	2.98725e-06	0.774079	-1.43946
133207617	chr9:133207617:T:C	8.04794e-09	-1.90926e-10	-0.919004	1.9856e-06	-1.90926e-10	-1.07381
133207873	chr9:133207873:T:C	5.6903e-09	-1.90926e-10	-1.26566	1.56167e-06	-1.90926e-10	-1.31398
133208381	chr9:133208381:C:T	1.43023e-08	1.06473	-1.40873	2.66015e-06	0.654289	-1.43564
133208414	chr9:133208414:A:G	1.26479e-08	0.969299	-1.43623	6.27642e-07	-0.789439	-1.43608
133208714	chr9:133208714:T:C	8.04881e-10	-1.81062	-1.41086	2.3007e-07	-1.81739	-1.41171
133209554	chr9:133209554:C:T	3.42348e-06	4.16781	0.966179	0.000112807	2.34069	0.625257
133209622	chr9:133209622:G:A	6.01014e-09	-1.90926e-10	-1.21097	1.83137e-06	-1.90926e-10	-1.15467
133209781	chr9:133209781:C:T	3.41876e-09	-1.77514	-4.23322e-10	9.62189e-07	-1.79828	-4.23322e-10
133209813	chr9:133209813:G:T	1.64905e-09	-1.66948	-0.834736	8.11614e-07	-1.31506	-0.653399
133209874	chr9:133209874:C:G	6.727e-09	-1.90926e-10	-1.09829	1.851e-06	-1.90926e-10	-1.144
133210025	chr9:133210025:G:A	5.06438e-09	-1.90926e-10	-1.38219	1.45437e-06	-1.90926e-10	-1.38516
133210203	chr9:133210203:C:T	5.33376e-09	-1.90926e-10	-1.33036	1.51944e-06	-1.90926e-10	-1.34139
133210396	chr9:133210396:T:C	2.7789e-08	1.76144	-1.44123	1.25561e-06	-0.0943548	-1.43776
133210436	chr9:133210436:G:A	7.89719e-07	4.27765	-0.610394	8.25679e-06	1.21152	-0.860215
133210495	chr9:133210495:A:G	5.10462e-09	-1.90926e-10	-1.37427	1.46711e-06	-1.90926e-10	-1.37644
133210597	chr9:133210597:GGTT:G	3.36533e-09	-1.79089	-4.23322e-10	9.51408e-07	-1.80954	-4.23322e-10
133210622	chr9:133210622:G:A	6.29815e-09	-1.90926e-10	-1.16417	1.74067e-06	-1.90926e-10	-1.20546
133210674	chr9:133210674:C:T	5.20768e-09	-1.90926e-10	-1.35429	1.50415e-06	-1.90926e-10	-1.35151
133211179	chr9:133211179:TG:T	8.44163e-10	-1.82337	-1.35046	2.76255e-07	-1.77331	-1.27286
133211235	chr9:133211235:C:G	1.25566e-08	-1.90926e-10	-0.474176	3.4763e-06	-1.90926e-10	-0.513763
133211425	chr9:133211425:C:G	8.19752e-07	4.25862	-0.554034	8.46488e-06	1.19615	-0.819951
133211529	chr9:133211529:C:T	2.21553e-08	1.53313	-1.43948	1.07605e-06	-0.251834	-1.4346
133211612	chr9:133211612:C:T	6.34078e-09	-1.90926e-10	-1.15742	1.75129e-06	-1.90926e-10	-1.19938
133211660	chr9:133211660:T:C	7.36056e-07	4.16762	-0.570734	7.8322e-06	1.13159	-0.833079
133212272	chr9:133212272:A:G	5.12564e-09	-1.90926e-10	-1.37016	1.46489e-06	-1.90926e-10	-1.37795
133212660	chr9:133212660:G:A	7.25689e-07	4.2283	-0.645597	7.73718e-06	1.17637	-0.89007
133212747	chr9:133212747:A:G	1.14993e-09	-1.45179	-1.41293	2.51392e-07	-1.71408	-1.4264
133212803	chr9:133212803:C:T	2.07977e-08	-1.90926e-10	0.0304209	5.76837e-06	-1.90926e-10	-0.00734282
133213187	chr9:133213187:C:T	1.22685e-08	-1.90926e-10	-0.497384	3.43226e-06	-1.90926e-10	-0.526512
133213226	chr9:133213226:C:T	8.7151e-09	-1.90926e-10	-0.839363	2.72189e-06	-1.90926e-10	-0.758405
133213255	chr9:133213255:A:G	9.12507e-10	-1.67562	-1.42036	2.38628e-07	-1.76021	-1.43237
133213566	chr9:133213566:A:G	1.48654e-08	1.03885	-1.34424	2.58255e-06	0.59015	-1.4011
133213664	chr9:133213664:G:A	4.79064e-09	-1.90926e-10	-1.43776	1.4173e-06	-1.90926e-10	-1.41098
133213758	chr9:133213758:T:C	2.03452e-08	0.00842664	-4.23322e-10	5.04967e-06	-0.14041	-4.23322e-10
133213972	chr9:133213972:A:C	4.92463e-09	-1.90926e-10	-1.41017	1.40826e-06	-1.90926e-10	-1.41738
133214067	chr9:133214067:A:G	6.01887e-09	-1.90926e-10	-1.20952	1.88248e-06	-1.90926e-10	-1.12714
133214142	chr9:133214142:T:C	7.08256e-07	4.20861	-0.650224	7.58705e-06	1.16232	-0.895609
133214771	chr9:133214771:G:C	9.28534e-08	-1.90926e-10	1.5266	2.55762e-05	-1.90926e-10	1.48193
133214824	chr9:133214824:C:T	1.05846e-08	-1.90926e-10	-0.645016	2.9396e-06	-1.90926e-10	-0.681459
133215190	chr9:133215190:A:C	8.66681e-10	-1.82078	-1.32672	2.47229e-07	-1.82717	-1.33
133215426	chr9:133215426:T:C	4.56126e-06	5.14379	0.277144	0.000284405	3.83772	0.0529429
133215442	chr9:133215442:G:A	8.12474e-09	0.516572	-1.42608	6.01558e-07	-0.854318	-1.41365
133215709	chr9:133215709:G:A	2.31382e-08	1.57653	-1.43947	1.10926e-06	-0.221466	-1.43457
133215928	chr9:133215928:A:T	2.60485e-08	-1.90926e-10	0.255541	7.02105e-06	-1.90926e-10	0.189181
133215996	chr9:133215996:AG:A	1.21981e-08	-1.90926e-10	-0.503139	3.41175e-06	-1.90926e-10	-0.532507
133216210	chr9:133216210:A:G	4.7702e-09	-1.90926e-10	-1.44203	1.37386e-06	-1.90926e-10	-1.4421
133216255	chr9:133216255:C:T	2.11291e-08	1.47984	-1.43361	1.0461e-06	-0.28882	-1.42584
133216321	chr9:133216321:A:G	3.98135e-09	-1.6228	-4.23322e-10	9.75313e-07	-1.78473	-4.23322e-10
133216370	chr9:133216370:G:A	1.22155e-08	-1.90926e-10	-0.501714	3.41677e-06	-1.90926e-10	-0.531035
133216422	chr9:133216422:C:T	2.40256e-08	1.6127	-1.438	1.13983e-06	-0.196681	-1.43217
133217372	chr9:133217372:C:A	2.1405e-08	1.49279	-1.43359	1.05796e-06	-0.277693	-1.42569
133217626	chr9:133217626:C:T	2.24197e-08	1.54031	-1.43479	1.09034e-06	-0.24587	-1.42738
133217812	chr9:133217812:G:A	2.11315e-08	1.48145	-1.4351	1.04791e-06	-0.28512	-1.42782
133218228	chr9:133218228:C:T	1.4187e-07	2.88677	-0.936274	2.2331e-06	0.181147	-1.13749
133218281	chr9:133218281:G:A	4.81418e-09	-1.90926e-10	-1.43285	1.38688e-06	-1.90926e-10	-1.43268
133218448	chr9:133218448:C:G	1.00639e-09	-1.81068	-1.18737	2.82933e-07	-1.82739	-1.19488
133218761	chr9:133218761:G:A	4.01256e-09	-1.61499	-4.23322e-10	1.14671e-06	-1.62284	-4.23322e-10
133218763	chr9:133218763:C:A	8.11602e-09	0.388931	-1.29951	5.37684e-07	-1.06703	-1.31319
133219094	chr9:133219094:G:A	3.26039e-09	-1.82257	-4.23322e-10	9.34815e-07	-1.82714	-4.23322e-10
133219243	chr9:133219243:T:A	1.15076e-08	0.86685	-1.42826	2.06214e-06	0.405859	-1.44185
133219956	chr9:133219956:G:A	4.83532e-09	-1.90926e-10	-1.42847	1.38612e-06	-1.90926e-10	-1.43322
133220171	chr9:133220171:C:A	7.78218e-09	-1.90926e-10	-0.952584	2.21367e-06	-1.90926e-10	-0.965079
133220344	chr9:133220344:C:T	1.45683e-09	-1.46374	-1.16442	3.09985e-07	-1.72026	-1.2107
133220383	chr9:133220383:G:C	1.33174e-06	4.18982	-4.23322e-10	4.89324e-06	-0.171877	-4.23322e-10
133220523	chr9:133220523:G:A	1.1655e-09	-1.79942	-1.05185	3.24726e-07	-1.82432	-1.06018
133220796	chr9:133220796:G:T	1.52754e-08	1.163	-1.44118	2.71979e-06	0.678187	-1.43737
133221239	chr9:133221239:G:A	1.40348e-09	-1.48513	-1.18033	3.01931e-07	-1.73184	-1.22545
133221272	chr9:133221272:T:C	1.43085e-09	-1.47288	-1.17327	3.059e-07	-1.72521	-1.21902
133221319	chr9:133221319:G:A	9.73763e-09	0.666511	-1.39493	4.99215e-07	-1.05153	-1.40292
133221443	chr9:133221443:G:A	6.05485e-09	-1.90926e-10	-1.20356	1.73792e-06	-1.90926e-10	-1.20704
133221474	chr9:133221474:G:A	1.01181e-08	-1.90926e-10	-0.690091	2.84985e-06	-1.90926e-10	-0.712467
133221534	chr9:133221534:A:G	5.52114e-09	-1.90926e-10	-1.29584	1.57396e-06	-1.90926e-10	-1.30614
133221681	chr9:133221681:C:A	2.46499e-08	-1.90926e-10	0.200353	6.85034e-06	-1.90926e-10	0.164566
133221748	chr9:133221748:ATAG:A	4.97077e-09	-1.90926e-10	-1.40085	1.43506e-06	-1.90926e-10	-1.39853
133222024	chr9:133222024:C:T	2.15675e-08	-1.90926e-10	0.0667679	5.86621e-06	-1.90926e-10	0.00947738
133222140	chr9:133222140:C:T	4.77044e-09	-1.90926e-10	-1.44198	1.37448e-06	-1.90926e-10	-1.44165
133222215	chr9:133222215:C:T	1.65591e-07	1.86562	0.239483	2.95569e-06	-0.475262	-0.200738
133222426	chr9:133222426:A:G	1.85884e-08	1.1593	-1.24119	6.85985e-07	-0.815311	-1.32132
133222438	chr9:133222438:A:C	3.89405e-09	-0.275802	-1.36917	5.86593e-07	-0.871401	-1.42176
133222787	chr9:133222787:C:T	2.9016e-08	-1.90926e-10	0.363426	7.94008e-06	-1.90926e-10	0.312192
133222788	chr9:133222788:A:G	1.36715e-08	-1.8277	1.43859	3.57464e-06	-1.8105	1.32463
133222828	chr9:133222828:C:T	7.95571e-10	-1.81226	-1.42086	2.32277e-07	-1.80899	-1.41057
133222862	chr9:133222862:T:C	5.69128e-09	0.157232	-1.42272	4.15442e-07	-1.20444	-1.4337
133222887	chr9:133222887:A:C	7.04877e-09	-1.5784	0.526836	1.271e-06	-1.75499	0.235061
133222904	chr9:133222904:C:T	4.22166e-08	0.833189	-0.0947963	1.9341e-06	-0.872346	-0.227742
133222948	chr9:133222948:G:C	6.27698e-09	-1.90926e-10	-1.16753	1.61115e-06	-1.90926e-10	-1.28278
133223009	chr9:133223009:T:C	5.11432e-09	-1.90926e-10	-1.37238	1.49826e-06	-1.90926e-10	-1.35543
133223104	chr9:133223104:T:C	4.91298e-09	-1.90926e-10	-1.41254	1.40587e-06	-1.90926e-10	-1.41908
133223109	chr9:133223109:G:A	5.71923e-09	0.164074	-1.42466	4.15826e-07	-1.20247	-1.43475
133223111	chr9:133223111:T:G	5.62552e-09	0.147553	-1.42466	4.11943e-07	-1.21185	-1.43475
133223157	chr9:133223157:AGG:A	1.42804e-08	-1.90926e-10	-0.345534	4.19277e-06	-1.90926e-10	-0.326371
133223284	chr9:133223284:G:A	5.50364e-09	-1.90926e-10	-1.29901	1.50488e-06	-1.90926e-10	-1.35102
133223361	chr9:133223361:G:A	1.48233e-08	-1.90926e-10	-0.308221	4.14974e-06	-1.90926e-10	-0.336685
133223533	chr9:133223533:G:A	5.00226e-07	2.30147	0.909168	9.03983e-06	-0.0435428	0.485451
133223861	chr9:133223861:A:G	5.96701e-09	-1.90926e-10	-1.21817	1.55107e-06	-1.90926e-10	-1.32078
133224133	chr9:133224133:T:G	7.47705e-08	2.01995	-0.709942	1.75745e-06	-0.336842	-0.859026
133224302	chr9:133224302:C:T	5.32383e-09	-1.90926e-10	-1.33223	1.51937e-06	-1.90926e-10	-1.34143
133224464	chr9:133224464:A:G	7.48429e-09	-1.90926e-10	-0.991614	1.8133e-06	-1.90926e-10	-1.16458
133224524	chr9:133224524:C:A	3.25152e-09	-1.8253	-4.23322e-10	9.44039e-07	-1.81732	-4.23322e-10
133224580	chr9:133224580:G:T	4.80804e-09	-1.90926e-10	-1.43413	1.38076e-06	-1.90926e-10	-1.4371
133224626	chr9:133224626:A:G	4.78155e-09	-1.90926e-10	-1.43966	1.404e-06	-1.90926e-10	-1.4204
133224880	chr9:133224880:G:T	5.06527e-09	-1.90926e-10	-1.38201	1.46127e-06	-1.90926e-10	-1.38043
133224881	chr9:133224881:C:T	5.06527e-09	-1.90926e-10	-1.38201	1.46127e-06	-1.90926e-10	-1.38043
133224922	chr9:133224922:T:C	5.75844e-09	-1.90926e-10	-1.25375	1.68199e-06	-1.90926e-10	-1.23975
133225086	chr9:133225086:A:G	5.42528e-09	-1.90926e-10	-1.31335	1.51942e-06	-1.90926e-10	-1.34141
133225101	chr9:133225101:C:T	1.04534e-08	0.776309	-1.4338	1.97167e-06	0.361186	-1.44204
133225109	chr9:133225109:T:C	2.74391e-08	0.30864	-0.00109188	2.29917e-06	-0.572621	-0.354563
133225190	chr9:133225190:C:T	5.03627e-09	-1.90926e-10	-1.38776	1.46314e-06	-1.90926e-10	-1.37914
133225436	chr9:133225436:G:A	5.56992e-09	-1.90926e-10	-1.28704	1.62289e-06	-1.90926e-10	-1.27552
133225511	chr9:133225511:G:A	3.24463e-07	3.09262	-0.314867	3.74723e-06	0.216025	-0.654741
133225679	chr9:133225679:C:G	5.37776e-09	-1.90926e-10	-1.32215	1.47056e-06	-1.90926e-10	-1.37409
133225820	chr9:133225820:A:G	1.28105e-08	0.984601	-1.43876	6.12701e-07	-0.808796	-1.44081
133226067	chr9:133226067:A:T	5.1691e-09	-1.90926e-10	-1.36172	1.47147e-06	-1.90926e-10	-1.37347
133226228	chr9:133226228:T:C	1.0238e-08	-0.191955	-0.486356	1.04104e-06	-0.955256	-0.76426
133226409	chr9:133226409:G:A	4.91305e-09	-1.90926e-10	-1.41253	1.41636e-06	-1.90926e-10	-1.41164
133226612	chr9:133226612:T:G	2.30232e-08	1.02501	-0.892934	8.48928e-07	-0.940419	-0.983094
133226812	chr9:133226812:T:C	7.24681e-09	0.385587	-1.40945	4.6191e-07	-1.1084	-1.42372
133226888	chr9:133226888:TC:T	5.04758e-09	-1.90926e-10	-1.38551	1.4485e-06	-1.90926e-10	-1.3892
133227055	chr9:133227055:T:C	1.53417e-09	-1.13835	-1.43808	3.06052e-07	-1.50424	-1.43949
133227060	chr9:133227060:C:T	1.46044e-08	-1.90926e-10	-0.323095	3.39242e-06	-1.90926e-10	-0.538189
133227383	chr9:133227383:A:G	7.04916e-09	-1.90926e-10	-1.05151	1.95856e-06	-1.90926e-10	-1.08752
133227418	chr9:133227418:C:T	3.32126e-09	-1.80408	-4.23322e-10	9.43589e-07	-1.8178	-4.23322e-10
133227464	chr9:133227464:A:G	4.81932e-09	-1.90926e-10	-1.43179	1.37463e-06	-1.90926e-10	-1.44154
133227766	chr9:133227766:C:T	5.05452e-07	4.17262	-0.951583	2.1103e-06	-0.0598864	-0.953017
133227864	chr9:133227864:GA:G	1.46332e-09	-1.43119	-1.19252	3.59033e-07	-1.56701	-1.21706
133227894	chr9:133227894:C:T	1.458e-09	-1.45154	-1.17582	3.58838e-07	-1.58346	-1.20115
133227900	chr9:133227900:G:A	5.80963e-09	-1.90926e-10	-1.2449	1.62842e-06	-1.90926e-10	-1.27212
133228038	chr9:133228038:C:T	1.81017e-09	-1.54345	-0.867547	4.534e-07	-1.65435	-0.89636
133228084	chr9:133228084:T:C	1.58323e-09	-1.57773	-0.967228	4.14413e-07	-1.67503	-0.965596
133228190	chr9:133228190:C:T	5.0334e-09	-1.90926e-10	-1.38832	1.43566e-06	-1.90926e-10	-1.39811
133228203	chr9:133228203:C:T	2.53053e-09	-1.81803	-0.25796	6.98278e-07	-1.7654	-0.353472
133228405	chr9:133228405:A:T	2.51317e-08	-1.90926e-10	0.21971	7.46301e-06	-1.90926e-10	0.250227
133228579	chr9:133228579:G:T	4.82943e-09	-1.90926e-10	-1.42969	1.40428e-06	-1.90926e-10	-1.42021
133228938	chr9:133228938:C:T	7.25124e-08	-1.90926e-10	1.27934	2.11747e-05	-1.90926e-10	1.29308
133229284	chr9:133229284:C:T	5.28973e-09	-1.33865	-4.23322e-10	1.44313e-06	-1.39291	-4.23322e-10
133229298	chr9:133229298:C:A	7.55765e-09	-1.90926e-10	-0.98186	1.80564e-06	-1.90926e-10	-1.16882
133229306	chr9:133229306:G:A	1.66146e-09	-1.58065	-0.916081	4.34954e-07	-1.67757	-0.914677
133229307	chr9:133229307:A:T	4.35714e-09	-1.5326	-4.23322e-10	1.13575e-06	-1.63244	-4.23322e-10
133229524	chr9:133229524:G:A	4.86069e-09	-1.90926e-10	-1.42324	1.42147e-06	-1.90926e-10	-1.40804
133229782	chr9:133229782:TA:T	6.64916e-09	-1.90926e-10	-1.10993	1.95809e-06	-1.90926e-10	-1.08776
133229818	chr9:133229818:T:C	5.24277e-09	-1.90926e-10	-1.34757	1.46853e-06	-1.90926e-10	-1.37547
133230128	chr9:133230128:C:T	4.65226e-07	4.0616	-0.9235	2.04493e-06	-0.119951	-0.924419
133230176	chr9:133230176:A:C	4.14196e-09	-1.58325	-4.23322e-10	1.11827e-06	-1.64795	-4.23322e-10
133230189	chr9:133230189:C:T	5.73148e-09	-1.90926e-10	-1.25845	1.58373e-06	-1.90926e-10	-1.29995
133230316	chr9:133230316:A:G	7.41722e-09	0.344078	-1.34469	4.38655e-07	-1.2112	-1.37257
133230420	chr9:133230420:G:A	1.57604e-09	-1.58191	-0.967594	4.12708e-07	-1.67857	-0.966174
133230603	chr9:133230603:C:T	4.83942e-09	-1.90926e-10	-1.42763	1.40848e-06	-1.90926e-10	-1.41722
133230604	chr9:133230604:A:T	2.66817e-08	-1.90926e-10	0.279558	7.48054e-06	-1.90926e-10	0.252573
133230685	chr9:133230685:G:A	5.5779e-09	-1.90926e-10	-1.28561	1.54982e-06	-1.90926e-10	-1.32159
133230763	chr9:133230763:G:A	1.36094e-09	-1.60942	-1.08682	3.5967e-07	-1.69995	-1.08235
133231024	chr9:133231024:A:G	1.50948e-09	-1.63081	-0.961844	3.9985e-07	-1.71613	-0.960263
133231249	chr9:133231249:C:T	1.4854e-09	-1.62365	-0.985085	3.92833e-07	-1.71075	-0.98335
133231300	chr9:133231300:A:G	1.39483e-08	-1.90926e-10	-0.369065	3.90855e-06	-1.90926e-10	-0.396566
133231587	chr9:133231587:G:A	4.18515e-09	-1.81878	0.245901	9.9529e-07	-1.80661	0.0421573
133231713	chr9:133231713:A:C	5.05611e-09	-1.34582	-0.0380057	1.23417e-06	-1.48219	-0.0671458
133231824	chr9:133231824:G:T	9.39108e-08	-1.90926e-10	1.53793	2.74537e-05	-1.90926e-10	1.55277
133232054	chr9:133232054:C:G	1.62076e-09	-1.39753	-1.124	3.92658e-07	-1.5449	-1.14965
133232142	chr9:133232142:A:G	1.4438e-09	-1.63381	-1.00333	3.45805e-07	-1.79782	-1.0238
133232400	chr9:133232400:G:A	3.57075e-09	-1.40635	-0.325292	8.8549e-07	-1.53431	-0.347035
133232483	chr9:133232483:C:G	5.26509e-09	-1.90926e-10	-1.34332	1.50515e-06	-1.90926e-10	-1.35084
133232783	chr9:133232783:ATTAT:A	3.1286e-08	-1.90926e-10	0.438752	8.78798e-06	-1.90926e-10	0.413654
133232905	chr9:133232905:TTC:T	8.95621e-09	-1.90926e-10	-0.812073	2.06346e-06	-1.90926e-10	-1.03535
133233130	chr9:133233130:G:A	8.90444e-09	-1.90926e-10	-0.81787	2.05297e-06	-1.90926e-10	-1.04045
133233283	chr9:133233283:G:A	9.35416e-09	0.65685	-1.42545	5.18531e-07	-1.0078	-1.40869
133233400	chr9:133233400:TG:T	5.00772e-09	-1.90926e-10	-1.39344	1.41063e-06	-1.90926e-10	-1.41569
133233778	chr9:133233778:C:T	5.79534e-07	3.80193	-0.444129	2.48036e-06	-0.372047	-0.479282
133233865	chr9:133233865:G:A	3.03461e-09	-1.38933	-0.505008	7.56496e-07	-1.51418	-0.52461
133233892	chr9:133233892:G:A	7.95708e-07	3.51744	0.157367	7.29042e-06	0.456857	-0.230028
133234284	chr9:133234284:T:C	3.36521e-09	-1.33997	-0.450962	8.32108e-07	-1.47239	-0.471138
133234344	chr9:133234344:T:A	5.55452e-09	-0.12925	-1.16056	1.00079e-06	-0.496079	-1.26287
133234353	chr9:133234353:C:A	5.46594e-09	-1.30588	-4.23322e-10	1.14326e-06	-1.62585	-4.23322e-10
133234377	chr9:133234377:GGCAAGGCCAGCCGT:G	8.35868e-08	-1.90926e-10	1.42147	2.38956e-05	-1.90926e-10	1.41396
133234428	chr9:133234428:C:T	4.91099e-09	-1.90926e-10	-1.41294	1.3915e-06	-1.90926e-10	-1.42935
133234438	chr9:133234438:A:G	5.73077e-09	-0.136559	-1.12201	1.02593e-06	-0.502756	-1.23138
133234523	chr9:133234523:C:A	4.84581e-09	-1.90926e-10	-1.42631	1.39029e-06	-1.90926e-10	-1.43022
133234794	chr9:133234794:G:A	5.51777e-09	-1.29645	-4.23322e-10	1.14977e-06	-1.62017	-4.23322e-10
133234843	chr9:133234843:C:T	7.89753e-09	-1.90926e-10	-0.93787	2.17134e-06	-1.90926e-10	-0.984387
133234925	chr9:133234925:C:T	9.552e-08	0.0428207	1.5121	1.15984e-05	-0.458995	1.15013
133234944	chr9:133234944:C:T	4.98019e-09	-1.90926e-10	-1.39895	1.38747e-06	-1.90926e-10	-1.43225
133235036	chr9:133235036:C:G	9.72352e-08	-1.90926e-10	1.57271	2.77919e-05	-1.90926e-10	1.56501
133235110	chr9:133235110:T:C	7.84408e-09	-1.90926e-10	-0.944661	2.15829e-06	-1.90926e-10	-0.990416
133235128	chr9:133235128:G:A	4.98168e-09	-1.39865	-4.23322e-10	1.07928e-06	-1.68344	-4.23322e-10
133236118	chr9:133236118:C:T	3.57399e-09	-1.73074	-4.23322e-10	1.07153e-06	-1.69065	-4.23322e-10
133236343	chr9:133236343:T:C	2.01839e-08	-1.90926e-10	0.00046456	5.44987e-06	-1.90926e-10	-0.0641402
133236394	chr9:133236394:C:A	3.48061e-09	-1.75721	-4.23322e-10	9.90978e-07	-1.76879	-4.23322e-10
133236578	chr9:133236578:G:A	2.54086e-08	-1.90926e-10	0.230666	7.47857e-06	-1.90926e-10	0.25231
133236607	chr9:133236607:C:G	9.58859e-09	-1.90926e-10	-0.743846	2.7424e-06	-1.90926e-10	-0.7509
133236642	chr9:133236642:A:G	4.44442e-09	-1.78482	0.272048	1.15524e-06	-1.82062	0.205201
133236763	chr9:133236763:C:G	6.56165e-09	-1.90926e-10	-1.12318	1.82443e-06	-1.90926e-10	-1.15847
133236867	chr9:133236867:G:A	7.38439e-09	-1.90926e-10	-1.00505	2.09383e-06	-1.90926e-10	-1.02074
133237026	chr9:133237026:A:G	2.05181e-06	6.00608	-1.38402	5.09584e-06	1.28594	-1.41725
133237150	chr9:133237150:T:C	7.1022e-06	5.51009	0.353652	1.97678e-05	1.04864	0.175683
133237183	chr9:133237183:C:T	2.97462e-06	5.04557	-0.0521245	9.9606e-06	0.773245	-0.234339
133237937	chr9:133237937:C:T	3.53009e-09	-1.7431	-4.23322e-10	1.00395e-06	-1.75579	-4.23322e-10
133238353	chr9:133238353:A:C	1.35006e-06	-1.90926e-10	4.20349	0.000389682	-1.90926e-10	4.2056
133238396	chr9:133238396:C:T	1.3441e-09	-1.60485	-1.10385	3.55138e-07	-1.69235	-1.10263
133238408	chr9:133238408:G:T	4.77005e-09	-1.90926e-10	-1.44206	1.38313e-06	-1.90926e-10	-1.43538
133238602	chr9:133238602:G:C	4.77323e-09	-1.90926e-10	-1.4414	1.37412e-06	-1.90926e-10	-1.44192
133238613	chr9:133238613:T:C	4.04059e-09	-1.60803	-4.23322e-10	1.06271e-06	-1.69891	-4.23322e-10
133238680	chr9:133238680:A:T	5.63734e-09	-1.37772	0.102711	1.19241e-06	-1.63427	0.0505134
133239032	chr9:133239032:G:A	6.55862e-09	-1.12364	-4.23322e-10	1.94407e-06	-1.09495	-4.23322e-10
133239184	chr9:133239184:A:C	0.0025262	7.52175	4.21606	0.000927875	1.75548	3.31769
133239449	chr9:133239449:C:A	5.05805e-09	-1.90926e-10	-1.38344	1.47649e-06	-1.90926e-10	-1.37007
133239657	chr9:133239657:A:T	3.69404e-09	-1.6977	-4.23322e-10	9.34424e-07	-1.82756	-4.23322e-10
133239777	chr9:133239777:C:T	4.47812e-09	-1.50522	-4.23322e-10	1.25426e-06	-1.53319	-4.23322e-10
133239789	chr9:133239789:A:G	3.35491e-05	6.73653	0.679815	2.37634e-05	1.08648	0.321936
133239848	chr9:133239848:G:C	8.95529e-06	6.46419	-0.368615	7.64102e-06	0.90716	-0.633361
133239889	chr9:133239889:G:A	1.62005e-08	-1.49482	1.27545	4.7686e-06	-1.19415	0.996476
133239923	chr9:133239923:C:G	2.08608e-08	-0.718112	0.751566	2.32829e-06	-1.37107	0.456477
133240301	chr9:133240301:T:C	4.31703e-09	-1.82508	0.283227	1.11682e-06	-1.75469	0.105441
133240351	chr9:133240351:G:A	4.77615e-09	-1.90926e-10	-1.44078	1.3891e-06	-1.90926e-10	-1.43107
133240419	chr9:133240419:A:AAAAT	4.87271e-09	-1.81908	0.398311	1.27682e-06	-1.73038	0.215021
133240489	chr9:133240489:G:A	5.69299e-09	-1.80548	0.540293	1.50802e-06	-1.70222	0.353282
133240546	chr9:133240546:A:G	5.07755e-09	-1.76474	0.385153	1.41759e-06	-1.61687	0.206099
133240605	chr9:133240605:G:T	2.35053e-08	-1.10516	1.25797	3.11121e-06	-1.5152	0.890483
133240643	chr9:133240643:T:C	7.69547e-09	-0.963788	-4.23322e-10	1.24514e-06	-1.54048	-4.23322e-10
133240750	chr9:133240750:T:A	5.22525e-09	-1.90926e-10	-1.35092	1.50867e-06	-1.90926e-10	-1.3485
133240901	chr9:133240901:C:T	1.76113e-08	-1.90926e-10	-0.13588	5.04672e-06	-1.90926e-10	-0.140993
133241008	chr9:133241008:T:C	1.1881e-08	-1.71741	1.18793	3.11858e-06	-1.53609	0.91374
133241072	chr9:133241072:G:A	6.9677e-09	-1.90926e-10	-1.06314	1.98253e-06	-1.90926e-10	-1.07536
133241275	chr9:133241275:G:A	1.70831e-09	-1.1757	-1.29322	5.67061e-07	-1.04562	-1.2814
133241372	chr9:133241372:G:A	2.35269e-09	-1.7506	-0.398259	7.07652e-07	-1.62407	-0.481461
133241499	chr9:133241499:T:C	4.65868e-07	-1.90926e-10	3.13948	0.000151722	-1.90926e-10	3.26232
133241506	chr9:133241506:C:T	4.79188e-09	-1.90926e-10	-1.4375	1.3818e-06	-1.90926e-10	-1.43634
133241511	chr9:133241511:G:A	4.79712e-09	-1.90926e-10	-1.4364	1.38346e-06	-1.90926e-10	-1.43514
133241514	chr9:133241514:G:A	4.79098e-09	-1.90926e-10	-1.43768	1.38151e-06	-1.90926e-10	-1.43655
133241594	chr9:133241594:G:A	7.34797e-09	-1.90926e-10	-1.01	2.18644e-06	-1.90926e-10	-0.977457
133241601	chr9:133241601:A:C	1.38027e-08	-1.90926e-10	-0.379554	3.92003e-06	-1.90926e-10	-0.393633
133241661	chr9:133241661:T:C	2.34464e-09	-1.65984	-0.492447	6.87087e-07	-1.4379	-0.697124
133241830	chr9:133241830:C:T	2.01277e-08	-1.90926e-10	-0.00232107	5.62514e-06	-1.90926e-10	-0.0324853
133242015	chr9:133242015:T:C	4.82289e-09	-1.43105	-4.23322e-10	9.97996e-07	-1.76174	-4.23322e-10
133242031	chr9:133242031:A:G	4.78971e-09	-1.90926e-10	-1.43795	1.38106e-06	-1.90926e-10	-1.43688
133242108	chr9:133242108:C:T	3.88901e-09	-0.216027	-1.43024	1.46275e-06	0.0554408	-1.43485
133242194	chr9:133242194:T:TC	4.77527e-09	-1.90926e-10	-1.44097	1.37625e-06	-1.90926e-10	-1.44037
133242258	chr9:133242258:C:T	1.89008e-08	-1.90926e-10	-0.0652183	5.34494e-06	-1.90926e-10	-0.083581
133242300	chr9:133242300:T:A	7.13941e-09	-1.90926e-10	-1.03879	1.69008e-06	-1.90926e-10	-1.23495
133242357	chr9:133242357:C:T	2.12384e-08	-1.90926e-10	0.0513911	6.13798e-06	-1.90926e-10	0.0547647
133242373	chr9:133242373:C:G	2.54738e-09	-1.15035	-0.919005	7.83148e-07	-1.08896	-0.915205
133242577	chr9:133242577:G:A	5.02243e-07	1.51345	1.70122	4.74857e-06	-1.24581	1.04392
133242768	chr9:133242768:T:C	4.77209e-09	-1.90926e-10	-1.44164	1.37511e-06	-1.90926e-10	-1.4412
133242776	chr9:133242776:C:T	3.71408e-09	-0.381504	-1.31079	8.85444e-07	-0.536626	-1.34477
133242793	chr9:133242793:G:A	6.70424e-09	-1.48844	0.386761	1.18422e-06	-1.68271	0.0920662
133242836	chr9:133242836:A:C	3.43036e-09	-1.64416	-0.1276	9.34041e-07	-1.43336	-0.394611
133242941	chr9:133242941:G:A	7.64672e-09	-1.59146	0.621321	1.40499e-06	-1.748	0.3283
133243016	chr9:133243016:AAAAAAAAAAAAAAAG:A	0.000146952	7.72202	1.17142	5.02518e-05	1.38864	0.768677
133243075	chr9:133243075:AG:A	1.78782e-09	-1.14715	-1.27627	5.94358e-07	-0.966889	-1.31312
133243080	chr9:133243080:T:C	7.07972e-09	-1.90926e-10	-1.04719	2.09975e-06	-1.90926e-10	-1.01791
133243133	chr9:133243133:A:G	7.1245e-09	-1.90926e-10	-1.04088	2.05386e-06	-1.90926e-10	-1.04001
133243352	chr9:133243352:G:C	5.88195e-09	-1.90926e-10	-1.23253	1.53682e-06	-1.90926e-10	-1.33002
133243353	chr9:133243353:T:C	1.28983e-06	2.41949	1.73835	6.95515e-06	-0.862708	1.04246
133243413	chr9:133243413:C:T	1.13875e-05	1.91655	4.4193	6.40111e-05	-1.10607	3.50539
133243479	chr9:133243479:G:A	1.22476e-05	2.34723	4.06144	5.58708e-05	-0.90966	3.17297
133243592	chr9:133243592:T:C	9.38301e-06	2.40953	3.7327	4.25248e-05	-0.881872	2.87223
133243841	chr9:133243841:G:C	1.94146e-05	2.47463	4.39473	7.9865e-05	-0.853993	3.4746
133244309	chr9:133244309:T:C	3.68914e-09	-1.69903	-4.23322e-10	1.06652e-06	-1.69533	-4.23322e-10
133244390	chr9:133244390:A:G	2.0411e-05	2.52661	4.3928	8.1738e-05	-0.828479	3.47227
133244422	chr9:133244422:G:A	2.07618e-05	2.49937	4.43708	8.39931e-05	-0.842153	3.51316
133244501	chr9:133244501:G:A	2.16543e-05	2.546	4.43254	8.55349e-05	-0.819784	3.50898
133244567	chr9:133244567:A:G	1.27753e-09	-1.50974	-1.24975	3.92781e-07	-1.44885	-1.24538
133244570	chr9:133244570:C:G	1.91949e-09	-1.62349	-0.728874	5.8413e-07	-1.57797	-0.71939
133244598	chr9:133244598:A:G	6.49696e-06	2.65992	3.11475	2.58263e-05	-0.772349	2.26401
133244690	chr9:133244690:G:A	4.11422e-09	-1.58997	-4.23322e-10	1.15278e-06	-1.61755	-4.23322e-10
133244704	chr9:133244704:G:A	1.94655e-05	2.50041	4.37157	7.9048e-05	-0.841703	3.45203
133244809	chr9:133244809:G:A	4.11246e-09	-0.252888	-1.33751	6.32082e-07	-0.836718	-1.38175
133244933	chr9:133244933:A:G	3.67798e-09	-0.372715	-1.32934	5.78772e-07	-0.930901	-1.37568
133244977	chr9:133244977:G:A	6.80151e-09	-1.90926e-10	-1.08728	2.01457e-06	-1.90926e-10	-1.05933
133245428	chr9:133245428:T:C	2.66667e-08	0.278997	-4.23322e-10	2.59423e-06	-0.806441	-4.23322e-10
133245528	chr9:133245528:G:A	9.86295e-09	-0.715635	-4.23322e-10	1.40637e-06	-1.41872	-4.23322e-10
133245568	chr9:133245568:G:A	1.07585e-08	-0.628721	-4.23322e-10	1.48374e-06	-1.36517	-4.23322e-10
133245575	chr9:133245575:T:C	2.00812e-09	-1.60207	-0.705152	6.12012e-07	-1.5544	-0.696337
133245587	chr9:133245587:G:A	2.85499e-08	-1.90926e-10	0.347233	8.42478e-06	-1.90926e-10	0.371446
133245606	chr9:133245606:A:G	5.10582e-09	-1.90926e-10	-1.37404	1.40691e-06	-1.90926e-10	-1.41834
133245627	chr9:133245627:G:A	5.01284e-06	1.4772	4.03814	4.28452e-05	-1.14825	3.14611
133245734	chr9:133245734:AAAAAAC:A	8.81677e-08	1.47482	-4.23322e-10	1.439e-06	-1.39579	-4.23322e-10
133245916	chr9:133245916:C:T	7.01087e-07	1.23589	2.31232	7.16301e-06	-1.34472	1.55391
133246054	chr9:133246054:T:C	1.74423e-05	2.55359	4.20864	6.93168e-05	-0.822901	3.30186
133246239	chr9:133246239:G:A	5.13139e-08	0.363056	0.570486	1.57196e-06	-1.61269	0.305285
133246265	chr9:133246265:A:G	1.38107e-06	2.43517	1.79103	7.06846e-06	-0.877462	1.07337
133246866	chr9:133246866:T:C	9.24825e-06	1.33936	4.78841	8.10754e-05	-1.21159	3.84724
133247185	chr9:133247185:G:A	8.50858e-09	-0.863346	-4.23322e-10	1.27579e-06	-1.51616	-4.23322e-10
133247259	chr9:133247259:G:C	2.2551e-09	-1.61577	-0.575461	6.8722e-07	-1.56931	-0.565522
133247301	chr9:133247301:G:A	1.16796e-08	-1.90926e-10	-0.546578	3.29571e-06	-1.90926e-10	-0.567112
133247319	chr9:133247319:T:C	5.14863e-06	2.77428	2.76778	2.05367e-05	-0.684093	1.94658
133247331	chr9:133247331:G:A	1.18012e-07	2.14126	-0.374892	2.60931e-05	1.76745	-0.265516
133247632	chr9:133247632:C:T	2.71281e-08	-1.90926e-10	0.29615	7.90704e-06	-1.90926e-10	0.308022
133247890	chr9:133247890:G:A	7.25439e-09	-1.90926e-10	-1.02281	2.0316e-06	-1.90926e-10	-1.05091
133248012	chr9:133248012:C:T	4.81698e-09	-1.90926e-10	-1.43227	1.3822e-06	-1.90926e-10	-1.43605
133248353	chr9:133248353:T:C	3.6379e-06	2.81982	2.37492	1.50273e-05	-0.665386	1.61553
133248453	chr9:133248453:A:G	3.03236e-09	-1.54467	-0.350409	7.24641e-07	-1.51732	-0.564488
133248927	chr9:133248927:G:A	3.25848e-09	-1.82316	-4.23322e-10	9.58001e-07	-1.80264	-4.23322e-10
133248939	chr9:133248939:T:C	8.31167e-09	-1.90926e-10	-0.88676	2.39192e-06	-1.90926e-10	-0.887637
133249012	chr9:133249012:G:A	1.16729e-07	-0.156415	1.91185	2.55642e-05	0.0399596	1.4415
133249045	chr9:133249045:A:G	1.21105e-07	-0.110948	1.90318	2.65489e-05	0.0862406	1.43302
133249203	chr9:133249203:T:A	4.6235e-09	-1.47327	-4.23322e-10	1.22647e-06	-1.55559	-4.23322e-10
133249215	chr9:133249215:T:G	1.23941e-09	-1.55526	-1.23452	3.80648e-07	-1.49582	-1.22979
133249853	chr9:133249853:G:C	5.75975e-09	-1.90926e-10	-1.25353	1.64984e-06	-1.90926e-10	-1.25905
133249942	chr9:133249942:A:T	1.70483e-08	-0.666987	0.498615	4.11228e-06	-0.522472	0.176719
133250222	chr9:133250222:C:T	4.76977e-09	-1.90926e-10	-1.44212	1.37384e-06	-1.90926e-10	-1.44212
133250329	chr9:133250329:C:G	1.72851e-08	-0.70263	0.548054	4.13615e-06	-0.56131	0.221343
133250616	chr9:133250616:C:A	6.58196e-09	-1.90926e-10	-1.12009	1.86162e-06	-1.90926e-10	-1.13829
133250742	chr9:133250742:A:C	1.46644e-06	2.28859	1.99758	8.77944e-06	-0.863555	1.27624
133250805	chr9:133250805:T:G	4.83643e-09	-1.90926e-10	-1.42824	1.38908e-06	-1.90926e-10	-1.43109
133251108	chr9:133251108:C:T	1.73625e-08	-0.695953	0.545844	4.14696e-06	-0.554903	0.217546
133251112	chr9:133251112:A:C	1.76381e-08	-0.68664	0.55228	4.21184e-06	-0.545259	0.223427
133251249	chr9:133251249:A:G	1.98409e-08	-0.916755	0.90008	4.65781e-06	-0.753087	0.531901
133251573	chr9:133251573:T:C	5.90128e-09	-1.90926e-10	-1.22925	1.70214e-06	-1.90926e-10	-1.22785
133251735	chr9:133251735:A:C	5.57958e-09	-1.28531	-4.23322e-10	1.52708e-06	-1.33638	-4.23322e-10
133251881	chr9:133251881:T:C	9.6402e-09	-0.118716	-0.619762	2.43039e-06	-0.177699	-0.693981
133251979	chr9:133251979:C:T	7.10659e-05	9.57828	-1.41133	1.1794e-05	2.14928	-1.44142
133252094	chr9:133252094:A:G	1.11349e-08	0.744493	-1.33883	2.41317e-06	0.479096	-1.35789
133252214	chr9:133252214:G:A	7.04677e-09	-1.80724	0.755393	1.96055e-06	-1.8275	0.740992
133252254	chr9:133252254:T:C	2.15699e-08	0.700692	-0.633814	2.38127e-06	-0.281445	-0.610652
133252302	chr9:133252302:A:G	1.29828e-09	-1.52072	-1.22266	2.91881e-07	-1.73315	-1.25799
133252377	chr9:133252377:C:T	3.11217e-09	-1.24882	-0.620277	5.39119e-07	-1.60253	-0.775017
133252396	chr9:133252396:A:G	5.49729e-09	-1.90926e-10	-1.30016	1.57982e-06	-1.90926e-10	-1.30242
133252424	chr9:133252424:G:A	5.61662e-09	-1.27799	-0.000700229	8.76481e-07	-1.65979	-0.231781
133252520	chr9:133252520:G:A	4.79624e-09	-1.90926e-10	-1.43659	1.50076e-06	-1.90926e-10	-1.35376
133252693	chr9:133252693:G:C	7.11003e-09	-1.90926e-10	-1.04291	2.0679e-06	-1.90926e-10	-1.0332
133253056	chr9:133253056:T:C	7.04369e-09	-1.90926e-10	-1.05229	2.05425e-06	-1.90926e-10	-1.03982
133253080	chr9:133253080:A:G	5.69761e-09	0.173021	-1.43739	4.70002e-07	-1.08533	-1.42942
133253159	chr9:133253159:A:G	1.58766e-09	-1.61719	-0.924966	3.06009e-07	-1.82784	-1.11604
133253171	chr9:133253171:T:C	0.00156597	12.7017	-1.44207	7.8729e-05	4.00572	-1.39944
133253216	chr9:133253216:T:C	5.70845e-09	0.17387	-1.43634	4.69191e-07	-1.08551	-1.43096
133253276	chr9:133253276:A:G	1.78767e-09	-1.05629	-1.36722	3.22288e-07	-1.49143	-1.40061
133253277	chr9:133253277:T:C	3.68689e-09	-1.10788	-0.591757	6.17384e-07	-1.53283	-0.709163
133253344	chr9:133253344:G:A	6.78603e-09	-1.08955	-4.23322e-10	1.49699e-06	-1.35628	-4.23322e-10
133253385	chr9:133253385:T:C	1.72249e-09	-1.08176	-1.37889	3.14257e-07	-1.50805	-1.40923
133253692	chr9:133253692:A:G	6.00664e-09	0.216231	-1.42779	4.77905e-07	-1.06011	-1.43796
133253725	chr9:133253725:C:T	1.33021e-08	-1.77825	1.36176	3.06281e-06	-1.8074	1.167
133253728	chr9:133253728:A:T	0.00159824	12.5793	-1.29931	5.83532e-05	3.74198	-1.4352
133253973	chr9:133253973:A:G	1.87072e-09	-1.02807	-1.35002	3.32732e-07	-1.47263	-1.38752
133254224	chr9:133254224:G:A	1.82392e-09	-1.04156	-1.36187	3.26629e-07	-1.48199	-1.39667
133254255	chr9:133254255:T:G	1.81531e-09	-1.03949	-1.36867	3.25531e-07	-1.48027	-1.40176
133254260	chr9:133254260:G:A	0.00235549	12.8533	-1.18546	6.80959e-05	3.87246	-1.41127
133254689	chr9:133254689:GTCTATGTGTCTGTGTGT:G	7.75952e-09	-1.90926e-10	-0.9555	2.27269e-06	-1.90926e-10	-0.938769
133255682	chr9:133255682:G:A	4.88714e-09	-1.90926e-10	-1.41781	1.40654e-06	-1.90926e-10	-1.4186
133255801	chr9:133255801:C:T	0.00144113	12.4208	-1.24431	5.14647e-05	3.61052	-1.42936
133255805	chr9:133255805:T:C	1.20724e-08	-1.90926e-10	-0.513501	3.37318e-06	-1.90926e-10	-0.543877
133255935	chr9:133255935:G:T	0.00178798	12.522	-1.12983	5.68658e-05	3.6712	-1.39024
133255963	chr9:133255963:G:T	3.89925e-08	0.658949	-4.23322e-10	8.97653e-06	0.434881	-4.23322e-10
133256028	chr9:133256028:C:T	0.00171968	12.5344	-1.18121	5.66592e-05	3.68713	-1.40981
133256050	chr9:133256050:C:T	4.4843e-09	-1.31593	-0.187906	7.67744e-07	-1.66321	-0.360816
133256074	chr9:133256074:G:A	0.0017619	12.5918	-1.21434	5.79725e-05	3.72088	-1.42064
133256085	chr9:133256085:A:T	2.1704e-09	-1.25432	-0.975183	3.95461e-07	-1.62265	-1.06478
133256189	chr9:133256189:C:T	5.84167e-09	-1.2394	-4.23322e-10	1.42126e-06	-1.40819	-4.23322e-10
133256396	chr9:133256396:C:T	1.75225e-09	-1.05749	-1.38603	3.17578e-07	-1.49252	-1.41424
133256459	chr9:133256459:T:C	3.40821e-08	1.912	-1.38765	9.27936e-07	-0.394906	-1.43962
133256508	chr9:133256508:C:T	0.065786	16.1096	-1.11206	0.000205886	4.95031	-1.38272
133256518	chr9:133256518:T:C	2.98463e-08	1.77723	-1.38559	8.50228e-07	-0.482789	-1.43919
133256621	chr9:133256621:C:T	8.42569e-09	-1.90926e-10	-0.873135	2.46187e-06	-1.90926e-10	-0.858809
133256692	chr9:133256692:C:T	7.38592e-09	-1.4846	0.479756	1.35316e-06	-1.75009	0.292798
133256827	chr9:133256827:G:A	7.61587e-08	-1.90926e-10	1.3284	2.29843e-05	-1.90926e-10	1.37508
133256916	chr9:133256916:A:G	2.09175e-09	-1.26834	-0.998078	3.84646e-07	-1.62954	-1.08562
133256963	chr9:133256963:T:C	3.25839e-08	1.86914	-1.38974	8.99444e-07	-0.425677	-1.44003
133257129	chr9:133257129:G:A	0.0652108	16.0442	-1.05544	0.000202604	4.90838	-1.35686
133257138	chr9:133257138:T:C	0.0680402	16.1123	-1.08116	0.000208501	4.949	-1.36878
133257141	chr9:133257141:A:C	8.48794e-09	-1.90926e-10	-0.865774	2.48039e-06	-1.90926e-10	-0.851314
133257221	chr9:133257221:C:T	1.56069e-09	-1.13819	-1.4211	2.93377e-07	-1.54826	-1.43777
133257248	chr9:133257248:GA:G	8.01539e-09	-1.90926e-10	-0.923057	2.34048e-06	-1.90926e-10	-0.909376
133257320	chr9:133257320:A:T	2.11328e-09	-1.19566	-1.06052	3.79039e-07	-1.5866	-1.14325
133257367	chr9:133257367:C:A	0.180591	16.1861	-0.17875	0.000386597	5.00737	-0.809717
133257465	chr9:133257465:G:A	6.49454e-09	-1.90926e-10	-1.13346	1.88008e-06	-1.90926e-10	-1.12842
133257486	chr9:133257486:T:C	4.30108e-08	1.96941	-1.21238	1.04187e-06	-0.364518	-1.3542
133257567	chr9:133257567:T:C	0.000159327	9.34292	-0.368623	2.58086e-05	1.97587	-0.484888
133257570	chr9:133257570:C:T	3.82143e-09	-1.18398	-0.479816	6.8014e-07	-1.57451	-0.57068
133257599	chr9:133257599:C:T	8.13064e-09	-1.90926e-10	-0.90878	2.37337e-06	-1.90926e-10	-0.89542
133257647	chr9:133257647:G:T	3.83251e-09	-1.14599	-0.514909	6.71248e-07	-1.55222	-0.60613
133257791	chr9:133257791:G:A	3.49586e-09	-1.20609	-0.546754	6.20181e-07	-1.59662	-0.640852
133257831	chr9:133257831:C:T	3.6243e-08	1.73685	-1.15102	1.09366e-06	-0.396349	-1.27386
133257975	chr9:133257975:G:T	3.57341e-08	-1.90926e-10	0.571686	1.0256e-05	-1.90926e-10	0.568136
133258116	chr9:133258116:G:A	1.47933e-09	-1.76005	-0.852783	4.26218e-07	-1.71141	-0.90112
133258249	chr9:133258249:A:C	9.79138e-09	-1.90926e-10	-0.722918	2.76494e-06	-1.90926e-10	-0.742714
133258308	chr9:133258308:A:C	9.97738e-10	-1.78209	-1.22459	2.67535e-07	-1.81205	-1.26619
133258323	chr9:133258323:A:G	9.79995e-10	-1.79424	-1.23039	2.64427e-07	-1.81882	-1.2711
133258352	chr9:133258352:C:T	9.56739e-10	-1.78804	-1.26061	2.58172e-07	-1.81552	-1.29834
133258643	chr9:133258643:G:A	4.00607e-09	-1.26532	-0.351295	7.39669e-07	-1.62353	-0.437751
133258727	chr9:133258727:G:A	8.25742e-08	1.40928	-4.23322e-10	3.32244e-06	-0.559033	-4.23322e-10
133259592	chr9:133259592:G:A	6.30736e-09	-1.90926e-10	-1.1627	1.82769e-06	-1.90926e-10	-1.15668
133259603	chr9:133259603:T:G	1.76462e-09	-1.22847	-1.20802	3.35687e-07	-1.59841	-1.25289
133259604	chr9:133259604:T:C	1.78698e-09	-1.2185	-1.20539	3.38599e-07	-1.59212	-1.25055
133259656	chr9:133259656:C:T	4.35382e-09	-1.30058	-0.232781	8.10499e-07	-1.6428	-0.327036
133259717	chr9:133259717:G:T	2.72145e-08	-1.80672	2.10605	5.4111e-06	-1.82762	1.75635
133259791	chr9:133259791:C:G	1.7771e-09	-1.21426	-1.21518	3.36529e-07	-1.58971	-1.25909
133259833	chr9:133259833:G:A	1.92306e-08	-1.23763	1.18971	3.31793e-06	-1.61021	1.04982
133259834	chr9:133259834:C:T	4.22404e-09	-1.2975	-0.266133	7.86051e-07	-1.64096	-0.359502
133260029	chr9:133260029:C:T	8.93825e-08	-1.90926e-10	1.4885	2.70535e-05	-1.90926e-10	1.53808
133260040	chr9:133260040:A:G	4.22191e-09	-1.31441	-0.249723	7.9154e-07	-1.65076	-0.34275
133260064	chr9:133260064:G:A	5.83865e-09	-1.90926e-10	-1.23992	1.69085e-06	-1.90926e-10	-1.2345
133260074	chr9:133260074:G:A	4.34091e-09	-1.31836	-0.217976	8.14066e-07	-1.65309	-0.312357
133260099	chr9:133260099:G:A	4.9112e-09	-1.90926e-10	-1.4129	1.37615e-06	-1.90926e-10	-1.44044
133260102	chr9:133260102:G:A	4.78042e-09	-1.90926e-10	-1.43989	1.37791e-06	-1.90926e-10	-1.43916
133260148	chr9:133260148:G:A	2.33415e-08	1.54775	-1.40193	4.56223e-06	1.17297	-1.41489
133260221	chr9:133260221:CTG:C	7.80264e-08	1.35263	-4.23322e-10	3.2e-06	-0.59658	-4.23322e-10
133260255	chr9:133260255:T:C	4.37474e-09	-1.30841	-0.220163	8.171e-07	-1.64732	-0.314405
133260349	chr9:133260349:A:G	1.74011e-09	-1.24152	-1.20895	3.32388e-07	-1.60752	-1.25366
133260743	chr9:133260743:G:A	9.994e-10	-1.65828	-1.34674	2.26629e-07	-1.82551	-1.41866
133260793	chr9:133260793:T:A	4.45384e-09	-1.30905	-0.201603	8.31331e-07	-1.64788	-0.296576
133260919	chr9:133260919:C:T	7.12073e-09	-1.90926e-10	-1.04141	2.08175e-06	-1.90926e-10	-1.02652
133261113	chr9:133261113:G:A	2.31256e-08	-1.23573	1.37225	3.97181e-06	-1.60792	1.22741
133261277	chr9:133261277:C:T	6.09348e-09	-1.90926e-10	-1.1972	1.76539e-06	-1.90926e-10	-1.19136
133261367	chr9:133261367:C:A	4.75688e-09	-1.28934	-0.155486	8.79495e-07	-1.63576	-0.252376
133261370	chr9:133261370:C:T	1.55539e-09	-1.12454	-1.43816	4.86128e-07	-1.04324	-1.43778
133261662	chr9:133261662:G:A	1.44069e-09	-1.48791	-1.15139	2.53814e-07	-1.8272	-1.30368
133261703	chr9:133261703:A:G	1.29556e-09	-1.47388	-1.2716	2.3461e-07	-1.82662	-1.38294
133261730	chr9:133261730:G:C	8.00691e-10	-1.81655	-1.41015	2.82142e-07	-1.68759	-1.33749
133261737	chr9:133261737:G:A	7.99834e-10	-1.81637	-1.4114	2.81709e-07	-1.68693	-1.33968
133261890	chr9:133261890:G:A	3.50677e-08	0.552859	-4.23322e-10	2.63787e-06	-0.789759	-4.23322e-10
133262020	chr9:133262020:G:GA	4.7734e-09	-1.90926e-10	-1.44136	1.37575e-06	-1.90926e-10	-1.44073
133262152	chr9:133262152:G:A	5.06447e-09	-1.90926e-10	-1.38217	1.46452e-06	-1.90926e-10	-1.3782
133262197	chr9:133262197:C:T	8.64846e-08	1.45555	-4.23322e-10	3.41256e-06	-0.532269	-4.23322e-10
133262238	chr9:133262238:C:T	5.82425e-08	1.06019	-4.23322e-10	2.69663e-06	-0.767728	-4.23322e-10
133262239	chr9:133262239:G:A	6.5151e-08	-1.90926e-10	1.17229	1.96616e-05	-1.90926e-10	1.21894
133262243	chr9:133262243:T:C	2.8569e-09	-1.68902	-0.265662	6.34922e-07	-1.80244	-0.411549
133262254	chr9:133262254:C:T	0.00209969	11.7055	-0.152585	7.12289e-05	3.23036	-0.724194
133262269	chr9:133262269:C:T	5.20778e-08	-1.90926e-10	0.948318	1.50676e-05	-1.90926e-10	0.952816
133262534	chr9:133262534:T:C	1.59749e-08	1.20448	-1.43789	7.33177e-07	-0.631841	-1.43826
133262671	chr9:133262671:A:G	7.39274e-08	1.29866	-4.23322e-10	3.09585e-06	-0.62967	-4.23322e-10
133262722	chr9:133262722:T:G	2.21428e-09	-1.7807	-0.428788	5.71162e-07	-1.81227	-0.507545
133262826	chr9:133262826:C:T	9.37722e-10	-1.69446	-1.37426	2.25354e-07	-1.81876	-1.43105
133262914	chr9:133262914:A:G	7.8978e-10	-1.80768	-1.43274	2.78076e-07	-1.6563	-1.38329
133263149	chr9:133263149:T:C	4.80914e-09	-1.90926e-10	-1.4339	1.38469e-06	-1.90926e-10	-1.43425
133263180	chr9:133263180:C:T	9.46111e-09	-1.90926e-10	-0.757231	2.05388e-06	-1.90926e-10	-1.04
133263255	chr9:133263255:G:A	5.04136e-09	-1.90926e-10	-1.38674	1.44628e-06	-1.90926e-10	-1.39074
133263269	chr9:133263269:A:G	7.07169e-09	-1.90926e-10	-1.04832	2.0497e-06	-1.90926e-10	-1.04204
133263471	chr9:133263471:G:A	6.46769e-09	-1.90926e-10	-1.1376	1.86174e-06	-1.90926e-10	-1.13822
133263575	chr9:133263575:C:T	9.06183e-08	1.50224	-4.23322e-10	3.51513e-06	-0.502656	-4.23322e-10
133263607	chr9:133263607:A:G	4.78435e-09	-1.90926e-10	-1.43907	1.37751e-06	-1.90926e-10	-1.43945
133263665	chr9:133263665:A:G	9.0779e-09	-1.90926e-10	-0.798577	2.71991e-06	-1.90926e-10	-0.759133
133263826	chr9:133263826:C:G	5.57027e-08	-1.90926e-10	1.01561	1.67105e-05	-1.90926e-10	1.0563
133263894	chr9:133263894:C:T	8.90173e-10	-1.69648	-1.42428	2.22964e-07	-1.81869	-1.44178
133263980	chr9:133263980:G:T	8.37529e-08	1.42345	-4.23322e-10	3.3456e-06	-0.552085	-4.23322e-10
133264057	chr9:133264057:G:A	5.91818e-08	1.07619	-4.23322e-10	2.81547e-06	-0.724602	-4.23322e-10
133264107	chr9:133264107:A:G	1.83772e-08	-1.90926e-10	-0.0933095	5.10626e-06	-1.90926e-10	-0.129266
133264214	chr9:133264214:C:T	8.15736e-09	-1.25344	0.347937	1.49369e-06	-1.61331	0.254828
133264291	chr9:133264291:A:C	3.24812e-09	-1.82634	-4.23322e-10	9.34531e-07	-1.82744	-4.23322e-10
133264351	chr9:133264351:T:C	7.98838e-10	-1.79458	-1.43444	2.84678e-07	-1.62713	-1.38899
133264430	chr9:133264430:T:C	8.53435e-08	1.44226	-4.23322e-10	3.38543e-06	-0.54025	-4.23322e-10
133264872	chr9:133264872:C:T	8.24217e-09	-1.90926e-10	-0.895157	2.44627e-06	-1.90926e-10	-0.865167
133265051	chr9:133265051:T:C	9.20526e-10	-1.78656	-1.30067	2.51261e-07	-1.81422	-1.32678
133265058	chr9:133265058:C:T	8.48844e-08	1.43687	-4.23322e-10	3.37289e-06	-0.543961	-4.23322e-10
133265202	chr9:133265202:T:G	7.72123e-08	1.34214	-4.23322e-10	3.18015e-06	-0.602803	-4.23322e-10
133265724	chr9:133265724:T:C	1.02548e-08	-1.23047	0.553794	1.86912e-06	-1.58829	0.45403
133266092	chr9:133266092:G:A	3.68376e-07	1.19227	1.71241	5.18349e-06	-1.31695	1.2027
133266456	chr9:133266456:T:C	1.65207e-09	-1.09127	-1.41112	3.30675e-07	-1.48199	-1.38436
133266772	chr9:133266772:C:T	0.00162527	11.6507	-0.353894	5.82301e-05	3.17631	-0.87164
133266804	chr9:133266804:G:T	1.13286e-08	-0.812089	0.235001	8.79117e-07	-1.73945	-0.149121
133266900	chr9:133266900:A:C	0.00575145	13.5209	-0.960394	8.05963e-05	3.84258	-1.21286
133266926	chr9:133266926:C:T	6.63282e-08	1.1902	-4.23322e-10	2.92104e-06	-0.68779	-4.23322e-10
133266942	chr9:133266942:A:G	1.21505e-08	-0.667699	0.160652	8.388e-07	-1.72187	-0.213641
133267034	chr9:133267034:A:T	8.04175e-09	-1.90926e-10	-0.919773	2.38276e-06	-1.90926e-10	-0.891474
133267122	chr9:133267122:T:C	7.40712e-09	-1.90926e-10	-1.00198	2.18816e-06	-1.90926e-10	-0.976672
133267128	chr9:133267128:T:TG	6.91394e-08	1.2317	-4.23322e-10	2.99568e-06	-0.66256	-4.23322e-10
133267299	chr9:133267299:A:G	7.21707e-08	1.27461	-4.23322e-10	3.07549e-06	-0.636269	-4.23322e-10
133267332	chr9:133267332:G:A	5.56879e-08	-1.90926e-10	1.01534	1.07969e-05	-1.90926e-10	0.619524
133267642	chr9:133267642:A:G	6.7514e-08	1.20791	-4.23322e-10	2.95147e-06	-0.67743	-4.23322e-10
133267707	chr9:133267707:G:A	1.28117e-08	-0.631202	0.177138	8.61045e-07	-1.71072	-0.19862
133267708	chr9:133267708:C:T	1.33887e-08	-0.652472	0.242462	9.06269e-07	-1.71765	-0.140505
133267780	chr9:133267780:G:T	7.97606e-09	-1.90926e-10	-0.927976	2.36195e-06	-1.90926e-10	-0.900244
133267800	chr9:133267800:A:G	1.38148e-08	-0.64393	0.265253	9.26599e-07	-1.7146	-0.121361
133267960	chr9:133267960:T:C	5.43046e-09	-1.46456	0.152164	7.53859e-07	-1.82673	-0.215549
133267979	chr9:133267979:G:A	7.04101e-08	1.24992	-4.23322e-10	3.0296e-06	-0.651303	-4.23322e-10
133268030	chr9:133268030:G:A	5.30302e-09	-1.43195	0.0958039	7.19657e-07	-1.8243	-0.264415
133268507	chr9:133268507:G:A	7.04289e-08	1.25018	-4.23322e-10	3.03009e-06	-0.651138	-4.23322e-10
133268647	chr9:133268647:A:T	8.40515e-10	-1.74732	-1.43084	2.42694e-07	-1.79551	-1.38018
133268698	chr9:133268698:A:G	7.19278e-09	-1.00431	-0.0270338	1.19076e-06	-1.45931	-0.125829
133268872	chr9:133268872:A:T	5.38777e-09	-1.46716	0.146872	7.50372e-07	-1.82684	-0.22008
133268885	chr9:133268885:G:A	5.48468e-09	-1.46251	0.160045	7.59199e-07	-1.82656	-0.208661
133268890	chr9:133268890:C:G	5.37052e-08	-1.90926e-10	0.979089	1.54268e-05	-1.90926e-10	0.976376
133268897	chr9:133268897:A:G	5.35576e-09	-1.49223	0.165984	7.62271e-07	-1.82774	-0.203449
133269015	chr9:133269015:C:T	5.56516e-09	-1.47943	0.19154	7.79905e-07	-1.8274	-0.180919
133269042	chr9:133269042:A:G	0.00165786	12.1974	-0.880785	7.66972e-05	3.72872	-1.14859
133269122	chr9:133269122:A:G	7.10662e-09	-1.12481	0.0814142	1.24096e-06	-1.53437	-0.00947766
133269166	chr9:133269166:G:C	4.7802e-09	-1.90926e-10	-1.43994	1.37944e-06	-1.90926e-10	-1.43806
133269214	chr9:133269214:G:A	8.58507e-10	-1.75224	-1.40474	2.29556e-07	-1.79163	-1.43971
133269228	chr9:133269228:A:G	5.39069e-09	-1.90926e-10	-1.31975	1.55415e-06	-1.90926e-10	-1.3188
133269461	chr9:133269461:T:C	5.2758e-09	-1.47867	0.137385	7.438e-07	-1.82737	-0.228346
133269582	chr9:133269582:A:G	5.67386e-09	-1.48698	0.218429	7.98191e-07	-1.82762	-0.157517
133269643	chr9:133269643:C:T	4.79481e-09	-1.90926e-10	-1.43689	1.38141e-06	-1.90926e-10	-1.43663
133269706	chr9:133269706:T:C	1.30637e-08	-0.698428	0.263842	9.10244e-07	-1.73139	-0.12239
133269992	chr9:133269992:A:C	3.89168e-09	-1.01587	-0.62971	3.9683e-07	-1.79973	-0.884247
133270061	chr9:133270061:G:A	4.51852e-09	-1.48738	-0.00885564	6.57547e-07	-1.82742	-0.351545
133270074	chr9:133270074:T:A	5.73062e-09	-1.43394	0.175341	7.957e-07	-1.81868	-0.169586
133270197	chr9:133270197:G:A	4.71798e-08	-1.90926e-10	0.849545	1.35585e-05	-1.90926e-10	0.847278
133270565	chr9:133270565:G:A	5.89299e-09	-1.4979	0.267241	8.33036e-07	-1.82781	-0.114596
133270615	chr9:133270615:A:G	5.20497e-09	-1.48183	0.127028	7.37084e-07	-1.82747	-0.237318
133270637	chr9:133270637:AT:A	5.32225e-09	-1.46269	0.130169	7.39792e-07	-1.82659	-0.234532
133270647	chr9:133270647:G:T	5.58283e-09	-1.42591	0.141186	7.49908e-07	-1.82363	-0.223907
133270797	chr9:133270797:T:A	5.10402e-09	-1.4845	0.110111	7.26543e-07	-1.82756	-0.251631
133270880	chr9:133270880:T:C	0.00284865	12.6055	-0.747548	0.00010967	3.98719	-1.04945
133271001	chr9:133271001:T:C	5.0854e-09	-1.37342	-0.00463092	6.65289e-07	-1.8171	-0.350168
133271182	chr9:133271182:T:C	2.81913e-08	1.7326	-1.39801	2.94814e-06	0.707885	-1.38644
133271325	chr9:133271325:C:T	8.97816e-09	-1.10756	0.297933	1.55495e-06	-1.52468	0.206395
133271505	chr9:133271505:G:T	4.459e-09	-1.7302	0.220705	1.12424e-06	-1.78062	0.137997
133271597	chr9:133271597:C:T	8.21683e-10	-1.76681	-1.43401	2.32179e-07	-1.78073	-1.43925
133271745	chr9:133271745:T:C	2.38918e-09	-1.43647	-0.697	3.65602e-07	-1.8245	-0.941438
133271880	chr9:133271880:G:A	8.91857e-10	-1.74628	-1.37259	2.30829e-07	-1.7954	-1.43041
133272124	chr9:133272124:T:C	5.7736e-08	1.05146	-4.23322e-10	2.68857e-06	-0.770723	-4.23322e-10
133272138	chr9:133272138:G:A	1.39376e-08	-1.01954	0.649711	1.94761e-06	-1.48726	0.394133
133272215	chr9:133272215:G:GA	8.30036e-09	-1.90926e-10	-0.888122	2.40436e-06	-1.90926e-10	-0.882447
133272408	chr9:133272408:G:T	1.49056e-08	-0.996533	0.693847	2.06205e-06	-1.47178	0.435755
133272573	chr9:133272573:T:C	5.26518e-08	0.959281	-4.23322e-10	2.54314e-06	-0.826331	-4.23322e-10
133272585	chr9:133272585:G:A	4.71992e-08	0.107596	0.74236	3.34731e-06	-1.02616	0.474585
133272809	chr9:133272809:T:C	8.40192e-09	-1.90926e-10	-0.875961	2.4902e-06	-1.90926e-10	-0.847367
133272816	chr9:133272816:T:C	3.67449e-09	-0.950284	-0.752723	5.57832e-07	-1.43957	-0.903854
133272953	chr9:133272953:C:G	1.38473e-08	-1.02866	0.652327	1.94602e-06	-1.49219	0.398245
133272983	chr9:133272983:G:A	4.53724e-08	-1.90926e-10	0.810485	1.04293e-05	-1.90926e-10	0.584891
133273171	chr9:133273171:G:A	4.81386e-08	-1.90926e-10	0.869665	1.36687e-05	-1.90926e-10	0.855376
133273282	chr9:133273282:A:G	7.14743e-09	-1.90926e-10	-1.03767	2.10466e-06	-1.90926e-10	-1.01558
133273350	chr9:133273350:G:A	5.77119e-08	1.05104	-4.23322e-10	2.68809e-06	-0.770901	-4.23322e-10
133273813	chr9:133273813:C:T	2.33364e-09	-1.55739	-0.599599	3.88544e-07	-1.82523	-0.879854
133273815	chr9:133273815:T:C	4.81713e-09	-1.90926e-10	-1.43224	1.37435e-06	-1.90926e-10	-1.44175
133273837	chr9:133273837:C:T	4.93502e-09	-1.90926e-10	-1.40806	1.42944e-06	-1.90926e-10	-1.40245
133273983	chr9:133273983:A:G	1.7547e-09	-1.03296	-1.40916	3.45172e-07	-1.44101	-1.38243
133274084	chr9:133274084:C:T	9.45632e-09	-1.5763	0.818562	1.36479e-06	-1.81589	0.367161
133274165	chr9:133274165:G:A	2.64609e-09	-1.79947	-0.23187	7.59579e-07	-1.60112	-0.433598
133274293	chr9:133274293:AC:A	2.3098e-09	-1.17922	-0.988044	4.11019e-07	-1.51856	-1.13029
133274306	chr9:133274306:G:A	2.56163e-09	-1.80478	-0.258997	7.29747e-07	-1.61686	-0.45793
133274386	chr9:133274386:C:G	4.91183e-09	-1.90926e-10	-1.41277	1.40923e-06	-1.90926e-10	-1.41669
133274414	chr9:133274414:A:G	1.78563e-09	-1.0365	-1.38814	3.5424e-07	-1.44246	-1.35505
133274466	chr9:133274466:G:A	5.02056e-09	-1.90926e-10	-1.39088	1.44048e-06	-1.90926e-10	-1.39476
133274567	chr9:133274567:T:C	1.12293e-08	-1.90926e-10	-0.585897	3.15221e-06	-1.90926e-10	-0.611626
133274604	chr9:133274604:C:A	8.52355e-09	-1.90926e-10	-0.861588	2.5525e-06	-1.90926e-10	-0.822658
133274901	chr9:133274901:C:G	4.79464e-09	-1.90926e-10	-1.43692	1.37898e-06	-1.90926e-10	-1.43838
133274963	chr9:133274963:G:A	1.28718e-07	1.8532	-4.23322e-10	2.81492e-05	1.57779	-4.23322e-10
133274987	chr9:133274987:G:A	4.05739e-09	-1.46204	-0.141841	8.31907e-07	-1.72454	-0.219228
133275068	chr9:133275068:A:G	1.42871e-09	-1.81531	-0.832338	4.32946e-07	-1.63406	-0.962813
133275106	chr9:133275106:C:G	5.36441e-08	0.977951	-4.23322e-10	2.58289e-06	-0.810823	-4.23322e-10
133275140	chr9:133275140:C:T	1.06847e-09	-1.52255	-1.41564	4.0538e-07	-1.29712	-1.36554
133275238	chr9:133275238:G:T	2.05006e-08	-1.90926e-10	0.0160329	5.80783e-06	-1.90926e-10	-0.000524384
133275393	chr9:133275393:C:T	1.97632e-08	-0.0205973	-4.23322e-10	5.76848e-06	-0.00732395	-4.23322e-10
133275491	chr9:133275491:G:C	2.09598e-08	-1.90926e-10	0.0381848	5.92674e-06	-1.90926e-10	0.0197434
133275580	chr9:133275580:G:A	4.91317e-09	-1.90926e-10	-1.4125	1.40958e-06	-1.90926e-10	-1.41644
133275691	chr9:133275691:C:T	6.32683e-09	-1.90926e-10	-1.15962	1.85815e-06	-1.90926e-10	-1.14015
133275782	chr9:133275782:G:A	7.21129e-09	-0.958627	-0.0701455	1.17866e-06	-1.42992	-0.165432
133275833	chr9:133275833:G:C	1.87817e-08	-1.90926e-10	-0.071536	5.32112e-06	-1.90926e-10	-0.0880487
133276253	chr9:133276253:C:G	1.27185e-08	-1.90926e-10	-0.461365	3.56667e-06	-1.90926e-10	-0.4881
133276354	chr9:133276354:C:T	9.52908e-10	-1.72191	-1.33075	2.79775e-07	-1.74096	-1.29254
133276618	chr9:133276618:G:C	1.48582e-09	-1.4392	-1.16926	2.90157e-07	-1.7492	-1.24786
133276902	chr9:133276902:C:T	1.75292e-09	-1.5081	-0.935036	3.46086e-07	-1.77915	-1.04165
133277095	chr9:133277095:C:T	2.76002e-08	0.712178	-0.398774	5.20324e-07	-1.60297	-0.81007
133277142	chr9:133277142:C:T	1.3363e-07	1.89066	-4.23322e-10	3.10357e-05	1.67541	-4.23322e-10
133277934	chr9:133277934:A:T	1.22943e-08	-1.90926e-10	-0.495282	3.44924e-06	-1.90926e-10	-0.521579
133278007	chr9:133278007:G:A	5.96923e-09	-1.09218	-0.125623	1.01739e-06	-1.51742	-0.225076
133278037	chr9:133278037:C:T	7.08823e-09	-1.07677	0.0307883	1.19803e-06	-1.50726	-0.0717895
133278100	chr9:133278100:A:T	9.95386e-10	-1.57133	-1.43772	4.13015e-07	-1.20386	-1.44014
133278201	chr9:133278201:G:C	4.80327e-09	-1.90926e-10	-1.43512	1.38544e-06	-1.90926e-10	-1.43371
133278228	chr9:133278228:C:T	1.16177e-08	-1.90926e-10	-0.551892	3.25803e-06	-1.90926e-10	-0.578608
133278353	chr9:133278353:C:T	1.95522e-08	-1.90926e-10	-0.0313325	3.78998e-06	-1.90926e-10	-0.427371
133278431	chr9:133278431:T:C	9.70458e-10	-1.72446	-1.30995	2.85902e-07	-1.74311	-1.26873
133278537	chr9:133278537:C:T	2.40687e-09	-1.11095	-1.01515	4.50659e-07	-1.43885	-1.11793
133278724	chr9:133278724:C:T	9.67625e-10	-1.72661	-1.31072	2.85036e-07	-1.74507	-1.26981
133278744	chr9:133278744:C:T	4.77033e-09	-1.90926e-10	-1.442	1.37395e-06	-1.90926e-10	-1.44204
133279053	chr9:133279053:CA:C	4.18924e-08	2.07558	-1.3449	8.26452e-06	1.67019	-1.31795
133279089	chr9:133279089:C:T	9.40677e-09	-1.90926e-10	-0.762991	2.66266e-06	-1.90926e-10	-0.780405
133279293	chr9:133279293:A:G	4.30484e-09	-1.54468	-4.23322e-10	1.30131e-06	-1.49636	-4.23322e-10
133279294	chr9:133279294:T:G	9.15034e-10	-1.72169	-1.37152	2.66969e-07	-1.74008	-1.34027
133279374	chr9:133279374:C:T	7.23255e-09	-1.90926e-10	-1.02583	2.05712e-06	-1.90926e-10	-1.03842
133279427	chr9:133279427:T:C	2.0408e-09	-0.943549	-1.34753	3.96516e-07	-1.37491	-1.30986
133279490	chr9:133279490:C:T	1.00603e-09	-1.59116	-1.40725	4.35316e-07	-1.23557	-1.35585
133279554	chr9:133279554:G:A	4.5657e-08	2.15864	-1.34191	8.96497e-06	1.74829	-1.31469
133279770	chr9:133279770:G:A	7.08644e-09	-1.06426	0.0180177	1.18602e-06	-1.49908	-0.0900454
133279786	chr9:133279786:G:A	5.92884e-08	0.756115	0.321878	2.47908e-06	-0.79576	-0.0560859
133279871	chr9:133279871:T:C	1.17936e-08	-1.19892	0.662054	1.63433e-06	-1.62924	0.360742
133280386	chr9:133280386:G:A	1.08409e-08	-1.90926e-10	-0.621095	3.18802e-06	-1.90926e-10	-0.600331
133280398	chr9:133280398:A:G	1.08576e-08	-1.90926e-10	-0.619551	3.19304e-06	-1.90926e-10	-0.598759
133280475	chr9:133280475:ATT:A	2.09057e-09	-1.3965	-0.870488	3.8663e-07	-1.72644	-0.983581
133280491	chr9:133280491:G:A	3.25688e-09	-1.82365	-4.23322e-10	9.65229e-07	-1.79512	-4.23322e-10
133280494	chr9:133280494:T:C	1.95768e-09	-1.40912	-0.923535	3.66528e-07	-1.73257	-1.03084
133280951	chr9:133280951:G:A	4.96714e-09	-1.90926e-10	-1.40158	1.3861e-06	-1.90926e-10	-1.43324
133281464	chr9:133281464:A:C	3.37519e-09	-1.8055	0.0175277	8.23117e-07	-1.82759	-0.126803
133281560	chr9:133281560:G:A	1.04901e-09	-1.58778	-1.3688	2.62365e-07	-1.8223	-1.27545
133281565	chr9:133281565:C:A	5.09224e-08	0.925883	-4.23322e-10	2.51848e-06	-0.836074	-4.23322e-10
133281578	chr9:133281578:A:G	4.79904e-09	-1.90926e-10	-1.436	1.38127e-06	-1.90926e-10	-1.43673
133281741	chr9:133281741:T:C	7.34515e-09	-1.90926e-10	-1.01038	2.31669e-06	-1.90926e-10	-0.919591
133281947	chr9:133281947:C:T	4.00838e-07	3.67609	-0.686949	1.33592e-05	1.60602	-0.773542
133282081	chr9:133282081:T:C	4.08713e-09	-0.812981	-0.783597	8.12232e-07	-1.02658	-0.941119
133282238	chr9:133282238:C:T	2.24558e-08	-1.90926e-10	0.107127	6.28966e-06	-1.90926e-10	0.0791746
133282283	chr9:133282283:G:A	8.39636e-09	-1.90926e-10	-0.876622	2.43948e-06	-1.90926e-10	-0.867948
133282351	chr9:133282351:C:T	4.23284e-07	3.88138	-0.837757	1.36569e-05	1.77083	-0.916315
133282591	chr9:133282591:A:C	1.14508e-08	-1.90926e-10	-0.566357	3.22021e-06	-1.90926e-10	-0.590285
133282654	chr9:133282654:C:T	5.41358e-09	-1.90926e-10	-1.31551	1.50983e-06	-1.90926e-10	-1.34773
133282715	chr9:133282715:T:C	3.0625e-07	3.86424	-1.14426	1.0234e-05	1.76235	-1.19637
133282754	chr9:133282754:A:T	8.57509e-10	-1.82731	-1.33083	2.55038e-07	-1.79147	-1.33461
133282759	chr9:133282759:C:T	9.58048e-09	-1.90926e-10	-0.744693	2.70784e-06	-1.90926e-10	-0.763581
133282971	chr9:133282971:C:T	1.94026e-09	-0.902658	-1.43894	3.33465e-07	-1.43325	-1.4247
133283279	chr9:133283279:T:TCTAA	4.8276e-07	4.38283	-1.20774	1.58393e-05	2.25653	-1.25377
133283289	chr9:133283289:G:A	4.80165e-07	4.3783	-1.20859	1.57709e-05	2.25297	-1.25453
133283391	chr9:133283391:G:A	2.07528e-09	-0.929243	-1.34508	5.18574e-07	-1.08146	-1.33495
133283409	chr9:133283409:GA:G	4.94966e-09	-1.90926e-10	-1.4051	1.43411e-06	-1.90926e-10	-1.39919
133283667	chr9:133283667:G:A	1.21354e-09	-1.36941	-1.44146	4.23083e-07	-1.17779	-1.44213
133283693	chr9:133283693:A:G	1.22458e-09	-1.36203	-1.43979	4.26929e-07	-1.16903	-1.44184
133283695	chr9:133283695:AAGGCC:A	1.22381e-09	-1.36234	-1.44011	4.26695e-07	-1.16947	-1.44195
133283728	chr9:133283728:G:A	4.97477e-09	-1.90926e-10	-1.40004	1.38813e-06	-1.90926e-10	-1.43178
133283877	chr9:133283877:G:C	9.14306e-08	1.51116	-4.23322e-10	3.90444e-06	-0.397619	-4.23322e-10
133283965	chr9:133283965:A:G	2.94494e-08	1.76693	-1.38868	5.74502e-06	1.38895	-1.40035
133283967	chr9:133283967:C:G	1.1962e-09	-1.38722	-1.43804	4.14604e-07	-1.19905	-1.44112
133284006	chr9:133284006:G:A	1.20293e-09	-1.38103	-1.43863	4.17463e-07	-1.1919	-1.44139
133284217	chr9:133284217:A:G	1.19651e-09	-1.38592	-1.4391	4.15159e-07	-1.19724	-1.44159
133284270	chr9:133284270:A:G	1.2078e-09	-1.37473	-1.44089	4.20588e-07	-1.1837	-1.44214
133284646	chr9:133284646:T:C	1.26279e-09	-1.33054	-1.44056	4.43621e-07	-1.13043	-1.44208
133284908	chr9:133284908:C:T	1.19769e-09	-1.38638	-1.43765	4.15227e-07	-1.19777	-1.44089
133284965	chr9:133284965:G:C	1.17959e-09	-1.39884	-1.44041	4.08548e-07	-1.21283	-1.44205
133285059	chr9:133285059:G:A	1.19686e-09	-1.38657	-1.43815	4.15403e-07	-1.1971	-1.44114
133285103	chr9:133285103:T:C	5.23239e-09	-1.90926e-10	-1.34955	1.49928e-06	-1.90926e-10	-1.35474
133285160	chr9:133285160:G:A	5.13961e-09	-1.90926e-10	-1.36744	1.47142e-06	-1.90926e-10	-1.3735
133285409	chr9:133285409:T:C	1.19513e-09	-1.38613	-1.44004	4.14875e-07	-1.19757	-1.44195
133285502	chr9:133285502:G:A	1.18433e-09	-1.39455	-1.44069	4.10701e-07	-1.20751	-1.44211
133285702	chr9:133285702:C:T	1.23738e-09	-1.38692	-1.40451	4.24699e-07	-1.20611	-1.41
133285900	chr9:133285900:A:G	1.18345e-09	-1.39607	-1.43991	4.10122e-07	-1.20913	-1.4419
133286265	chr9:133286265:G:A	1.17295e-09	-1.60515	-1.23975	2.45836e-07	-1.81916	-1.34366
133286279	chr9:133286279:G:A	7.6717e-10	-1.8275	-1.44197	2.25956e-07	-1.80502	-1.44213
133286448	chr9:133286448:G:T	5.19521e-08	-1.90926e-10	0.945902	1.48937e-05	-1.90926e-10	0.941205
133286512	chr9:133286512:C:T	4.4982e-08	-1.90926e-10	0.801841	1.02644e-05	-1.90926e-10	0.568952
133286559	chr9:133286559:G:T	1.2284e-09	-1.36017	-1.43854	4.285e-07	-1.16586	-1.44134
133286897	chr9:133286897:C:A	5.85983e-09	-1.90926e-10	-1.2363	1.55601e-06	-1.90926e-10	-1.31761
133287192	chr9:133287192:C:T	9.33968e-10	-1.79252	-1.28022	2.49756e-07	-1.81519	-1.33182
133287734	chr9:133287734:G:A	6.89848e-09	0.354353	-1.42747	7.41621e-07	-0.673691	-1.38496
133287757	chr9:133287757:A:G	6.35325e-09	0.270281	-1.42573	7.00003e-07	-0.734839	-1.38156
133287875	chr9:133287875:C:T	5.94038e-09	0.215733	-1.43838	4.28895e-07	-1.16782	-1.43845
133287998	chr9:133287998:A:G	6.2414e-09	0.263585	-1.4368	4.40624e-07	-1.13955	-1.43975
133288179	chr9:133288179:C:A	7.4267e-09	-1.90926e-10	-0.999338	2.12561e-06	-1.90926e-10	-1.00567
133288429	chr9:133288429:C:T	1.19874e-09	-1.38382	-1.43934	4.15969e-07	-1.19518	-1.4417
133288594	chr9:133288594:A:G	7.22715e-09	-1.90926e-10	-1.02658	2.07235e-06	-1.90926e-10	-1.03105
133289021	chr9:133289021:T:G	8.33196e-10	-1.75161	-1.4353	2.60772e-07	-1.6837	-1.42014
133289067	chr9:133289067:A:G	1.19845e-09	-1.38257	-1.44082	4.16406e-07	-1.1937	-1.44213
133289083	chr9:133289083:T:C	7.66802e-10	-1.82782	-1.44213	2.27515e-07	-1.79813	-1.44214
133289395	chr9:133289395:T:C	6.2772e-09	-1.90926e-10	-1.1675	1.90712e-06	-1.90926e-10	-1.11414
133289579	chr9:133289579:A:G	4.98819e-09	-1.90926e-10	-1.39735	1.46016e-06	-1.90926e-10	-1.38118
133289639	chr9:133289639:C:T	7.67058e-10	-1.82773	-1.44189	2.28055e-07	-1.79582	-1.44208
133289775	chr9:133289775:C:T	5.01374e-09	-1.90926e-10	-1.39224	1.46169e-06	-1.90926e-10	-1.38014
133290122	chr9:133290122:G:A	2.52985e-08	1.61596	-1.38964	4.96624e-06	1.24302	-1.40009
133291027	chr9:133291027:G:A	5.0646e-09	-1.90926e-10	-1.38214	1.47803e-06	-1.90926e-10	-1.36902
133291219	chr9:133291219:T:A	5.02365e-09	-1.90926e-10	-1.39026	1.44106e-06	-1.90926e-10	-1.39435
133291606	chr9:133291606:G:A	3.53858e-09	-1.74069	-4.23322e-10	1.00257e-06	-1.75716	-4.23322e-10
133291776	chr9:133291776:AG:A	1.24367e-07	1.81882	-4.23322e-10	4.79441e-06	-0.19228	-4.23322e-10
133291950	chr9:133291950:T:C	4.81507e-09	-1.90926e-10	-1.43267	1.39494e-06	-1.90926e-10	-1.42688
133291993	chr9:133291993:T:C	5.13798e-09	-1.90926e-10	-1.36776	1.5027e-06	-1.90926e-10	-1.35247
133292162	chr9:133292162:A:G	7.30812e-09	-1.90926e-10	-1.01543	2.12615e-06	-1.90926e-10	-1.00542
133292205	chr9:133292205:C:T	2.69241e-08	-1.90926e-10	0.288602	7.7255e-06	-1.90926e-10	0.284795
133292296	chr9:133292296:C:T	8.30364e-09	-1.90926e-10	-0.887726	2.43863e-06	-1.90926e-10	-0.868297
133292824	chr9:133292824:C:T	6.45893e-09	-0.209095	-0.929862	1.20614e-06	-0.499836	-1.07247
133292955	chr9:133292955:G:T	5.29244e-09	-1.90926e-10	-1.33814	1.48079e-06	-1.90926e-10	-1.36716
133293118	chr9:133293118:G:A	5.03056e-09	-1.90926e-10	-1.38889	1.44054e-06	-1.90926e-10	-1.39471
133293322	chr9:133293322:C:T	3.31539e-08	1.45376	-0.957018	7.28994e-06	1.08395	-0.857189
133293515	chr9:133293515:G:A	9.01031e-10	-1.81622	-1.29242	3.00369e-07	-1.63645	-1.32602
133294190	chr9:133294190:T:C	9.19132e-09	-1.90926e-10	-0.786161	2.67616e-06	-1.90926e-10	-0.775351
133294427	chr9:133294427:TCCTGAGAGCTG:T	6.25025e-09	-1.90926e-10	-1.1718	1.61794e-06	-1.90926e-10	-1.27858
133294517	chr9:133294517:C:A	7.96937e-09	-1.90926e-10	-0.928815	2.27535e-06	-1.90926e-10	-0.937597
133294880	chr9:133294880:G:A	8.66815e-10	-1.81176	-1.33559	2.94085e-07	-1.62044	-1.36317
133294912	chr9:133294912:G:A	1.93271e-09	-0.903925	-1.44157	4.72275e-07	-1.06778	-1.44215
133295160	chr9:133295160:G:A	7.45732e-09	0.443233	-1.43846	7.72359e-07	-0.607507	-1.41053
133295530	chr9:133295530:A:G	1.41783e-09	-1.36416	-1.29113	4.80784e-07	-1.16849	-1.32358
133295903	chr9:133295903:G:T	1.07492e-08	-1.90926e-10	-0.629586	3.14594e-06	-1.90926e-10	-0.613618
133295977	chr9:133295977:A:C	3.95062e-09	-0.670081	-0.960468	7.91678e-07	-0.900025	-1.09331
133296102	chr9:133296102:C:T	4.81366e-09	-1.90926e-10	-1.43296	1.38408e-06	-1.90926e-10	-1.4347
133296239	chr9:133296239:G:A	6.2197e-09	-1.90926e-10	-1.1767	1.70048e-06	-1.90926e-10	-1.22882
133296614	chr9:133296614:A:G	7.8804e-10	-1.80554	-1.43709	2.22861e-07	-1.82784	-1.4331
133296719	chr9:133296719:G:A	2.66776e-09	-0.811364	-1.21182	5.75368e-07	-1.01004	-1.30244
133296818	chr9:133296818:C:T	6.18202e-09	-1.90926e-10	-1.18277	1.54884e-06	-1.90926e-10	-1.32222
133296909	chr9:133296909:A:G	2.44693e-09	-1.1357	-0.973887	8.19298e-07	-0.938841	-1.0202
133297280	chr9:133297280:A:G	6.05973e-09	-1.90926e-10	-1.20275	1.52799e-06	-1.90926e-10	-1.33578
133297857	chr9:133297857:C:T	1.92656e-09	-1.08047	-1.26821	6.78441e-07	-0.890154	-1.25754
133297948	chr9:133297948:G:C	1.9631e-09	-1.06388	-1.26602	6.9302e-07	-0.87139	-1.25504
133297982	chr9:133297982:G:A	2.01282e-09	-1.03922	-1.26566	7.12733e-07	-0.843623	-1.25476
133297985	chr9:133297985:T:C	2.02265e-09	-1.03671	-1.2633	7.16244e-07	-0.841264	-1.2522
133297986	chr9:133297986:G:A	4.81503e-09	-1.90926e-10	-1.43268	1.39486e-06	-1.90926e-10	-1.42694
133297990	chr9:133297990:G:A	1.34982e-07	3.0648	-1.16407	5.6874e-06	1.24458	-1.26606
133298034	chr9:133298034:A:G	2.2696e-09	-0.931771	-1.25304	8.04303e-07	-0.734796	-1.24272
133298178	chr9:133298178:G:A	1.87873e-09	-1.09196	-1.28187	6.60668e-07	-0.902787	-1.27145
133298252	chr9:133298252:C:T	1.34383e-08	-1.90926e-10	-0.406311	4.20983e-06	-1.90926e-10	-0.322309
133298280	chr9:133298280:A:T	1.3227e-07	3.02619	-1.14577	5.60593e-06	1.21584	-1.25175
133298312	chr9:133298312:A:G	4.50546e-09	-1.49913	-4.23322e-10	1.37628e-06	-1.44035	-4.23322e-10
133298911	chr9:133298911:A:G	4.7712e-09	-1.90926e-10	-1.44182	1.37388e-06	-1.90926e-10	-1.44209
133298920	chr9:133298920:T:C	3.24377e-09	-1.82769	-4.23322e-10	9.51633e-07	-1.80931	-4.23322e-10
133299006	chr9:133299006:C:T	6.05638e-09	-1.90926e-10	-1.20331	1.59084e-06	-1.90926e-10	-1.29547
133299025	chr9:133299025:A:G	1.85003e-09	-1.07307	-1.31615	6.51882e-07	-0.880178	-1.30745
133299103	chr9:133299103:C:T	1.47211e-09	-1.28974	-1.32799	2.57059e-07	-1.71445	-1.40374
133299121	chr9:133299121:C:A	1.89083e-09	-1.07531	-1.29209	6.65995e-07	-0.883775	-1.28243
133299159	chr9:133299159:T:C	4.83181e-09	-1.90926e-10	-1.4292	1.38764e-06	-1.90926e-10	-1.43212
133299228	chr9:133299228:A:G	1.16905e-07	-1.90926e-10	1.75695	3.17722e-05	-1.90926e-10	1.69886
133299239	chr9:133299239:T:A	2.69574e-07	-1.90926e-10	2.59242	7.28219e-05	-1.90926e-10	2.52828
133299321	chr9:133299321:A:G	2.61752e-07	-1.90926e-10	2.56298	7.07405e-05	-1.90926e-10	2.49929
133299395	chr9:133299395:C:T	4.77767e-09	-1.90926e-10	-1.44047	1.3741e-06	-1.90926e-10	-1.44193
133299472	chr9:133299472:A:G	2.00523e-09	-0.983416	-1.32525	7.13246e-07	-0.780819	-1.31684
133299476	chr9:133299476:C:T	2.00653e-09	-0.991848	-1.31617	7.12991e-07	-0.790602	-1.30742
133299595	chr9:133299595:G:A	2.63758e-07	-1.90926e-10	2.57061	7.12765e-05	-1.90926e-10	2.50684
133299910	chr9:133299910:G:A	8.44495e-09	-1.90926e-10	-0.870852	2.44761e-06	-1.90926e-10	-0.86462
133300025	chr9:133300025:T:G	1.93403e-09	-1.02765	-1.31716	6.84561e-07	-0.830323	-1.30839
133300184	chr9:133300184:A:G	1.68036e-09	-1.20604	-1.27937	5.85053e-07	-1.02742	-1.26836
133300344	chr9:133300344:C:T	1.9683e-09	-1.01365	-1.3136	6.97917e-07	-0.814719	-1.30467
133300359	chr9:133300359:A:G	1.29791e-09	-1.47744	-1.26623	4.21721e-07	-1.38588	-1.23726
133300365	chr9:133300365:A:G	4.95388e-09	-1.90926e-10	-1.40425	1.43249e-06	-1.90926e-10	-1.40032
133300457	chr9:133300457:A:T	1.17726e-07	-1.90926e-10	1.76394	3.19721e-05	-1.90926e-10	1.70513
133300518	chr9:133300518:C:T	4.84267e-07	-1.90926e-10	3.17822	0.000130093	-1.90926e-10	3.10852
133300570	chr9:133300570:A:C	1.12092e-08	-1.90926e-10	-0.587683	3.05698e-06	-1.90926e-10	-0.642304
133300577	chr9:133300577:A:G	6.4284e-09	-1.90926e-10	-1.14369	1.66529e-06	-1.90926e-10	-1.24973
133300608	chr9:133300608:T:G	5.05653e-08	-1.90926e-10	0.918844	1.27648e-05	-1.90926e-10	0.786957
133300630	chr9:133300630:AG:A	9.00053e-08	2.87219	-1.37674	1.83214e-05	2.51274	-1.3644
133300635	chr9:133300635:G:A	1.72453e-08	0.222697	-0.379575	9.4175e-07	-1.17654	-0.643203
133300779	chr9:133300779:T:A	9.24556e-08	2.70787	-1.18556	4.22379e-06	0.964406	-1.28341
133301119	chr9:133301119:AAAT:A	1.10764e-08	-0.599606	-4.23322e-10	2.8166e-06	-0.724203	-4.23322e-10
133301281	chr9:133301281:G:A	4.80608e-09	-1.90926e-10	-1.43454	1.37912e-06	-1.90926e-10	-1.43829
133301446	chr9:133301446:T:C	2.05061e-07	-1.90926e-10	2.31889	5.57136e-05	-1.90926e-10	2.26049
133301448	chr9:133301448:T:G	2.03302e-07	-1.90926e-10	2.31027	5.52382e-05	-1.90926e-10	2.25192
133301494	chr9:133301494:T:C	7.62839e-09	0.452474	-1.42502	4.87933e-07	-1.03524	-1.44206
133301515	chr9:133301515:C:T	2.64329e-08	1.13072	-0.860526	2.51224e-06	-0.101453	-0.737104
133301614	chr9:133301614:C:A	7.27414e-09	-1.90926e-10	-1.02009	2.07696e-06	-1.90926e-10	-1.02883
133301843	chr9:133301843:G:A	2.08455e-07	-1.90926e-10	2.33531	5.66261e-05	-1.90926e-10	2.27674
133301884	chr9:133301884:C:T	4.83192e-09	-0.636144	-0.793033	9.41565e-07	-0.864307	-0.955637
133301898	chr9:133301898:T:C	4.7999e-09	-1.90926e-10	-1.43583	1.37809e-06	-1.90926e-10	-1.43903
133301911	chr9:133301911:T:C	8.5944e-10	-1.74902	-1.40687	2.24925e-07	-1.82125	-1.43047
133302271	chr9:133302271:G:A	1.86813e-07	-1.90926e-10	2.22569	5.07929e-05	-1.90926e-10	2.16802
133302397	chr9:133302397:C:T	1.96695e-07	-1.90926e-10	2.27724	5.34019e-05	-1.90926e-10	2.21811
133302407	chr9:133302407:C:T	1.48355e-09	-1.54245	-1.06753	4.02614e-07	-1.72514	-0.944365
133302478	chr9:133302478:C:T	2.0658e-08	1.08495	-1.06127	3.10792e-06	0.347117	-0.972895
133302510	chr9:133302510:G:A	1.77324e-09	-1.44337	-0.988247	4.22644e-07	-1.70816	-0.912796
133302794	chr9:133302794:G:A	6.16491e-09	-1.90926e-10	-1.18555	1.64411e-06	-1.90926e-10	-1.26253
133302827	chr9:133302827:G:T	6.12315e-07	3.41283	-4.23322e-10	0.000115576	2.9902	-4.23322e-10
133303140	chr9:133303140:G:A	1.39495e-09	-1.82054	-0.851021	3.55175e-07	-1.81661	-0.978262
133303338	chr9:133303338:G:A	3.22988e-09	-0.669708	-1.16227	7.29374e-07	-0.966328	-1.10897
133303380	chr9:133303380:T:C	1.21014e-09	-1.46587	-1.34781	2.7948e-07	-1.69039	-1.34417
133303459	chr9:133303459:T:C	5.72801e-09	0.0728115	-1.33186	9.11535e-07	-0.499523	-1.35283
133303468	chr9:133303468:C:T	5.99767e-09	0.228978	-1.44203	8.35357e-07	-0.497483	-1.44214
133303623	chr9:133303623:G:A	5.83351e-09	0.090876	-1.33168	1.08652e-06	-0.317305	-1.35945
133303671	chr9:133303671:AC:A	3.10246e-09	-0.593056	-1.27917	5.61766e-07	-1.02886	-1.30754
133303824	chr9:133303824:C:G	1.09132e-09	-1.81838	-1.09865	2.8503e-07	-1.81892	-1.19597
133303865	chr9:133303865:C:T	6.39958e-09	0.287607	-1.4358	8.8062e-07	-0.447886	-1.43897
133303896	chr9:133303896:GGGCC:G	1.10959e-09	-1.81762	-1.08281	2.88674e-07	-1.81968	-1.18251
133303925	chr9:133303925:A:G	1.29986e-09	-1.35316	-1.389	2.79978e-07	-1.64237	-1.39041
133304026	chr9:133304026:G:A	1.09835e-09	-1.81631	-1.09431	2.85651e-07	-1.82077	-1.19195
133304031	chr9:133304031:C:T	5.11193e-09	-1.41564	0.0427959	1.3636e-06	-1.63863	0.18903
133304202	chr9:133304202:GT:G	1.19811e-09	-1.55405	-1.26962	3.00603e-07	-1.66602	-1.29568
133304213	chr9:133304213:T:C	1.09434e-09	-1.81646	-1.09782	2.84842e-07	-1.82066	-1.19489
133304241	chr9:133304241:C:T	4.82953e-09	-1.90926e-10	-1.42967	1.38741e-06	-1.90926e-10	-1.4323
133304245	chr9:133304245:A:G	1.10078e-09	-1.81419	-1.09421	2.85289e-07	-1.82212	-1.19187
133304327	chr9:133304327:G:A	1.09813e-09	-1.8165	-1.09431	2.85708e-07	-1.82057	-1.19195
133304381	chr9:133304381:G:A	1.07684e-09	-1.81855	-1.11184	2.82075e-07	-1.81874	-1.20657
133304531	chr9:133304531:G:A	7.72111e-09	0.293834	-1.2543	7.97028e-07	-0.729431	-1.25717
133304933	chr9:133304933:C:T	5.31195e-09	-1.90926e-10	-1.33446	1.52543e-06	-1.90926e-10	-1.33745
133305007	chr9:133305007:G:C	5.55928e-09	-1.90926e-10	-1.28895	1.56908e-06	-1.90926e-10	-1.30924
133305099	chr9:133305099:G:A	4.84705e-09	-1.90926e-10	-1.42605	1.40038e-06	-1.90926e-10	-1.42299
133305207	chr9:133305207:C:T	9.0401e-09	-1.90926e-10	-0.80275	2.70545e-06	-1.90926e-10	-0.764463
133305346	chr9:133305346:C:T	6.94968e-09	-1.90926e-10	-1.06572	1.80314e-06	-1.90926e-10	-1.1702
133305431	chr9:133305431:G:A	1.06855e-09	-1.82296	-1.11516	2.81838e-07	-1.81655	-1.20961
133305768	chr9:133305768:A:C	1.54698e-09	-1.52065	-1.04746	4.29716e-07	-1.62266	-0.981703
133305960	chr9:133305960:G:T	2.02115e-08	-0.953563	0.955395	4.66326e-06	-1.17802	0.958005
133305964	chr9:133305964:G:A	1.30086e-09	-1.66347	-1.07793	3.01795e-07	-1.7824	-1.17534
133306143	chr9:133306143:G:A	3.89971e-09	-0.417901	-1.22562	6.06274e-07	-1.07912	-1.18103
133306190	chr9:133306190:A:T	1.3477e-09	-1.35194	-1.35407	3.05131e-07	-1.61455	-1.3322
133306241	chr9:133306241:C:T	2.09352e-08	-0.858333	0.895347	4.79124e-06	-1.09739	0.904445
133306242	chr9:133306242:G:A	6.12897e-09	-1.90926e-10	-1.19139	1.90319e-06	-1.90926e-10	-1.1162
133306383	chr9:133306383:G:A	2.59663e-08	-1.90926e-10	0.252378	4.91944e-06	-1.90926e-10	-0.166537
133306452	chr9:133306452:T:C	1.7192e-09	-1.06513	-1.39743	4.49997e-07	-1.16509	-1.39316
133306595	chr9:133306595:G:T	5.86706e-09	-1.90926e-10	-1.23507	1.54447e-06	-1.90926e-10	-1.32505
133306648	chr9:133306648:G:A	8.72549e-09	-1.90926e-10	-0.838171	2.6146e-06	-1.90926e-10	-0.798619
133306670	chr9:133306670:G:C	6.44111e-09	-1.90926e-10	-1.14172	2.01356e-06	-1.90926e-10	-1.05983
133306763	chr9:133306763:G:A	8.88186e-10	-1.73117	-1.39182	2.64105e-07	-1.6745	-1.41664
133306819	chr9:133306819:C:T	6.64321e-09	-1.90926e-10	-1.11083	2.08362e-06	-1.90926e-10	-1.02563
133306900	chr9:133306900:C:A	3.9495e-08	-1.90926e-10	0.671754	8.22519e-06	-1.90926e-10	0.34747
133306985	chr9:133306985:T:C	3.16113e-08	-1.90926e-10	0.449095	9.41314e-06	-1.90926e-10	0.482375
133306995	chr9:133306995:T:G	1.18529e-09	-1.40736	-1.42707	2.61143e-07	-1.67402	-1.4284
133307080	chr9:133307080:T:C	7.15025e-09	-1.90926e-10	-1.03727	2.06702e-06	-1.90926e-10	-1.03362
133307219	chr9:133307219:C:T	7.97812e-09	-0.907647	-0.0200705	1.81955e-06	-1.14043	-0.020713
133307358	chr9:133307358:CCTT:C	5.90607e-09	-1.90926e-10	-1.22844	1.70826e-06	-1.90926e-10	-1.22426
133307571	chr9:133307571:A:G	4.90867e-09	-1.41342	-4.23322e-10	1.05793e-06	-1.70342	-4.23322e-10
133307758	chr9:133307758:A:G	4.55447e-09	-1.48831	-4.23322e-10	1.07286e-06	-1.6894	-4.23322e-10
133307762	chr9:133307762:CTTT:C	3.51638e-09	-1.74699	-4.23322e-10	9.42577e-07	-1.81887	-4.23322e-10
133307829	chr9:133307829:A:G	6.09744e-09	-1.19655	-4.23322e-10	1.21188e-06	-1.56756	-4.23322e-10
133307937	chr9:133307937:G:A	5.84773e-09	-1.23837	-4.23322e-10	1.17919e-06	-1.5949	-4.23322e-10
133307941	chr9:133307941:A:G	6.05834e-09	-1.20298	-4.23322e-10	1.20587e-06	-1.57253	-4.23322e-10
133307967	chr9:133307967:C:T	5.72432e-09	-1.2597	-4.23322e-10	1.16369e-06	-1.60813	-4.23322e-10
133308043	chr9:133308043:A:G	5.92631e-09	-1.22502	-4.23322e-10	1.18898e-06	-1.58664	-4.23322e-10
133308519	chr9:133308519:A:G	2.27441e-08	0.119888	-4.23322e-10	3.22286e-06	-0.589464	-4.23322e-10
133308597	chr9:133308597:C:T	8.39693e-09	-0.876555	-4.23322e-10	1.91659e-06	-1.10919	-4.23322e-10
133308775	chr9:133308775:T:C	6.47645e-09	-1.13625	-4.23322e-10	1.25879e-06	-1.52958	-4.23322e-10
133308886	chr9:133308886:C:T	2.04564e-08	0.0138731	-4.23322e-10	2.96284e-06	-0.673585	-4.23322e-10
133308916	chr9:133308916:T:C	6.85336e-09	-1.90926e-10	-1.07968	1.99013e-06	-1.90926e-10	-1.07153
133309130	chr9:133309130:G:C	5.91838e-09	-1.22636	-4.23322e-10	1.18817e-06	-1.58732	-4.23322e-10
133309153	chr9:133309153:GC:G	6.18162e-09	-1.18284	-4.23322e-10	1.22161e-06	-1.55957	-4.23322e-10
133309275	chr9:133309275:A:G	6.02909e-09	-1.20782	-4.23322e-10	1.20197e-06	-1.57577	-4.23322e-10
133309386	chr9:133309386:A:G	5.05386e-09	-1.38427	-4.23322e-10	1.07481e-06	-1.68759	-4.23322e-10
133309392	chr9:133309392:C:T	9.14856e-09	-0.790824	-4.23322e-10	2.06239e-06	-1.03587	-4.23322e-10
133309565	chr9:133309565:C:A	6.23124e-09	-1.17484	-4.23322e-10	1.22873e-06	-1.55375	-4.23322e-10
133309653	chr9:133309653:T:C	3.8559e-09	-1.65482	-4.23322e-10	9.7932e-07	-1.78063	-4.23322e-10
133309713	chr9:133309713:G:A	6.1985e-09	-1.18011	-4.23322e-10	1.22421e-06	-1.55743	-4.23322e-10
133309720	chr9:133309720:A:C	6.12557e-09	-1.19195	-4.23322e-10	1.21482e-06	-1.56513	-4.23322e-10
133309741	chr9:133309741:A:G	6.23886e-09	-1.17362	-4.23322e-10	1.22949e-06	-1.55313	-4.23322e-10
133310010	chr9:133310010:T:A	6.77838e-09	-1.09068	-4.23322e-10	1.29805e-06	-1.49887	-4.23322e-10
133310432	chr9:133310432:A:G	5.44553e-09	-1.30963	-4.23322e-10	1.12792e-06	-1.63936	-4.23322e-10
133310436	chr9:133310436:G:A	5.50361e-09	-1.29902	-4.23322e-10	1.13527e-06	-1.63286	-4.23322e-10
133310903	chr9:133310903:T:A	4.91374e-09	-1.41239	-4.23322e-10	1.06013e-06	-1.70134	-4.23322e-10
133311214	chr9:133311214:A:C	3.53027e-09	-1.74305	-4.23322e-10	9.43587e-07	-1.8178	-4.23322e-10
133311657	chr9:133311657:T:A	5.08933e-09	-1.37728	-4.23322e-10	1.08041e-06	-1.68239	-4.23322e-10
133311718	chr9:133311718:A:G	4.24947e-09	-1.55763	-4.23322e-10	1.02605e-06	-1.73401	-4.23322e-10
133312528	chr9:133312528:A:C	5.1801e-09	-1.3596	-4.23322e-10	1.09106e-06	-1.67258	-4.23322e-10
133312568	chr9:133312568:T:A	4.54057e-09	-1.49137	-4.23322e-10	1.1365e-06	-1.63177	-4.23322e-10
133313170	chr9:133313170:C:T	4.43345e-09	-1.51524	-4.23322e-10	1.00824e-06	-1.75153	-4.23322e-10
133316395	chr9:133316395:T:G	1.06854e-09	-1.50568	-1.43245	2.45746e-07	-1.73187	-1.43131
133316986	chr9:133316986:C:A	2.84773e-09	-1.60466	-0.353233	8.90235e-07	-1.76271	-0.113293
133316997	chr9:133316997:G:C	5.73342e-09	-1.90926e-10	-1.25811	1.50668e-06	-1.90926e-10	-1.34982
133317344	chr9:133317344:G:A	4.36207e-09	-0.120971	-1.4105	6.4796e-07	-0.778142	-1.41552
133317378	chr9:133317378:A:G	3.09843e-09	-1.61249	-0.261038	9.8467e-07	-1.7669	-0.00828175
133317470	chr9:133317470:C:G	5.76377e-09	-1.90926e-10	-1.25283	1.68098e-06	-1.90926e-10	-1.24036
133317616	chr9:133317616:C:T	1.45977e-09	-1.63817	-0.987968	4.089e-07	-1.77574	-0.878276
133317691	chr9:133317691:G:A	0.000144935	8.87962	-4.23322e-10	6.15759e-05	2.36054	-4.23322e-10
133317867	chr9:133317867:A:G	8.14588e-08	-0.116402	1.51208	1.73566e-05	-0.431776	1.52602
133317925	chr9:133317925:G:A	5.15795e-09	-1.90926e-10	-1.36388	1.47704e-06	-1.90926e-10	-1.36969
133317936	chr9:133317936:ACTG:A	1.40077e-09	-1.26715	-1.40024	3.04109e-07	-1.53196	-1.41814
133317953	chr9:133317953:A:C	1.1507e-09	-1.51739	-1.34666	2.85507e-07	-1.70909	-1.30413
133318055	chr9:133318055:A:G	2.12771e-09	-0.827278	-1.4221	4.58749e-07	-1.12235	-1.41663
133318061	chr9:133318061:A:G	2.06716e-09	-0.856134	-1.42211	4.48172e-07	-1.1456	-1.41671
133318083	chr9:133318083:A:G	6.75492e-09	-1.90926e-10	-1.09415	1.86797e-06	-1.90926e-10	-1.13488
133318150	chr9:133318150:T:C	2.19764e-09	-1.07244	-1.1446	5.12821e-07	-1.19853	-1.22903
133318183	chr9:133318183:G:A	5.17237e-09	-1.90926e-10	-1.36109	1.42505e-06	-1.90926e-10	-1.40552
133318302	chr9:133318302:G:A	8.79723e-09	-1.90926e-10	-0.829983	2.58484e-06	-1.90926e-10	-0.810068
133318380	chr9:133318380:T:C	3.49906e-09	-1.311	-0.440928	7.91242e-07	-1.56901	-0.424872
133318594	chr9:133318594:A:G	2.56929e-08	-1.90926e-10	0.241796	7.11819e-06	-1.90926e-10	0.202922
133318693	chr9:133318693:A:G	3.89873e-09	-0.453193	-1.19058	5.14053e-07	-1.18991	-1.23526
133318817	chr9:133318817:C:T	6.37596e-09	-1.90926e-10	-1.15189	1.84678e-06	-1.90926e-10	-1.14629
133319125	chr9:133319125:G:A	9.27239e-10	-1.71725	-1.36271	2.35902e-07	-1.827	-1.37707
133319414	chr9:133319414:A:C	1.25153e-09	-1.82735	-0.952706	3.19516e-07	-1.82501	-1.07567
133319631	chr9:133319631:C:T	9.41633e-09	-1.90926e-10	-0.761975	2.16311e-06	-1.90926e-10	-0.988187
133319640	chr9:133319640:T:A	5.0672e-09	-1.90926e-10	-1.38163	1.44946e-06	-1.90926e-10	-1.38854
133319751	chr9:133319751:C:T	8.15256e-10	-1.80113	-1.40754	2.42242e-07	-1.80973	-1.36781
133319783	chr9:133319783:G:A	6.29925e-09	-1.90926e-10	-1.16399	1.819e-06	-1.90926e-10	-1.16144
133320090	chr9:133320090:T:C	2.98965e-09	-0.467331	-1.44193	2.75196e-07	-1.6154	-1.43461
133320214	chr9:133320214:A:G	5.26386e-09	-1.90926e-10	-1.34356	1.50261e-06	-1.90926e-10	-1.35253
133320549	chr9:133320549:T:A	6.35413e-09	-1.90926e-10	-1.15532	1.83557e-06	-1.90926e-10	-1.15237
133320624	chr9:133320624:G:A	4.89383e-09	-1.90926e-10	-1.41644	1.40396e-06	-1.90926e-10	-1.42044
133320649	chr9:133320649:C:A	7.10264e-09	-1.90926e-10	-1.04395	2.0359e-06	-1.90926e-10	-1.04879
133320816	chr9:133320816:G:T	1.94961e-08	-1.90926e-10	-0.0342075	7.75479e-06	-1.90926e-10	0.288578
133321223	chr9:133321223:C:T	9.92973e-09	-1.90926e-10	-0.708887	3.08833e-06	-1.90926e-10	-0.632103
133321378	chr9:133321378:A:G	1.79401e-08	-1.90926e-10	-0.117382	6.51352e-06	-1.90926e-10	0.114148
133321741	chr9:133321741:C:A	6.85459e-09	-1.90926e-10	-1.0795	2.03888e-06	-1.90926e-10	-1.04733
133322034	chr9:133322034:G:C	4.02339e-09	-1.8274	0.215103	1.0175e-06	-1.8204	0.0780255
133322036	chr9:133322036:GGA:G	5.95917e-09	-1.90926e-10	-1.21949	1.73185e-06	-1.90926e-10	-1.21054
133322720	chr9:133322720:C:A	1.01478e-09	-1.5743	-1.41544	2.59461e-07	-1.6973	-1.41158
133322807	chr9:133322807:C:A	1.12184e-09	-1.80479	-1.08466	2.97011e-07	-1.78072	-1.193
133323002	chr9:133323002:T:A	3.33236e-09	-1.82783	0.0270903	8.57456e-07	-1.8233	-0.0902185
133323610	chr9:133323610:G:A	8.01279e-09	-1.90926e-10	-0.923381	2.37155e-06	-1.90926e-10	-0.89619
133323730	chr9:133323730:A:G	5.06472e-09	-1.90926e-10	-1.38212	1.45105e-06	-1.90926e-10	-1.38744
133323749	chr9:133323749:C:T	6.70646e-09	-1.90926e-10	-1.10135	1.80751e-06	-1.90926e-10	-1.16778
133323762	chr9:133323762:G:GA	7.08498e-09	-0.857359	-0.189085	7.99703e-07	-1.69087	-0.292375
133324088	chr9:133324088:G:A	5.24423e-09	-1.90926e-10	-1.34729	1.52309e-06	-1.90926e-10	-1.33899
133324112	chr9:133324112:G:A	7.5154e-08	1.53606	-0.220943	2.31967e-06	-0.615207	-0.303099
133324125	chr9:133324125:ACAGGTGGACAGGTG:A	4.76986e-09	-1.90926e-10	-1.4421	1.37641e-06	-1.90926e-10	-1.44025
133324174	chr9:133324174:C:T	1.12913e-09	-1.70503	-1.17794	3.2964e-07	-1.77505	-1.09444
133324208	chr9:133324208:C:A	1.53953e-08	-1.90926e-10	-0.270355	4.63957e-06	-1.90926e-10	-0.22511
133324277	chr9:133324277:C:T	2.88112e-08	-1.90926e-10	0.356345	8.52914e-06	-1.90926e-10	0.383756
133324675	chr9:133324675:T:TAG	2.07733e-07	1.42184	0.909997	7.1224e-06	-0.679604	0.883117
133324803	chr9:133324803:G:A	3.40604e-08	1.46818	-0.944467	1.22192e-06	-0.631242	-0.928063
133324916	chr9:133324916:A:G	2.10847e-07	0.918078	1.42863	8.94904e-06	-0.912328	1.34414
133325633	chr9:133325633:T:C	1.19625e-09	-1.81495	-1.01028	3.14353e-07	-1.79628	-1.12069
133325778	chr9:133325778:G:A	6.55639e-09	-1.12398	-4.23322e-10	1.91148e-06	-1.11185	-4.23322e-10
133325932	chr9:133325932:T:C	9.6165e-10	-1.81278	-1.23074	2.81015e-07	-1.78982	-1.23926
133326054	chr9:133326054:G:A	5.42418e-09	-1.90926e-10	-1.31355	1.58109e-06	-1.90926e-10	-1.30162
133326200	chr9:133326200:G:A	1.25072e-08	-1.90926e-10	-0.478117	3.83651e-06	-1.90926e-10	-0.415169
133326679	chr9:133326679:C:T	2.28408e-08	-1.90926e-10	0.124128	7.07817e-06	-1.90926e-10	0.197283
133327169	chr9:133327169:A:T	1.50252e-09	-1.80973	-0.787548	3.68193e-07	-1.82276	-0.936117
133327392	chr9:133327392:G:T	4.88944e-09	-1.90926e-10	-1.41734	1.38472e-06	-1.90926e-10	-1.43424
133327420	chr9:133327420:G:A	8.96208e-09	-1.90926e-10	-0.811418	2.56589e-06	-1.90926e-10	-0.817428
133327443	chr9:133327443:C:T	9.90319e-09	-1.90926e-10	-0.711564	2.83641e-06	-1.90926e-10	-0.717194
133327684	chr9:133327684:T:C	6.84147e-09	-1.90926e-10	-1.08142	1.95104e-06	-1.90926e-10	-1.09137
133327758	chr9:133327758:T:C	2.51503e-08	0.126662	0.0937867	1.87987e-06	-1.025	-0.103531
133327894	chr9:133327894:T:C	4.82435e-09	-1.90926e-10	-1.43074	1.3904e-06	-1.90926e-10	-1.43014
133328138	chr9:133328138:C:T	6.12308e-07	-1.90926e-10	3.41281	0.000150828	-1.90926e-10	3.25641
133328255	chr9:133328255:T:C	4.51263e-08	-1.90926e-10	0.805044	1.26162e-05	-1.90926e-10	0.775252
133328311	chr9:133328311:G:A	1.06423e-09	-1.80566	-1.1365	2.82176e-07	-1.79642	-1.22853
133328502	chr9:133328502:C:T	5.97088e-09	-1.90926e-10	-1.21753	1.70766e-06	-1.90926e-10	-1.22461
133328538	chr9:133328538:A:G	8.41978e-09	0.14791	-1.02175	7.9209e-07	-0.946159	-1.04665
133328681	chr9:133328681:C:T	8.5577e-09	-1.90926e-10	-0.857589	2.14474e-06	-1.90926e-10	-0.996715
133328898	chr9:133328898:C:A	7.80617e-08	-1.44774	2.80082	1.70156e-05	-1.80087	2.87527
133328939	chr9:133328939:C:T	6.92311e-08	2.05305	-0.820022	1.41897e-05	1.70688	-0.814097
133328964	chr9:133328964:G:A	4.77435e-09	-1.90926e-10	-1.44116	1.37471e-06	-1.90926e-10	-1.44149
133329004	chr9:133329004:T:C	8.91709e-08	-0.0945866	1.58072	6.41743e-06	-1.0511	1.15038
133329029	chr9:133329029:C:T	1.20326e-08	-1.90926e-10	-0.516801	3.65248e-06	-1.90926e-10	-0.464324
133329231	chr9:133329231:G:C	4.89417e-09	-1.90926e-10	-1.41638	1.3862e-06	-1.90926e-10	-1.43316
133329338	chr9:133329338:G:A	9.51894e-09	0.233916	-0.985053	8.73636e-07	-0.884407	-1.01042
133329585	chr9:133329585:A:G	1.19103e-09	-1.82766	-1.00194	3.08256e-07	-1.8252	-1.11135
133329669	chr9:133329669:G:A	1.45337e-08	-1.90926e-10	-0.327953	4.22075e-06	-1.90926e-10	-0.319719
133329794	chr9:133329794:T:C	2.48048e-08	-1.90926e-10	0.206615	5.68635e-06	-1.90926e-10	-0.0216624
133329920	chr9:133329920:G:C	5.92118e-09	-1.90926e-10	-1.22588	1.71425e-06	-1.90926e-10	-1.22076
133329979	chr9:133329979:G:A	6.21928e-09	-1.90926e-10	-1.17677	1.78484e-06	-1.90926e-10	-1.1804
133330080	chr9:133330080:C:CT	8.54315e-09	-1.90926e-10	-0.859291	2.18981e-06	-1.90926e-10	-0.975918
133330450	chr9:133330450:A:G	6.41584e-09	-1.42166	0.276009	1.28306e-06	-1.78888	0.278396
133330591	chr9:133330591:A:G	1.14892e-09	-1.8245	-1.0411	2.99767e-07	-1.81872	-1.14576
133330649	chr9:133330649:A:G	1.20788e-09	-1.82734	-0.988209	3.1205e-07	-1.82428	-1.10004
133331302	chr9:133331302:AG:A	1.10306e-09	-1.82766	-1.07867	2.8806e-07	-1.82731	-1.17701
133332070	chr9:133332070:G:A	4.82129e-09	-1.90926e-10	-1.43138	1.37693e-06	-1.90926e-10	-1.43987
133332256	chr9:133332256:C:T	7.82056e-09	-1.90926e-10	-0.947664	2.16652e-06	-1.90926e-10	-0.986609
133332630	chr9:133332630:G:A	1.55057e-07	0.0599738	1.9794	1.0295e-05	-0.94645	1.51837
133332667	chr9:133332667:G:A	1.42826e-07	0.0208242	1.93638	9.65186e-06	-0.972193	1.47961
133332837	chr9:133332837:A:G	5.81861e-09	-1.90926e-10	-1.24336	1.7923e-06	-1.90926e-10	-1.17623
133333314	chr9:133333314:G:A	1.43396e-08	-1.90926e-10	-0.341398	3.35561e-06	-1.90926e-10	-0.549097
133333974	chr9:133333974:A:G	1.3858e-07	-1.51772	3.44475	3.1951e-05	-1.81601	3.52048
133334116	chr9:133334116:G:A	4.82363e-09	-1.90926e-10	-1.43089	1.3948e-06	-1.90926e-10	-1.42698
133334355	chr9:133334355:G:A	4.21666e-09	-1.56538	-4.23322e-10	1.0048e-06	-1.75495	-4.23322e-10
133334431	chr9:133334431:C:T	4.82346e-09	-1.90926e-10	-1.43093	1.39474e-06	-1.90926e-10	-1.42702
133334634	chr9:133334634:A:C	6.17523e-09	-1.90926e-10	-1.18387	1.78676e-06	-1.90926e-10	-1.17933
133334712	chr9:133334712:TC:T	8.51481e-09	-1.90926e-10	-0.862613	2.38369e-06	-1.90926e-10	-0.891081
133336391	chr9:133336391:T:A	5.86432e-09	-1.90926e-10	-1.23553	1.70008e-06	-1.90926e-10	-1.22906
133336789	chr9:133336789:T:C	5.51863e-09	-1.90926e-10	-1.29629	1.59003e-06	-1.90926e-10	-1.29598
133336894	chr9:133336894:C:T	5.79378e-09	-1.90926e-10	-1.24764	1.67952e-06	-1.90926e-10	-1.24123
133336941	chr9:133336941:G:A	1.23691e-08	-1.90926e-10	-0.489221	3.53631e-06	-1.90926e-10	-0.496649
133337361	chr9:133337361:A:T	8.18878e-09	0.148455	-1.05011	7.84303e-07	-0.941058	-1.06163
133337474	chr9:133337474:G:A	7.12358e-09	0.0294553	-1.07047	1.60551e-06	-0.223278	-1.06301
133337876	chr9:133337876:G:T	4.8426e-09	-1.90926e-10	-1.42697	1.39684e-06	-1.90926e-10	-1.42552
133338163	chr9:133338163:A:G	1.5382e-09	-1.81339	-0.760419	4.05862e-07	-1.82164	-0.839829
133338391	chr9:133338391:C:T	5.86328e-09	-1.90926e-10	-1.23571	1.69986e-06	-1.90926e-10	-1.22919
133338575	chr9:133338575:G:A	1.4078e-09	-1.81993	-0.842467	3.55759e-07	-1.82544	-0.967794
133338901	chr9:133338901:C:T	1.13485e-08	0.508912	-1.08425	2.48166e-06	0.225754	-1.07656
133338938	chr9:133338938:C:T	1.39591e-07	-1.07492	3.00922	2.43964e-05	-1.65351	3.08821
133339220	chr9:133339220:CAAGT:C	3.95186e-09	-1.63023	-4.23322e-10	1.06092e-06	-1.7006	-4.23322e-10
133339693	chr9:133339693:A:G	2.76243e-08	-1.90926e-10	0.314274	5.8897e-06	-1.90926e-10	0.0134733
133339802	chr9:133339802:G:A	6.67432e-09	-1.90926e-10	-1.10615	1.91529e-06	-1.90926e-10	-1.10986
133340381	chr9:133340381:T:C	4.21663e-09	-1.41499	-0.150397	1.29123e-06	-1.34307	-0.161067
133340871	chr9:133340871:G:A	6.88144e-09	-1.07559	-4.23322e-10	2.02084e-06	-1.05622	-4.23322e-10
133340993	chr9:133340993:C:T	1.36952e-09	-1.81225	-0.877716	3.46185e-07	-1.82019	-1.00033
133341194	chr9:133341194:C:T	8.24579e-10	-1.82389	-1.37341	2.65028e-07	-1.78137	-1.30628
133341555	chr9:133341555:C:T	5.44352e-09	-1.90926e-10	-1.30999	1.65803e-06	-1.90926e-10	-1.2541
133341592	chr9:133341592:C:T	8.43535e-09	-0.871989	-4.23322e-10	2.23354e-06	-0.956145	-4.23322e-10
133341861	chr9:133341861:G:T	5.53414e-09	0.147019	-1.4405	1.13259e-06	-0.194829	-1.4404
133343008	chr9:133343008:C:T	8.13874e-10	-1.77875	-1.43162	2.26678e-07	-1.81066	-1.4333
133343191	chr9:133343191:T:G	9.14075e-10	-1.82778	-1.26648	2.53154e-07	-1.80685	-1.32664
133343511	chr9:133343511:C:T	7.97939e-09	-1.90926e-10	-0.927558	2.32579e-06	-1.90926e-10	-0.915674
133344371	chr9:133344371:G:T	5.83996e-09	-1.90926e-10	-1.2397	1.67272e-06	-1.90926e-10	-1.24528
133344393	chr9:133344393:A:G	1.61375e-08	-0.257637	0.0343647	1.76335e-06	-1.23688	0.0443606
133344567	chr9:133344567:C:T	8.71828e-10	-1.73375	-1.40784	2.31551e-07	-1.79692	-1.42577
133345008	chr9:133345008:C:T	4.465e-08	-1.90926e-10	0.794435	1.36041e-05	-1.90926e-10	0.850639
133345063	chr9:133345063:G:A	5.79419e-09	-1.90926e-10	-1.24756	1.69431e-06	-1.90926e-10	-1.23246
133345301	chr9:133345301:CA:C	4.77589e-09	-1.90926e-10	-1.44084	1.38654e-06	-1.90926e-10	-1.43292
133345727	chr9:133345727:C:T	2.0773e-08	-1.90926e-10	0.0292349	5.71304e-06	-1.90926e-10	-0.0169798
133346201	chr9:133346201:C:A	1.02873e-07	-0.879617	2.50869	1.10447e-05	-1.4734	2.11563
133347074	chr9:133347074:CCGAAGA:C	3.0128e-08	-1.90926e-10	0.401036	8.14373e-06	-1.90926e-10	0.337516
133347380	chr9:133347380:ATGGCAGGCGCCT:A	8.55985e-10	-1.82237	-1.33756	2.36104e-07	-1.82634	-1.37688
133347421	chr9:133347421:C:A	2.52503e-09	-1.42919	-0.648978	6.26277e-07	-1.62348	-0.604219
133348287	chr9:133348287:G:A	5.95885e-09	-1.90926e-10	-1.21954	1.7055e-06	-1.90926e-10	-1.22587
133348543	chr9:133348543:C:T	5.06548e-09	-1.90926e-10	-1.38197	1.52827e-06	-1.90926e-10	-1.33559
133348619	chr9:133348619:T:C	8.18863e-10	-1.76306	-1.4412	2.24291e-07	-1.81307	-1.44148
133348656	chr9:133348656:T:C	5.15693e-09	-1.36408	-4.23322e-10	1.14925e-06	-1.62062	-4.23322e-10
133348751	chr9:133348751:T:C	4.78361e-09	-1.90926e-10	-1.43923	1.39559e-06	-1.90926e-10	-1.42641
133348762	chr9:133348762:C:T	5.34556e-09	-1.90926e-10	-1.32815	1.61606e-06	-1.90926e-10	-1.27974
133348787	chr9:133348787:T:C	1.12917e-09	-1.47433	-1.40861	2.72639e-07	-1.68492	-1.37442
133348895	chr9:133348895:T:C	4.81355e-09	-1.90926e-10	-1.43299	1.38665e-06	-1.90926e-10	-1.43284
133349337	chr9:133349337:A:G	6.05239e-09	-1.90926e-10	-1.20397	1.77183e-06	-1.90926e-10	-1.18772
133350116	chr9:133350116:T:C	5.98149e-09	-1.90926e-10	-1.21575	1.75163e-06	-1.90926e-10	-1.19918
133350521	chr9:133350521:T:A	4.33735e-09	-1.53716	-4.23322e-10	1.33576e-06	-1.47023	-4.23322e-10
133350572	chr9:133350572:G:C	1.38833e-08	-1.90926e-10	-0.373733	4.07693e-06	-1.90926e-10	-0.354386
133350820	chr9:133350820:T:G	6.49537e-09	-1.90926e-10	-1.13333	1.85745e-06	-1.90926e-10	-1.14052
133351103	chr9:133351103:A:G	8.98695e-10	-1.68903	-1.4222	2.36008e-07	-1.76799	-1.43563
133351226	chr9:133351226:G:A	1.07094e-09	-1.69912	-1.23677	2.78471e-07	-1.77479	-1.26338
133351795	chr9:133351795:A:G	8.69504e-10	-1.71872	-1.42554	2.31036e-07	-1.78745	-1.43746
133351995	chr9:133351995:A:G	4.96085e-09	-1.90926e-10	-1.40284	1.43695e-06	-1.90926e-10	-1.39721
133352034	chr9:133352034:G:A	1.19377e-09	-1.40113	-1.42617	2.78497e-07	-1.65131	-1.38677
133352207	chr9:133352207:T:A	3.2433e-09	-1.82783	-4.23322e-10	9.35602e-07	-1.8263	-4.23322e-10
133352440	chr9:133352440:A:G	5.10963e-09	-1.90926e-10	-1.37329	1.46027e-06	-1.90926e-10	-1.38111
133352739	chr9:133352739:G:A	4.87285e-09	-1.90926e-10	-1.42074	1.405e-06	-1.90926e-10	-1.41969
133352906	chr9:133352906:C:T	5.01282e-09	-1.90926e-10	-1.39242	1.41111e-06	-1.90926e-10	-1.41535
133352979	chr9:133352979:C:G	5.42726e-09	-1.90926e-10	-1.31299	1.58347e-06	-1.90926e-10	-1.30011
133353031	chr9:133353031:A:G	4.95111e-09	-1.90926e-10	-1.40481	1.46815e-06	-1.90926e-10	-1.37573
133353482	chr9:133353482:C:T	5.35145e-09	-1.90926e-10	-1.32705	1.48308e-06	-1.90926e-10	-1.36561
133353536	chr9:133353536:T:C	9.24665e-10	-1.67405	-1.4087	2.40311e-07	-1.75819	-1.42736
133353607	chr9:133353607:T:G	5.88545e-08	-1.90926e-10	1.07065	1.195e-05	-1.90926e-10	0.721
133354279	chr9:133354279:T:G	1.27037e-08	-1.90926e-10	-0.46253	3.72475e-06	-1.90926e-10	-0.444733
133354358	chr9:133354358:T:C	6.92038e-08	-1.06348	2.29611	1.17631e-05	-1.66397	2.3692
133354430	chr9:133354430:C:T	6.33475e-09	-1.90926e-10	-1.15837	1.7611e-06	-1.90926e-10	-1.19379
133355251	chr9:133355251:G:A	6.16264e-08	-1.90926e-10	1.11667	1.24718e-05	-1.90926e-10	0.763742
133355363	chr9:133355363:G:A	4.77193e-09	-1.90926e-10	-1.44167	1.38617e-06	-1.90926e-10	-1.43319
133355635	chr9:133355635:G:A	5.40717e-08	-1.1249	2.11079	9.50176e-06	-1.69219	2.18393
133355934	chr9:133355934:A:G	1.20313e-09	-1.43687	-1.38262	2.92097e-07	-1.66257	-1.32783
133356002	chr9:133356002:G:A	4.0029e-08	-1.90926e-10	0.685183	8.18685e-06	-1.90926e-10	0.342797
133356019	chr9:133356019:T:C	2.6922e-07	-1.90926e-10	2.59111	6.94233e-05	-1.90926e-10	2.48049
133356146	chr9:133356146:G:A	4.0029e-08	-1.90926e-10	0.685183	8.18685e-06	-1.90926e-10	0.342797
133356661	chr9:133356661:C:T	5.75878e-09	-1.2537	-4.23322e-10	1.24164e-06	-1.5433	-4.23322e-10
133356665	chr9:133356665:C:T	5.28386e-09	-1.33976	-4.23322e-10	1.32262e-06	-1.48012	-4.23322e-10
133356897	chr9:133356897:C:T	5.9123e-09	-1.90926e-10	-1.22739	1.73056e-06	-1.90926e-10	-1.21129
133357298	chr9:133357298:G:A	5.83448e-09	-1.24064	-4.23322e-10	1.21539e-06	-1.56466	-4.23322e-10
133357933	chr9:133357933:C:T	3.32861e-08	-1.90926e-10	0.500718	9.09412e-06	-1.90926e-10	0.447896
133358017	chr9:133358017:C:T	8.97791e-10	-1.68708	-1.42516	2.35872e-07	-1.76709	-1.43711
133358021	chr9:133358021:GGAGT:G	4.76979e-09	-1.90926e-10	-1.44212	1.38177e-06	-1.90926e-10	-1.43637
133358102	chr9:133358102:G:A	6.13914e-09	-1.90926e-10	-1.18974	1.7102e-06	-1.90926e-10	-1.22312
133358322	chr9:133358322:G:T	1.30129e-09	-1.3126	-1.42846	2.9387e-07	-1.59292	-1.39143
133358333	chr9:133358333:G:C	4.69513e-09	-1.45789	-4.23322e-10	1.26059e-06	-1.52816	-4.23322e-10
133358539	chr9:133358539:G:A	9.02728e-10	-1.69044	-1.41631	2.36622e-07	-1.76919	-1.43184
133358600	chr9:133358600:C:T	8.89418e-10	-1.69623	-1.42538	2.34445e-07	-1.77301	-1.43726
133358724	chr9:133358724:C:T	7.16416e-09	-1.90926e-10	-1.03533	2.04469e-06	-1.90926e-10	-1.04449
133358735	chr9:133358735:G:A	5.84954e-09	-1.90926e-10	-1.23806	1.87392e-06	-1.90926e-10	-1.1317
133358740	chr9:133358740:G:A	7.45541e-09	-1.90926e-10	-0.99548	1.93993e-06	-1.90926e-10	-1.09708
133358763	chr9:133358763:G:C	8.76238e-10	-1.70795	-1.42858	2.32267e-07	-1.78071	-1.43889
133359654	chr9:133359654:G:C	9.00239e-10	-1.68307	-1.42645	2.36334e-07	-1.76439	-1.43785
133360141	chr9:133360141:A:G	1.09324e-09	-1.6683	-1.24697	3.1005e-07	-1.78221	-1.14855
133360217	chr9:133360217:C:T	5.27339e-09	-1.90926e-10	-1.34175	1.64335e-06	-1.90926e-10	-1.263
133360409	chr9:133360409:G:A	1.67739e-07	-1.90926e-10	2.11799	4.3455e-05	-1.90926e-10	2.01199
133360576	chr9:133360576:G:A	5.27347e-09	-1.90926e-10	-1.34173	1.64364e-06	-1.90926e-10	-1.26282
133360818	chr9:133360818:C:G	6.64736e-08	-0.701982	1.89437	5.8846e-06	-1.35753	1.37014
133361098	chr9:133361098:C:T	2.38339e-08	-1.90926e-10	0.166689	7.2319e-06	-1.90926e-10	0.21877
133361195	chr9:133361195:G:T	4.92064e-09	-1.90926e-10	-1.41098	1.42436e-06	-1.90926e-10	-1.40601
133361351	chr9:133361351:T:C	8.35174e-10	-1.82334	-1.3612	2.31703e-07	-1.82669	-1.39534
133361429	chr9:133361429:A:G	4.32916e-09	-1.53905	-4.23322e-10	1.3319e-06	-1.47313	-4.23322e-10
133361461	chr9:133361461:G:A	5.62125e-09	-1.90926e-10	-1.27787	1.64129e-06	-1.90926e-10	-1.26425
133361588	chr9:133361588:T:C	5.1331e-09	-1.90926e-10	-1.36871	1.47588e-06	-1.90926e-10	-1.37048
133361789	chr9:133361789:C:T	7.52454e-09	-1.90926e-10	-0.986251	2.1466e-06	-1.90926e-10	-0.995846
133361962	chr9:133361962:A:AAG	5.30647e-09	-1.90926e-10	-1.33549	1.47374e-06	-1.90926e-10	-1.37193
133362186	chr9:133362186:GCAGCCCTGGAGACAGGCTGAGC:G	5.95683e-09	-1.90926e-10	-1.21988	1.74197e-06	-1.90926e-10	-1.20472
133362328	chr9:133362328:A:G	4.87158e-09	-1.90926e-10	-1.421	1.40997e-06	-1.90926e-10	-1.41617
133362377	chr9:133362377:G:A	4.8628e-09	-1.90926e-10	-1.42281	1.40797e-06	-1.90926e-10	-1.41758
133362432	chr9:133362432:G:A	2.18926e-07	-1.90926e-10	2.38431	5.68463e-05	-1.90926e-10	2.28062
133362568	chr9:133362568:T:C	5.81052e-08	-1.90926e-10	1.05783	1.18037e-05	-1.90926e-10	0.708681
133362796	chr9:133362796:T:C	5.98264e-09	-1.90926e-10	-1.21556	1.768e-06	-1.90926e-10	-1.18988
133362840	chr9:133362840:T:TAAA	9.1215e-10	-1.67134	-1.42503	2.38222e-07	-1.75712	-1.43716
133362910	chr9:133362910:A:G	6.25541e-09	-1.90926e-10	-1.17097	2.03411e-06	-1.90926e-10	-1.04968
133362931	chr9:133362931:T:C	4.86829e-09	-1.90926e-10	-1.42168	1.40895e-06	-1.90926e-10	-1.41689
133362957	chr9:133362957:C:G	6.67176e-08	-0.829982	2.02603	6.14985e-06	-1.4367	1.4934
133362986	chr9:133362986:AAAC:A	6.37312e-09	-1.15233	-4.23322e-10	1.31409e-06	-1.48659	-4.23322e-10
133363074	chr9:133363074:T:C	9.12911e-10	-1.67081	-1.42472	2.38336e-07	-1.75681	-1.437
133363231	chr9:133363231:C:T	2.52196e-08	-1.90926e-10	0.223202	7.41486e-06	-1.90926e-10	0.243754
133364166	chr9:133364166:C:T	6.10661e-08	-1.90926e-10	1.10754	1.23613e-05	-1.90926e-10	0.754841
133365200	chr9:133365200:C:T	6.59465e-09	-1.90926e-10	-1.11816	1.88434e-06	-1.90926e-10	-1.12615
133365348	chr9:133365348:C:T	9.68619e-09	-1.90926e-10	-0.733719	2.45822e-06	-1.90926e-10	-0.860294
133365561	chr9:133365561:G:C	1.16118e-09	-1.42696	-1.42803	2.74801e-07	-1.65472	-1.39672
133365870	chr9:133365870:T:A	9.1276e-10	-1.6715	-1.42421	2.38321e-07	-1.75715	-1.43671
133365882	chr9:133365882:T:C	7.82925e-08	-0.637758	1.99379	6.73039e-06	-1.31496	1.46186
133366892	chr9:133366892:G:A	9.04244e-10	-1.67281	-1.43227	2.37172e-07	-1.75824	-1.44046
133366976	chr9:133366976:C:G	1.08497e-09	-1.64086	-1.28201	2.77412e-07	-1.73675	-1.30523
133367176	chr9:133367176:C:T	5.54517e-09	-1.90926e-10	-1.29149	1.59108e-06	-1.90926e-10	-1.29532
133367669	chr9:133367669:C:T	5.66898e-09	-1.90926e-10	-1.26941	1.74074e-06	-1.90926e-10	-1.20542
133367688	chr9:133367688:G:A	9.37209e-10	-1.66859	-1.40067	2.42478e-07	-1.7552	-1.42137
133367696	chr9:133367696:C:A	9.20138e-10	-1.65622	-1.43143	2.40115e-07	-1.74608	-1.44029
133367946	chr9:133367946:G:A	5.39408e-08	-1.90926e-10	0.983467	1.10209e-05	-1.90926e-10	0.640057
133368224	chr9:133368224:G:C	7.54315e-08	-0.64982	1.96862	6.55509e-06	-1.32252	1.44303
133368318	chr9:133368318:C:T	5.26893e-09	-1.90926e-10	-1.34259	1.64172e-06	-1.90926e-10	-1.26398
133368492	chr9:133368492:G:A	5.2898e-09	-1.90926e-10	-1.33864	1.65042e-06	-1.90926e-10	-1.2587
133368597	chr9:133368597:T:C	1.09788e-09	-1.80279	-1.10825	2.84796e-07	-1.82732	-1.18839
133368628	chr9:133368628:T:C	4.46477e-09	-0.712689	-0.795514	1.18296e-06	-0.823756	-0.767954
133368676	chr9:133368676:A:G	5.92303e-09	-1.90926e-10	-1.22557	1.65973e-06	-1.90926e-10	-1.25308
133368689	chr9:133368689:C:T	7.56048e-09	-1.90926e-10	-0.981485	2.1571e-06	-1.90926e-10	-0.990968
133368925	chr9:133368925:G:A	4.94525e-09	-1.90926e-10	-1.40599	1.46575e-06	-1.90926e-10	-1.37736
133368982	chr9:133368982:A:G	9.21205e-10	-1.64446	-1.44204	2.41527e-07	-1.73987	-1.44064
133369011	chr9:133369011:A:T	9.18249e-10	-1.72628	-1.36343	2.40257e-07	-1.80726	-1.37851
133369059	chr9:133369059:T:C	1.18894e-08	-0.528774	-4.23322e-10	3.09596e-06	-0.629635	-4.23322e-10
133369679	chr9:133369679:T:C	8.79156e-10	-1.81911	-1.3141	2.41041e-07	-1.82444	-1.35809
133369746	chr9:133369746:G:A	9.00304e-10	-1.68472	-1.42472	2.36174e-07	-1.76592	-1.437
133370348	chr9:133370348:A:AG	5.30195e-09	-1.90926e-10	-1.33635	1.47271e-06	-1.90926e-10	-1.37263
133371182	chr9:133371182:G:A	5.75241e-09	-1.90926e-10	-1.2548	1.68109e-06	-1.90926e-10	-1.24029
133371633	chr9:133371633:A:G	4.96709e-08	-0.953432	1.85443	7.98766e-06	-1.61298	1.93114
133372047	chr9:133372047:T:C	4.81332e-09	-1.90926e-10	-1.43303	1.38278e-06	-1.90926e-10	-1.43564
133372156	chr9:133372156:G:A	4.81999e-09	-1.90926e-10	-1.43165	1.37508e-06	-1.90926e-10	-1.44122
133372523	chr9:133372523:G:C	1.37236e-09	-1.47913	-1.20876	3.30027e-07	-1.70032	-1.16799
133373129	chr9:133373129:G:A	5.30888e-09	-1.90926e-10	-1.33504	1.52428e-06	-1.90926e-10	-1.33821
133373157	chr9:133373157:C:T	4.9913e-09	-1.90926e-10	-1.39672	1.48295e-06	-1.90926e-10	-1.3657
133373428	chr9:133373428:T:C	1.06937e-09	-1.49773	-1.43962	2.71103e-07	-1.64341	-1.42158
133373516	chr9:133373516:T:C	4.43868e-08	-1.90926e-10	0.788523	1.21172e-05	-1.90926e-10	0.734891
133374096	chr9:133374096:A:G	1.04337e-08	-1.90926e-10	-0.659383	2.98876e-06	-1.90926e-10	-0.664874
133374290	chr9:133374290:C:T	5.23039e-09	-1.90926e-10	-1.34993	1.45812e-06	-1.90926e-10	-1.38258
133374318	chr9:133374318:T:C	4.89383e-09	-0.793772	-0.622673	7.24817e-07	-1.53713	-0.544443
133374768	chr9:133374768:T:C	7.35606e-08	-0.972091	2.26578	1.1986e-05	-1.62267	2.34667
133374947	chr9:133374947:G:C	6.58566e-09	-1.11953	-4.23322e-10	1.32074e-06	-1.48154	-4.23322e-10
133374978	chr9:133374978:C:T	6.88557e-09	-1.90926e-10	-1.07499	1.96634e-06	-1.90926e-10	-1.08356
133375073	chr9:133375073:C:G	8.84151e-10	-1.69943	-1.42811	2.33713e-07	-1.77461	-1.43878
133375352	chr9:133375352:C:T	4.81095e-09	-1.90926e-10	-1.43353	1.37471e-06	-1.90926e-10	-1.44149
133375724	chr9:133375724:G:A	2.73645e-08	-1.90926e-10	0.304828	7.50063e-06	-1.90926e-10	0.255255
133375798	chr9:133375798:C:T	5.36995e-08	-0.666142	1.64513	7.57009e-06	-1.45434	1.71881
133375895	chr9:133375895:G:A	5.01075e-09	-1.90926e-10	-1.39284	1.50565e-06	-1.90926e-10	-1.3505
133376281	chr9:133376281:C:A	5.29929e-09	-1.90926e-10	-1.33685	1.61043e-06	-1.90926e-10	-1.28323
133376399	chr9:133376399:A:G	7.86873e-10	-1.80314	-1.44097	2.23822e-07	-1.8236	-1.43304
133376453	chr9:133376453:C:T	6.20424e-09	-1.17919	-4.23322e-10	1.31374e-06	-1.48685	-4.23322e-10
133376723	chr9:133376723:C:T	2.02655e-07	-1.90926e-10	2.30709	5.27727e-05	-1.90926e-10	2.20626
133377455	chr9:133377455:C:T	4.77316e-09	-1.90926e-10	-1.44141	1.37779e-06	-1.90926e-10	-1.43925
133378085	chr9:133378085:C:T	1.8873e-08	-1.90926e-10	-0.0666895	5.75417e-06	-1.90926e-10	-0.00980781
133378413	chr9:133378413:GCCATCTCT:G	7.51524e-09	-1.90926e-10	-0.987487	2.1416e-06	-1.90926e-10	-0.998177
133379032	chr9:133379032:A:G	8.6681e-10	-1.71556	-1.4318	2.26024e-07	-1.80575	-1.4411
133379795	chr9:133379795:C:T	3.99814e-09	-1.18354	-0.435054	9.55251e-07	-1.44928	-0.356236
133380419	chr9:133380419:C:T	8.14992e-10	-1.76828	-1.44071	2.21835e-07	-1.82405	-1.44151
133380624	chr9:133380624:G:A	4.8032e-09	-1.90926e-10	-1.43514	1.38256e-06	-1.90926e-10	-1.4358
133381608	chr9:133381608:G:A	4.26027e-08	0.747498	-4.23322e-10	1.64965e-06	-1.25917	-4.23322e-10
133382764	chr9:133382764:GTGA:G	6.51087e-09	-1.90926e-10	-1.13095	1.89244e-06	-1.90926e-10	-1.12186
133383775	chr9:133383775:C:T	5.24356e-09	-1.90926e-10	-1.34742	1.52665e-06	-1.90926e-10	-1.33666
133384072	chr9:133384072:G:A	2.9057e-09	-0.822881	-1.11487	7.70046e-07	-0.925901	-1.09514
133384145	chr9:133384145:A:G	2.30355e-08	-0.737985	0.870601	3.34573e-06	-1.48966	0.937609
133384379	chr9:133384379:T:C	5.15015e-09	-1.90926e-10	-1.36539	1.54335e-06	-1.90926e-10	-1.32578
133384839	chr9:133384839:C:T	5.27356e-09	-1.90926e-10	-1.34171	1.6057e-06	-1.90926e-10	-1.28617
133385097	chr9:133385097:T:G	4.77376e-09	-1.90926e-10	-1.44129	1.3753e-06	-1.90926e-10	-1.44106
133385241	chr9:133385241:C:T	1.72558e-09	-1.38597	-1.07289	5.24941e-07	-1.39976	-1.00444
133385242	chr9:133385242:G:A	1.70595e-08	-1.90926e-10	-0.167711	5.01082e-06	-1.90926e-10	-0.148133
133385574	chr9:133385574:G:A	1.19943e-09	-1.78018	-1.0424	3.43858e-07	-1.81784	-1.00942
133385877	chr9:133385877:G:A	5.09819e-09	-1.90926e-10	-1.37554	1.42803e-06	-1.90926e-10	-1.40343
133385923	chr9:133385923:T:G	3.78848e-08	-1.90926e-10	0.63013	7.70591e-06	-1.90926e-10	0.282256
133386706	chr9:133386706:G:C	4.77119e-09	-1.90926e-10	-1.44182	1.38215e-06	-1.90926e-10	-1.43609
133386870	chr9:133386870:C:T	5.87073e-09	-1.23444	-4.23322e-10	1.26471e-06	-1.52489	-4.23322e-10
133386965	chr9:133386965:G:GC	5.23812e-09	-1.90926e-10	-1.34846	1.57557e-06	-1.90926e-10	-1.30511
133387172	chr9:133387172:A:G	9.08711e-10	-1.66001	-1.44014	2.401e-07	-1.74456	-1.44187
133387508	chr9:133387508:T:C	5.16264e-09	-1.90926e-10	-1.36297	1.54823e-06	-1.90926e-10	-1.32262
133387773	chr9:133387773:T:C	8.33195e-09	-0.884323	-4.23322e-10	2.35596e-06	-0.902782	-4.23322e-10
133388143	chr9:133388143:G:A	6.21688e-09	-1.17715	-4.23322e-10	1.31869e-06	-1.48309	-4.23322e-10
133388278	chr9:133388278:T:C	7.28338e-09	-1.90926e-10	-1.01883	2.07451e-06	-1.90926e-10	-1.03001
133388668	chr9:133388668:A:G	8.20732e-09	-1.90926e-10	-0.899393	2.33606e-06	-1.90926e-10	-0.911266
133389365	chr9:133389365:C:T	9.14898e-09	-1.62607	0.835296	2.04128e-06	-1.65281	0.606656
133389508	chr9:133389508:C:A	5.1271e-09	-1.90926e-10	-1.36988	1.53471e-06	-1.90926e-10	-1.33139
133389747	chr9:133389747:TC:T	5.56971e-09	-1.90926e-10	-1.28708	1.66866e-06	-1.90926e-10	-1.24771
133390145	chr9:133390145:T:C	3.29713e-09	-1.81137	-4.23322e-10	9.56778e-07	-1.80392	-4.23322e-10
133390156	chr9:133390156:C:T	1.69315e-08	-1.90926e-10	-0.175244	5.15833e-06	-1.90926e-10	-0.119119
133390365	chr9:133390365:A:G	5.23869e-09	-1.90926e-10	-1.34835	1.59161e-06	-1.90926e-10	-1.29499
133390402	chr9:133390402:C:T	5.1837e-09	-1.90926e-10	-1.3589	1.55461e-06	-1.90926e-10	-1.31851
133390448	chr9:133390448:G:A	9.14447e-10	-1.71362	-1.38024	2.34597e-07	-1.80354	-1.40608
133390601	chr9:133390601:T:G	1.74789e-08	-1.90926e-10	-0.143425	5.31875e-06	-1.90926e-10	-0.0884941
133390850	chr9:133390850:G:A	9.13796e-10	-1.71845	-1.37612	2.34823e-07	-1.80579	-1.40287
133390854	chr9:133390854:C:T	9.10601e-10	-1.72148	-1.37659	2.34454e-07	-1.807	-1.40323
133390907	chr9:133390907:G:A	6.07798e-09	-1.90926e-10	-1.19975	1.79576e-06	-1.90926e-10	-1.1743
133391050	chr9:133391050:G:T	9.36891e-10	-1.68539	-1.38422	2.37154e-07	-1.78974	-1.40904
133391231	chr9:133391231:G:A	5.6495e-08	-1.90926e-10	1.02973	1.15287e-05	-1.90926e-10	0.685105
133391258	chr9:133391258:G:A	1.36185e-08	-1.90926e-10	-0.392989	3.35961e-06	-1.90926e-10	-0.547906
133391397	chr9:133391397:G:A	2.10421e-09	-0.994008	-1.26647	4.28912e-07	-1.29386	-1.31238
133391530	chr9:133391530:T:C	1.246e-09	-1.662	-1.12249	3.0024e-07	-1.76002	-1.20289
133391555	chr9:133391555:A:G	1.43476e-09	-1.72101	-0.922418	3.4558e-07	-1.79574	-1.02652
133391588	chr9:133391588:CAT:C	5.05463e-09	-1.90926e-10	-1.38412	1.46923e-06	-1.90926e-10	-1.37499
133391782	chr9:133391782:C:T	4.77189e-09	-1.90926e-10	-1.44168	1.37565e-06	-1.90926e-10	-1.4408
133391816	chr9:133391816:C:T	9.06816e-10	-1.73944	-1.3628	2.35223e-07	-1.81459	-1.39236
133391892	chr9:133391892:C:T	5.24802e-09	-1.90926e-10	-1.34657	1.59519e-06	-1.90926e-10	-1.29274
133392148	chr9:133392148:C:T	1.64701e-09	-1.77257	-0.73289	6.29473e-07	-1.65448	-0.568127
133392177	chr9:133392177:C:T	4.80318e-08	-1.90926e-10	0.867443	9.90434e-06	-1.90926e-10	0.533242
133392197	chr9:133392197:C:T	5.63378e-09	-1.90926e-10	-1.27564	1.53506e-06	-1.90926e-10	-1.33116
133393697	chr9:133393697:T:C	9.07256e-10	-1.73163	-1.37012	2.34584e-07	-1.81148	-1.39819
133393731	chr9:133393731:G:A	8.64955e-09	-1.90926e-10	-0.846913	2.46046e-06	-1.90926e-10	-0.859382
133393990	chr9:133393990:C:T	9.40179e-10	-1.69585	-1.37026	2.38445e-07	-1.79511	-1.39824
133394104	chr9:133394104:T:C	9.05459e-10	-1.73365	-1.37009	2.34406e-07	-1.81226	-1.39817
133394541	chr9:133394541:T:C	9.56286e-10	-1.72709	-1.32203	2.4421e-07	-1.80981	-1.35965
133394654	chr9:133394654:C:A	8.67449e-09	-1.90926e-10	-0.844034	2.46827e-06	-1.90926e-10	-0.856214
133394682	chr9:133394682:C:T	8.18677e-10	-1.82756	-1.37692	2.28802e-07	-1.82765	-1.40698
133394887	chr9:133394887:A:C	6.14345e-09	-1.90926e-10	-1.18903	1.8076e-06	-1.90926e-10	-1.16773
133395594	chr9:133395594:G:A	9.02632e-10	-1.72309	-1.38377	2.32998e-07	-1.8078	-1.40866
133395751	chr9:133395751:G:A	1.22292e-08	-1.90926e-10	-0.500591	3.04631e-06	-1.90926e-10	-0.645802
133396161	chr9:133396161:G:A	8.95226e-10	-1.73009	-1.38501	2.32082e-07	-1.81079	-1.4096
133396201	chr9:133396201:G:A	1.10529e-08	-0.601723	-4.23322e-10	2.88231e-06	-0.701141	-4.23322e-10
133396343	chr9:133396343:G:A	4.78345e-09	-1.90926e-10	-1.43926	1.37887e-06	-1.90926e-10	-1.43847
133397049	chr9:133397049:A:T	8.70936e-09	-1.90926e-10	-0.840022	2.4789e-06	-1.90926e-10	-0.851917
133397236	chr9:133397236:G:T	2.41639e-07	-1.90926e-10	2.48302	6.23282e-05	-1.90926e-10	2.37268
133397789	chr9:133397789:T:C	8.89962e-10	-1.76769	-1.35331	2.34807e-07	-1.82372	-1.385
133397850	chr9:133397850:T:G	9.14731e-09	-1.90926e-10	-0.79096	2.73576e-06	-1.90926e-10	-0.753323
133398528	chr9:133398528:T:C	9.32378e-10	-1.69291	-1.38153	2.36609e-07	-1.7942	-1.40688
133398563	chr9:133398563:G:T	8.12115e-10	-1.82554	-1.38699	2.27189e-07	-1.82759	-1.41412
133398609	chr9:133398609:T:C	8.92813e-10	-1.72634	-1.39146	2.31229e-07	-1.80979	-1.41429
133398899	chr9:133398899:C:A	9.0502e-10	-1.72494	-1.37928	2.33449e-07	-1.80928	-1.40525
133399077	chr9:133399077:C:T	8.20042e-09	-1.90926e-10	-0.900235	2.33654e-06	-1.90926e-10	-0.911061
133399364	chr9:133399364:T:C	1.57264e-08	-0.889607	0.64053	2.44862e-06	-1.56472	0.700515
133399602	chr9:133399602:G:A	8.97882e-10	-1.73153	-1.38061	2.32586e-07	-1.81204	-1.40618
133399736	chr9:133399736:A:G	8.92432e-10	-1.73447	-1.38375	2.31766e-07	-1.81318	-1.40858
133399920	chr9:133399920:C:T	7.67971e-10	-1.82752	-1.4409	2.26941e-07	-1.80704	-1.43576
133400778	chr9:133400778:C:T	2.17209e-08	-0.696294	0.77015	2.55114e-06	-1.34885	0.525659
133401060	chr9:133401060:T:C	9.03679e-10	-1.73205	-1.37365	2.33788e-07	-1.81219	-1.40088
133401093	chr9:133401093:G:T	1.24492e-08	-1.90926e-10	-0.482766	3.57308e-06	-1.90926e-10	-0.486304
133401266	chr9:133401266:A:G	9.10362e-10	-1.7302	-1.36813	2.34974e-07	-1.81146	-1.39655
133401507	chr9:133401507:T:C	8.9499e-10	-1.7302	-1.38516	2.31929e-07	-1.81142	-1.40963
133401663	chr9:133401663:CTGTGAGCCT:C	8.97488e-10	-1.73274	-1.37984	2.32671e-07	-1.81241	-1.40545
133401697	chr9:133401697:C:T	2.01072e-08	-1.90926e-10	-0.00334106	5.56266e-06	-1.90926e-10	-0.0436559
133401853	chr9:133401853:C:A	7.16481e-09	-1.90926e-10	-1.03524	2.11303e-06	-1.90926e-10	-1.01161
133402044	chr9:133402044:G:A	8.96514e-10	-1.73782	-1.37585	2.32881e-07	-1.81444	-1.40252
133402194	chr9:133402194:A:G	8.67455e-10	-1.7612	-1.38541	2.29371e-07	-1.82237	-1.40977
133402241	chr9:133402241:C:T	6.55451e-09	-1.90926e-10	-1.12427	2.05235e-06	-1.90926e-10	-1.04074
133402682	chr9:133402682:C:T	5.13132e-08	-0.276872	1.2104	5.14232e-06	-1.06403	0.941805
133403025	chr9:133403025:C:T	1.23566e-08	-1.90926e-10	-0.490229	3.54323e-06	-1.90926e-10	-0.494693
133403605	chr9:133403605:G:A	4.77643e-09	-1.90926e-10	-1.44073	1.37424e-06	-1.90926e-10	-1.44183
133403773	chr9:133403773:G:A	9.63102e-10	-1.79512	-1.2469	2.63576e-07	-1.78616	-1.30698
133403810	chr9:133403810:T:C	5.95768e-09	-1.90926e-10	-1.21974	1.71395e-06	-1.90926e-10	-1.22093
133403838	chr9:133403838:G:A	8.42038e-10	-1.76485	-1.4115	2.40561e-07	-1.76421	-1.4203
133403863	chr9:133403863:G:A	8.28418e-09	-1.90926e-10	-0.890073	2.38428e-06	-1.90926e-10	-0.890833
133404019	chr9:133404019:G:A	8.22676e-10	-1.75747	-1.44214	2.25921e-07	-1.80826	-1.43905
133404946	chr9:133404946:A:G	9.34034e-10	-1.67392	-1.39874	2.47276e-07	-1.7848	-1.37218
133405146	chr9:133405146:C:T	8.96419e-09	-1.90926e-10	-0.811182	2.55095e-06	-1.90926e-10	-0.823264
133405148	chr9:133405148:T:C	1.48967e-08	-1.90926e-10	-0.30328	4.14208e-06	-1.90926e-10	-0.338535
133405161	chr9:133405161:G:A	1.85749e-08	-1.90926e-10	-0.0826082	5.6447e-06	-1.90926e-10	-0.0290144
133405169	chr9:133405169:T:C	9.20802e-10	-1.65782	-1.42911	2.39463e-07	-1.77603	-1.41305
133405195	chr9:133405195:T:C	9.15074e-10	-1.66128	-1.43189	2.38011e-07	-1.77788	-1.41729
133405217	chr9:133405217:A:G	9.29565e-10	-1.64703	-1.43043	2.4043e-07	-1.77002	-1.41504
133405218	chr9:133405218:C:T	9.31509e-10	-1.6462	-1.42917	2.40995e-07	-1.76956	-1.41315
133405414	chr9:133405414:T:G	1.90016e-09	-1.39067	-0.971811	5.08384e-07	-1.60364	-0.832609
133405717	chr9:133405717:A:C	9.34269e-10	-1.63965	-1.43277	2.40616e-07	-1.76564	-1.41864
133405872	chr9:133405872:T:C	2.29384e-09	-1.30492	-0.869272	4.36647e-07	-1.75707	-0.831291
133405956	chr9:133405956:C:T	5.18868e-09	-1.90926e-10	-1.35794	1.5332e-06	-1.90926e-10	-1.33237
133405977	chr9:133405977:A:C	9.21034e-10	-1.65681	-1.42987	2.39337e-07	-1.77542	-1.4142
133406101	chr9:133406101:C:T	5.40798e-09	-1.90926e-10	-1.31654	1.65159e-06	-1.90926e-10	-1.25799
133406296	chr9:133406296:C:T	2.84338e-08	-1.90926e-10	0.34316	7.85685e-06	-1.90926e-10	0.301654
133406422	chr9:133406422:T:C	9.17262e-10	-1.66254	-1.42824	2.39167e-07	-1.77856	-1.41177
133406428	chr9:133406428:G:A	5.45658e-09	-1.90926e-10	-1.3076	1.66981e-06	-1.90926e-10	-1.24702
133406447	chr9:133406447:T:C	5.44028e-09	-1.90926e-10	-1.31059	1.66382e-06	-1.90926e-10	-1.25062
133406610	chr9:133406610:G:A	4.39598e-09	-0.541362	-0.982368	1.16218e-06	-0.653522	-0.955916
133406620	chr9:133406620:A:G	9.25292e-10	-1.65302	-1.42905	2.40126e-07	-1.77337	-1.41296
133406668	chr9:133406668:G:T	9.13401e-10	-1.66471	-1.43029	2.38158e-07	-1.77974	-1.41481
133406714	chr9:133406714:G:A	9.3503e-10	-1.64312	-1.42848	2.41664e-07	-1.76782	-1.41212
133406717	chr9:133406717:C:A	9.59648e-10	-1.62144	-1.42417	2.46569e-07	-1.75577	-1.40408
133407493	chr9:133407493:C:T	6.59154e-09	-1.90926e-10	-1.11863	1.91535e-06	-1.90926e-10	-1.10983
133407494	chr9:133407494:A:G	4.39165e-08	-1.22915	2.00702	7.83831e-06	-1.72559	2.02488
133407655	chr9:133407655:G:A	5.42791e-09	-1.90926e-10	-1.31287	1.54634e-06	-1.90926e-10	-1.32384
133407982	chr9:133407982:C:T	9.23952e-10	-1.64509	-1.43843	2.37277e-07	-1.76999	-1.42826
133408025	chr9:133408025:T:C	3.96484e-09	-1.62696	-4.23322e-10	1.28158e-06	-1.51164	-4.23322e-10
133408188	chr9:133408188:T:C	9.46333e-10	-1.62926	-1.43032	2.4294e-07	-1.75982	-1.41485
133408257	chr9:133408257:T:C	9.64821e-10	-1.60823	-1.43201	2.45609e-07	-1.74782	-1.41593
133408339	chr9:133408339:G:A	9.31421e-10	-1.64766	-1.4278	2.4133e-07	-1.77032	-1.411
133408403	chr9:133408403:G:C	9.65508e-10	-1.62073	-1.41879	2.48266e-07	-1.75473	-1.39826
133408474	chr9:133408474:A:G	4.89542e-09	-1.41612	-4.23322e-10	1.42601e-06	-1.40485	-4.23322e-10
133408483	chr9:133408483:G:A	1.08036e-08	-1.90926e-10	-0.62454	3.31442e-06	-1.90926e-10	-0.56145
133408778	chr9:133408778:C:T	7.98097e-08	-1.90926e-10	1.37523	1.59353e-05	-1.90926e-10	1.0088
133409358	chr9:133409358:T:C	9.40789e-10	-1.6415	-1.42396	2.43514e-07	-1.76685	-1.40546
133409578	chr9:133409578:T:G	4.78059e-09	-1.90926e-10	-1.43986	1.38904e-06	-1.90926e-10	-1.43112
133409763	chr9:133409763:A:G	9.32988e-10	-1.64584	-1.42794	2.41508e-07	-1.76936	-1.41122
133410021	chr9:133410021:G:A	8.23957e-10	-1.75592	-1.44213	2.26129e-07	-1.80723	-1.43915
133410068	chr9:133410068:A:G	9.69599e-10	-1.61693	-1.41836	2.49293e-07	-1.75317	-1.39569
133410109	chr9:133410109:C:T	3.76924e-09	-1.67755	-4.23322e-10	1.06513e-06	-1.69663	-4.23322e-10
133410193	chr9:133410193:C:T	2.83078e-08	-0.811175	1.14989	3.36382e-06	-1.43328	0.886627
133410264	chr9:133410264:G:A	5.25695e-09	-0.324594	-1.02027	1.4726e-06	-0.40418	-0.96852
133410554	chr9:133410554:A:G	9.32936e-10	-1.64747	-1.42636	2.41853e-07	-1.77024	-1.40891
133411069	chr9:133411069:T:C	8.01335e-08	-1.90926e-10	1.37927	1.59962e-05	-1.90926e-10	1.01262
133411399	chr9:133411399:T:C	9.80178e-10	-1.65602	-1.36842	2.59511e-07	-1.77709	-1.3316
133411481	chr9:133411481:T:C	9.42672e-10	-1.65237	-1.41108	2.46365e-07	-1.77289	-1.38778
133411579	chr9:133411579:G:C	9.37866e-10	-1.6446	-1.42396	2.43074e-07	-1.76863	-1.40549
133411772	chr9:133411772:C:A	2.88875e-08	-0.807313	1.1663	3.42271e-06	-1.43089	0.901594
133411922	chr9:133411922:A:G	4.78277e-09	-1.90926e-10	-1.4394	1.37867e-06	-1.90926e-10	-1.43861
133412261	chr9:133412261:A:G	1.28739e-09	-1.72994	-1.02187	3.7009e-07	-1.79305	-0.96069
133412544	chr9:133412544:T:A	1.29439e-09	-1.72788	-1.01851	3.719e-07	-1.79176	-0.957103
133412623	chr9:133412623:G:A	6.07561e-09	-1.90926e-10	-1.20014	1.76475e-06	-1.90926e-10	-1.19172
133412676	chr9:133412676:C:T	9.57798e-10	-1.64727	-1.40027	2.50889e-07	-1.77282	-1.36966
133412734	chr9:133412734:G:A	1.04756e-09	-1.82249	-1.13547	3.45499e-07	-1.82161	-1.00089
133413692	chr9:133413692:T:G	1.30321e-09	-1.71784	-1.02174	3.72871e-07	-1.78569	-0.960564
133413712	chr9:133413712:T:C	1.29275e-09	-1.72578	-1.02187	3.7102e-07	-1.79054	-0.96069
133413750	chr9:133413750:G:A	1.92896e-08	-0.756999	0.712143	2.27029e-06	-1.41321	0.473389
133413996	chr9:133413996:G:A	1.30075e-09	-1.71961	-1.02187	3.72426e-07	-1.78676	-0.96069
133414075	chr9:133414075:C:G	8.50148e-10	-1.72651	-1.44025	2.2947e-07	-1.78987	-1.44184
133414114	chr9:133414114:A:G	8.0322e-10	-1.82184	-1.40171	2.27905e-07	-1.82197	-1.41659
133414312	chr9:133414312:A:C	8.26635e-10	-1.75267	-1.44214	2.26543e-07	-1.80551	-1.43905
133414815	chr9:133414815:C:T	1.00775e-09	-1.59154	-1.40516	2.57691e-07	-1.73757	-1.37815
133415065	chr9:133415065:C:A	9.90688e-09	-1.90926e-10	-0.71119	3.0262e-06	-1.90926e-10	-0.652425
133415876	chr9:133415876:T:C	6.2927e-09	-1.90926e-10	-1.16503	1.99087e-06	-1.90926e-10	-1.07116
133415918	chr9:133415918:G:A	8.55877e-10	-1.71895	-1.4411	2.32291e-07	-1.78564	-1.43386
133416296	chr9:133416296:T:A	7.8511e-10	-1.82087	-1.42548	2.46158e-07	-1.76184	-1.39967
133416428	chr9:133416428:G:A	8.19192e-10	-1.77586	-1.42799	2.35273e-07	-1.81885	-1.38789
133416613	chr9:133416613:A:G	1.04146e-08	-1.90926e-10	-0.661214	3.18736e-06	-1.90926e-10	-0.60054
133416637	chr9:133416637:G:A	5.05467e-09	-1.90926e-10	-1.38411	1.45427e-06	-1.90926e-10	-1.38523
133416766	chr9:133416766:T:C	1.26619e-09	-1.62203	-1.14638	3.87797e-07	-1.54906	-1.15794
133416797	chr9:133416797:C:A	7.33571e-08	-1.49308	2.78399	1.6501e-05	-1.79334	2.83703
133416846	chr9:133416846:G:A	5.05661e-08	-1.4304	2.34926	1.12535e-05	-1.77216	2.4331
133416976	chr9:133416976:C:T	7.82819e-10	-1.80962	-1.43965	2.46867e-07	-1.73236	-1.42628
133417174	chr9:133417174:G:C	8.04116e-10	-1.81183	-1.4106	2.5767e-07	-1.73759	-1.37822
133417987	chr9:133417987:A:G	5.80882e-09	-1.90926e-10	-1.24504	1.66929e-06	-1.90926e-10	-1.24733
133418042	chr9:133418042:C:G	1.25893e-08	-1.90926e-10	-0.47157	3.85296e-06	-1.90926e-10	-0.41089
133418105	chr9:133418105:G:T	9.30153e-09	-1.90926e-10	-0.774241	2.63863e-06	-1.90926e-10	-0.789473
133418218	chr9:133418218:A:G	8.44961e-10	-1.73136	-1.44153	2.28179e-07	-1.79619	-1.44117
133418269	chr9:133418269:T:C	1.54499e-09	-1.7862	-0.7832	5.19407e-07	-1.82782	-0.586977
133418538	chr9:133418538:A:G	8.4776e-10	-1.72837	-1.44121	2.30068e-07	-1.79453	-1.43459
133418648	chr9:133418648:T:C	4.91388e-09	-1.90926e-10	-1.41236	1.40801e-06	-1.90926e-10	-1.41756
133418663	chr9:133418663:G:T	4.88034e-09	-1.90926e-10	-1.41921	1.38606e-06	-1.90926e-10	-1.43326
133418770	chr9:133418770:C:T	3.70665e-09	-0.54887	-1.14542	9.74449e-07	-0.655448	-1.13017
133418811	chr9:133418811:C:T	1.76956e-08	-1.90926e-10	-0.131103	5.47835e-06	-1.90926e-10	-0.0589274
133418930	chr9:133418930:G:T	7.69732e-10	-1.82769	-1.43844	2.26194e-07	-1.80431	-1.44178
133419223	chr9:133419223:T:A	6.3554e-09	-1.90926e-10	-1.15512	1.81818e-06	-1.90926e-10	-1.16189
133419330	chr9:133419330:C:T	1.76271e-07	-1.38966	3.55726	3.07908e-05	-1.77439	3.44188
133419614	chr9:133419614:C:T	8.43323e-10	-1.7333	-1.44153	2.27916e-07	-1.79734	-1.44117
133419759	chr9:133419759:G:A	1.28013e-08	-1.90926e-10	-0.454876	3.69575e-06	-1.90926e-10	-0.452547
133419949	chr9:133419949:G:A	5.32253e-09	-1.90926e-10	-1.33247	1.54208e-06	-1.90926e-10	-1.3266
133420053	chr9:133420053:T:C	8.38414e-10	-1.73916	-1.44151	2.27158e-07	-1.80064	-1.4412
133420523	chr9:133420523:A:G	1.28171e-08	-1.90926e-10	-0.453637	3.93009e-06	-1.90926e-10	-0.39107
133420594	chr9:133420594:C:G	8.43239e-10	-1.7334	-1.44153	2.27896e-07	-1.79743	-1.44117
133420619	chr9:133420619:G:A	5.1221e-09	-1.90926e-10	-1.37086	1.51923e-06	-1.90926e-10	-1.34153
133421010	chr9:133421010:A:G	1.9125e-08	-0.787562	0.734138	2.30278e-06	-1.41448	0.488866
133421761	chr9:133421761:G:A	8.67432e-10	-1.70785	-1.43879	2.31089e-07	-1.78253	-1.44215
133422087	chr9:133422087:T:C	1.00434e-09	-1.56869	-1.4314	2.51246e-07	-1.71584	-1.42522
133422847	chr9:133422847:C:T	4.92917e-09	-1.90926e-10	-1.40925	1.46314e-06	-1.90926e-10	-1.37915
133423809	chr9:133423809:C:T	2.64603e-08	-1.74308	2.0143	4.32274e-06	-1.81421	1.51837
133423851	chr9:133423851:C:T	4.80657e-09	-1.90926e-10	-1.43444	1.40304e-06	-1.90926e-10	-1.42109
133424252	chr9:133424252:C:T	1.11907e-08	-1.90926e-10	-0.589336	3.25019e-06	-1.90926e-10	-0.581019
133424273	chr9:133424273:G:A	8.398e-10	-1.73799	-1.44102	2.27121e-07	-1.80029	-1.44172
133424303	chr9:133424303:C:T	7.89873e-10	-1.82779	-1.41251	2.23581e-07	-1.82703	-1.43069
133424982	chr9:133424982:C:G	5.09134e-09	-1.90926e-10	-1.37688	1.52386e-06	-1.90926e-10	-1.33849
133425487	chr9:133425487:T:C	9.38052e-10	-1.62882	-1.43955	2.61076e-07	-1.66088	-1.4418
133425552	chr9:133425552:G:A	7.85283e-10	-1.8183	-1.42783	2.30783e-07	-1.78748	-1.43853
133425555	chr9:133425555:C:T	6.7114e-09	-1.90926e-10	-1.10061	1.81809e-06	-1.90926e-10	-1.16195
133425674	chr9:133425674:C:T	6.69292e-09	-1.90926e-10	-1.10337	1.81324e-06	-1.90926e-10	-1.16461
133425943	chr9:133425943:T:C	1.3066e-09	-1.60206	-1.13493	5.72352e-07	-1.1796	-1.13813
133426023	chr9:133426023:C:T	7.54869e-09	-1.90926e-10	-0.983047	2.24843e-06	-1.90926e-10	-0.949501
133426166	chr9:133426166:G:A	3.29262e-09	-1.81274	-4.23322e-10	9.35081e-07	-1.82685	-4.23322e-10
133426349	chr9:133426349:T:G	7.995e-10	-1.82641	-1.40178	2.31123e-07	-1.80221	-1.42232
133426419	chr9:133426419:G:A	1.07675e-08	-1.90926e-10	-0.627891	3.19116e-06	-1.90926e-10	-0.599347
133426453	chr9:133426453:G:A	3.57636e-08	-1.90926e-10	0.572511	8.22371e-06	-1.90926e-10	0.34729
133426474	chr9:133426474:G:A	6.78437e-09	-1.76101	0.671208	1.27068e-06	-1.79149	0.27131
133426501	chr9:133426501:A:T	7.34446e-09	-1.7405	0.730026	1.36115e-06	-1.81619	0.364786
133427322	chr9:133427322:G:A	1.05985e-07	1.65888	-4.23322e-10	2.38693e-06	-0.889726	-4.23322e-10
133427610	chr9:133427610:A:G	1.12518e-09	-1.45338	-1.43309	2.79992e-07	-1.59543	-1.43729
133427807	chr9:133427807:TA:T	9.59964e-10	-1.65789	-1.38739	4.43815e-07	-1.20553	-1.36655
133427848	chr9:133427848:T:G	7.99726e-10	-1.82591	-1.402	2.3157e-07	-1.80012	-1.42249
133427946	chr9:133427946:T:C	1.14904e-09	-1.70734	-1.15816	3.26364e-07	-1.81693	-1.06254
133428188	chr9:133428188:C:G	7.63982e-08	-1.90926e-10	1.33154	2.14327e-05	-1.90926e-10	1.30519
133429376	chr9:133429376:C:T	3.33381e-09	-1.8003	-4.23322e-10	9.56462e-07	-1.80425	-4.23322e-10
133429769	chr9:133429769:T:C	6.917e-09	0.371482	-1.44192	1.78844e-06	0.26352	-1.44191
133430050	chr9:133430050:C:T	3.43851e-06	-1.90926e-10	5.13837	0.00120592	-1.90926e-10	5.33527
133430112	chr9:133430112:C:T	1.93849e-09	-0.999629	-1.34288	6.32737e-07	-0.850813	-1.36662
133430338	chr9:133430338:G:C	4.47811e-06	-1.90926e-10	5.40254	0.0015747	-1.90926e-10	5.60209
133430414	chr9:133430414:T:G	4.10153e-08	-1.90926e-10	0.709525	9.8379e-06	-1.90926e-10	0.52651
133431111	chr9:133431111:C:T	7.6505e-09	-1.74365	0.773999	1.41338e-06	-1.81449	0.400735
133431338	chr9:133431338:T:C	5.02946e-09	-1.90926e-10	-1.38911	1.45572e-06	-1.90926e-10	-1.38423
133431353	chr9:133431353:G:T	1.4172e-07	-1.90926e-10	1.94943	4.60242e-05	-1.90926e-10	2.06943
133431391	chr9:133431391:A:G	3.83393e-08	-1.90926e-10	0.642056	8.83322e-06	-1.90926e-10	0.418788
133431876	chr9:133431876:G:A	3.51026e-07	-1.90926e-10	2.85644	8.9171e-05	-1.90926e-10	2.73082
133431890	chr9:133431890:G:A	6.04586e-09	-1.90926e-10	-1.20505	1.67646e-06	-1.90926e-10	-1.24305
133432121	chr9:133432121:C:T	4.49096e-08	-1.90926e-10	0.800231	1.07534e-05	-1.90926e-10	0.615487
133432286	chr9:133432286:T:G	1.2353e-09	-1.445	-1.34811	4.30251e-07	-1.25845	-1.34467
133432512	chr9:133432512:G:A	1.3648e-08	-0.390829	-4.23322e-10	3.99201e-06	-0.375436	-4.23322e-10
133432759	chr9:133432759:G:A	7.8855e-10	-1.82439	-1.41759	2.30531e-07	-1.79536	-1.43175
133432991	chr9:133432991:C:A	4.93006e-09	-1.90926e-10	-1.40907	1.42747e-06	-1.90926e-10	-1.40383
133433011	chr9:133433011:T:G	7.89902e-10	-1.8278	-1.41247	2.27487e-07	-1.81058	-1.42981
133433166	chr9:133433166:G:C	4.86866e-09	-1.4216	-4.23322e-10	1.10731e-06	-1.6578	-4.23322e-10
133433721	chr9:133433721:G:T	9.985e-08	-1.90926e-10	1.59925	3.0873e-05	-1.90926e-10	1.67015
133433956	chr9:133433956:C:T	7.47499e-09	-1.81045	0.817596	1.53086e-06	-1.72819	0.394293
133434013	chr9:133434013:T:C	6.42206e-09	-1.90926e-10	-1.14468	1.90456e-06	-1.90926e-10	-1.11548
133434047	chr9:133434047:G:C	4.81835e-09	-1.90926e-10	-1.43199	1.37602e-06	-1.90926e-10	-1.44054
133434106	chr9:133434106:T:A	5.36122e-09	-1.90926e-10	-1.32523	1.54106e-06	-1.90926e-10	-1.32726
133434274	chr9:133434274:C:T	1.12909e-09	-1.45226	-1.43076	2.81135e-07	-1.59311	-1.43554
133434600	chr9:133434600:C:T	3.18508e-08	0.456642	-4.23322e-10	8.00085e-06	0.319815	-4.23322e-10
133435002	chr9:133435002:T:C	7.66976e-09	-1.81077	0.843633	1.59441e-06	-1.75533	0.462102
133435035	chr9:133435035:G:T	6.10957e-09	-1.90926e-10	-1.19456	1.67124e-06	-1.90926e-10	-1.24617
133435151	chr9:133435151:A:G	6.15842e-09	-1.90926e-10	-1.1866	1.76987e-06	-1.90926e-10	-1.18882
133435404	chr9:133435404:G:T	7.57375e-09	-1.81531	0.835583	1.59887e-06	-1.74502	0.454584
133435590	chr9:133435590:C:T	9.16348e-08	-1.90926e-10	1.51339	2.83022e-05	-1.90926e-10	1.58321
133435592	chr9:133435592:C:T	7.03313e-09	-1.81467	0.760877	1.49336e-06	-1.7466	0.387895
133435617	chr9:133435617:C:A	1.69391e-07	-1.90926e-10	2.12779	5.49475e-05	-1.90926e-10	2.24665
133435903	chr9:133435903:T:C	1.00104e-08	-1.90926e-10	-0.700796	2.57988e-06	-1.90926e-10	-0.811989
133435905	chr9:133435905:C:T	9.79933e-10	-1.72243	-1.30226	2.81621e-07	-1.69437	-1.33256
133435980	chr9:133435980:T:C	1.88766e-09	-1.02846	-1.34062	6.25972e-07	-0.884908	-1.34327
133435983	chr9:133435983:T:C	8.12399e-10	-1.82145	-1.39073	2.36566e-07	-1.78673	-1.41453
133436096	chr9:133436096:C:T	5.80832e-09	-1.90926e-10	-1.24513	1.60093e-06	-1.90926e-10	-1.28915
133436206	chr9:133436206:C:T	6.07128e-06	-1.90926e-10	5.7069	0.0021671	-1.90926e-10	5.92142
133436363	chr9:133436363:GCAGTGTGGT:G	6.7871e-09	-1.82421	0.73481	1.50754e-06	-1.71296	0.363706
133436622	chr9:133436622:T:C	7.54503e-09	-1.90926e-10	-0.983531	2.03702e-06	-1.90926e-10	-1.04824
133436625	chr9:133436625:G:A	2.99683e-08	0.39572	-4.23322e-10	7.45544e-06	0.249212	-4.23322e-10
133436698	chr9:133436698:C:T	3.15204e-07	-1.90926e-10	2.7488	0.000100391	-1.90926e-10	2.84934
133436888	chr9:133436888:G:T	2.76554e-06	-1.90926e-10	4.92057	0.00096878	-1.90926e-10	5.11631
133437088	chr9:133437088:G:A	7.93403e-10	-1.82678	-1.40906	2.29579e-07	-1.80373	-1.42751
133437314	chr9:133437314:G:T	7.23005e-09	-1.81735	0.791178	1.52631e-06	-1.70955	0.372671
133437330	chr9:133437330:C:T	1.1299e-09	-1.45637	-1.42592	2.80982e-07	-1.59747	-1.43173
133437477	chr9:133437477:C:T	5.39398e-09	0.119142	-1.43828	1.40942e-06	0.0168353	-1.43339
133437563	chr9:133437563:T:C	5.40077e-09	-1.81509	0.497214	1.17296e-06	-1.719	0.118802
133437642	chr9:133437642:A:G	4.97572e-09	-1.90926e-10	-1.39985	1.43185e-06	-1.90926e-10	-1.40077
133438003	chr9:133438003:C:G	7.2315e-09	-1.81832	0.792342	1.53397e-06	-1.70581	0.373932
133438133	chr9:133438133:T:C	5.0556e-09	-1.81669	0.43277	1.11289e-06	-1.71406	0.061285
133438380	chr9:133438380:C:T	1.75887e-08	-1.90926e-10	-0.137163	5.14026e-06	-1.90926e-10	-0.122627
133438544	chr9:133438544:C:T	6.9739e-09	-1.90926e-10	-1.06225	2.01003e-06	-1.90926e-10	-1.06158
133438664	chr9:133438664:G:A	1.64246e-09	-1.09827	-1.40996	3.92506e-07	-1.31162	-1.38332
133438768	chr9:133438768:G:C	7.83869e-09	-1.77475	0.829402	1.51508e-06	-1.79823	0.453959
133438873	chr9:133438873:T:C	7.88475e-09	-0.939489	-4.23322e-10	2.19033e-06	-0.975681	-4.23322e-10
133438885	chr9:133438885:C:T	1.3787e-07	-1.90926e-10	1.92189	4.30227e-05	-1.90926e-10	2.002
133438993	chr9:133438993:A:G	4.85597e-09	-1.42421	-4.23322e-10	1.11111e-06	-1.65438	-4.23322e-10
133439111	chr9:133439111:G:C	1.13773e-09	-1.44796	-1.42743	2.82569e-07	-1.59068	-1.43288
133439376	chr9:133439376:G:A	1.5676e-09	-1.20011	-1.35476	1.0076e-06	-0.413099	-1.33906
133439462	chr9:133439462:G:A	5.21528e-09	-1.90926e-10	-1.35283	1.45515e-06	-1.90926e-10	-1.38462
133439607	chr9:133439607:G:C	6.93128e-09	-1.80654	0.738159	1.42898e-06	-1.76582	0.363052
133439744	chr9:133439744:T:C	1.39434e-07	-1.90926e-10	1.93317	4.53673e-05	-1.90926e-10	2.05506
133439770	chr9:133439770:T:C	1.45918e-08	-0.323963	-4.23322e-10	1.4271e-06	-1.40409	-4.23322e-10
133439891	chr9:133439891:T:C	1.12315e-09	-1.47727	-1.41101	2.79798e-07	-1.61417	-1.41925
133440318	chr9:133440318:A:G	1.46818e-09	-1.19619	-1.42421	9.43662e-07	-0.401122	-1.4166
133440337	chr9:133440337:C:T	1.1719e-07	-1.90926e-10	1.75937	3.63931e-05	-1.90926e-10	1.83465
133440354	chr9:133440354:C:T	1.51713e-07	-1.90926e-10	2.01757	4.94516e-05	-1.90926e-10	2.14126
133440387	chr9:133440387:C:T	4.8256e-09	-1.90926e-10	-1.43049	1.38764e-06	-1.90926e-10	-1.43212
133440409	chr9:133440409:C:G	7.93986e-10	-1.82713	-1.40798	2.28597e-07	-1.80815	-1.42737
133440431	chr9:133440431:G:A	4.00235e-07	-1.90926e-10	2.98763	0.000101946	-1.90926e-10	2.86471
133440568	chr9:133440568:T:C	1.38897e-08	-1.90926e-10	-0.37327	3.75548e-06	-1.90926e-10	-0.436515
133440735	chr9:133440735:C:T	5.97516e-09	-1.90926e-10	-1.21681	1.64113e-06	-1.90926e-10	-1.26435
133441640	chr9:133441640:T:TA	7.01173e-09	-1.90926e-10	-1.05684	1.90414e-06	-1.90926e-10	-1.1157
133441968	chr9:133441968:A:G	1.1161e-09	-1.46548	-1.4291	2.78296e-07	-1.60449	-1.43431
133442226	chr9:133442226:C:T	4.25879e-09	-1.55543	-4.23322e-10	1.23168e-06	-1.55135	-4.23322e-10
133442287	chr9:133442287:A:G	1.13415e-09	-1.45123	-1.42731	2.81849e-07	-1.59322	-1.43289
133442704	chr9:133442704:C:T	4.8309e-09	-1.42939	-4.23322e-10	1.10775e-06	-1.6574	-4.23322e-10
133442727	chr9:133442727:G:A	1.54776e-07	-1.90926e-10	2.03756	5.04058e-05	-1.90926e-10	2.16037
133443213	chr9:133443213:A:G	1.90696e-07	-1.90926e-10	2.24626	4.908e-05	-1.90926e-10	2.13372
133443421	chr9:133443421:T:C	1.23238e-09	-1.61703	-1.17844	5.97662e-07	-1.12333	-1.15113
133443920	chr9:133443920:C:G	5.22768e-09	-1.90926e-10	-1.35045	1.47399e-06	-1.90926e-10	-1.37176
133444183	chr9:133444183:C:CCACTTTAG	4.31226e-09	-1.54296	-4.23322e-10	1.22763e-06	-1.55465	-4.23322e-10
133444280	chr9:133444280:A:G	1.58952e-08	-1.90926e-10	-0.238402	3.90003e-06	-1.90926e-10	-0.398748
133444343	chr9:133444343:G:A	6.12427e-09	-1.90926e-10	-1.19216	1.79285e-06	-1.90926e-10	-1.17593
133444646	chr9:133444646:A:C	5.22687e-09	0.0908076	-1.44142	1.3364e-06	-0.0293147	-1.44044
133444720	chr9:133444720:A:T	1.19777e-09	-1.38792	-1.43604	2.94276e-07	-1.54083	-1.44214
133444936	chr9:133444936:G:A	6.56196e-09	-1.90926e-10	-1.12313	1.88555e-06	-1.90926e-10	-1.12551
133444950	chr9:133444950:T:C	2.89541e-08	-1.90926e-10	0.361292	9.27959e-06	-1.90926e-10	0.468086
133445437	chr9:133445437:T:A	1.70369e-07	-1.90926e-10	2.13355	3.92668e-05	-1.90926e-10	1.91065
133445551	chr9:133445551:C:T	6.59319e-08	-1.90926e-10	1.1842	2.09691e-05	-1.90926e-10	1.28332
133445552	chr9:133445552:G:A	1.70255e-07	-1.90926e-10	2.13287	3.94385e-05	-1.90926e-10	1.91501
133445557	chr9:133445557:C:T	3.29923e-08	-1.90926e-10	0.491854	1.06384e-05	-1.90926e-10	0.604734
133445896	chr9:133445896:G:A	2.49097e-09	-1.15059	-0.941157	1.16721e-06	-0.654947	-0.95017
133446038	chr9:133446038:C:T	8.47012e-10	-1.79775	-1.37271	2.3662e-07	-1.81689	-1.38414
133446051	chr9:133446051:C:T	9.12952e-08	-1.90926e-10	1.50968	2.12097e-05	-1.90926e-10	1.29473
133446270	chr9:133446270:A:G	2.7696e-08	-1.79074	2.10761	4.52882e-06	-1.79707	1.5478
133446558	chr9:133446558:G:T	9.15219e-09	-1.73641	0.945984	3.57124e-06	-1.36152	0.874699
133446763	chr9:133446763:A:C	2.06176e-07	-1.90926e-10	2.32431	6.2871e-05	-1.90926e-10	2.38135
133446953	chr9:133446953:G:T	1.66672e-08	-0.984534	0.793559	1.90884e-06	-1.7424	0.62916
133446998	chr9:133446998:T:C	1.57718e-09	-1.81936	-0.729425	4.21531e-07	-1.82657	-0.797018
133447248	chr9:133447248:A:G	2.09501e-08	0.747495	-0.709772	5.14453e-06	0.627795	-0.749592
133447275	chr9:133447275:A:G	4.38178e-09	-1.52696	-4.23322e-10	1.35885e-06	-1.45309	-4.23322e-10
133447335	chr9:133447335:A:G	2.70499e-08	-1.80889	2.10215	4.65398e-06	-1.77459	1.55258
133447630	chr9:133447630:C:T	4.98429e-09	-1.90926e-10	-1.39813	1.40101e-06	-1.90926e-10	-1.42254
133447790	chr9:133447790:C:T	9.57503e-09	-0.745262	-4.23322e-10	2.48031e-06	-0.85135	-4.23322e-10
133448001	chr9:133448001:T:C	8.5001e-10	-1.77009	-1.39684	2.44807e-07	-1.77238	-1.39464
133449253	chr9:133449253:C:A	3.24586e-09	-1.82704	-4.23322e-10	9.48533e-07	-1.81257	-4.23322e-10
133449511	chr9:133449511:G:C	3.72761e-09	-0.284599	-1.40405	6.24308e-07	-0.826521	-1.40432
133449522	chr9:133449522:C:G	4.80258e-09	-1.90926e-10	-1.43527	1.3741e-06	-1.90926e-10	-1.44193
133449831	chr9:133449831:C:T	1.62493e-08	0.688113	-0.904485	4.02181e-06	0.571573	-0.939573
133450086	chr9:133450086:C:G	4.77162e-09	-1.90926e-10	-1.44174	1.38676e-06	-1.90926e-10	-1.43276
133450736	chr9:133450736:C:T	7.23e-09	-1.90926e-10	-1.02618	2.14547e-06	-1.90926e-10	-0.996374
133450805	chr9:133450805:G:A	3.24468e-09	-1.8274	-4.23322e-10	9.62918e-07	-1.79752	-4.23322e-10
133450853	chr9:133450853:G:C	1.1857e-09	-1.47031	-1.36378	3.05073e-07	-1.6388	-1.30814
133450919	chr9:133450919:G:A	1.00597e-08	-1.90926e-10	-0.695883	2.89223e-06	-1.90926e-10	-0.697703
133451385	chr9:133451385:G:A	3.25006e-09	-1.82575	-4.23322e-10	9.72086e-07	-1.78804	-4.23322e-10
133451471	chr9:133451471:C:T	7.04034e-09	-1.90926e-10	-1.05276	2.08847e-06	-1.90926e-10	-1.0233
133451628	chr9:133451628:C:T	4.86278e-09	-1.90926e-10	-1.42281	1.38092e-06	-1.90926e-10	-1.43698
133451821	chr9:133451821:A:G	1.37931e-09	-1.45515	-1.22769	3.18249e-07	-1.63503	-1.26963
133452199	chr9:133452199:G:A	5.02629e-09	-1.90926e-10	-1.38974	1.45222e-06	-1.90926e-10	-1.38664
133452205	chr9:133452205:T:C	1.02132e-09	-1.62195	-1.36137	2.70311e-07	-1.71405	-1.35387
133452402	chr9:133452402:C:G	7.01895e-09	-1.90926e-10	-1.05581	2.08199e-06	-1.90926e-10	-1.02641
133452645	chr9:133452645:C:T	4.15293e-09	-1.58061	-4.23322e-10	1.11413e-06	-1.65165	-4.23322e-10
133453073	chr9:133453073:G:A	5.61974e-09	-1.90926e-10	-1.27813	1.6401e-06	-1.90926e-10	-1.26498
133453208	chr9:133453208:G:A	9.82473e-10	-1.71883	-1.30327	2.68676e-07	-1.78168	-1.2923
133453946	chr9:133453946:T:C	4.45521e-08	-1.4317	2.22394	1.27696e-05	-1.42125	2.20858
133454367	chr9:133454367:T:C	3.25484e-09	-1.82428	-4.23322e-10	9.77626e-07	-1.78236	-4.23322e-10
133454374	chr9:133454374:G:A	3.28448e-09	-1.81521	-4.23322e-10	1.00252e-06	-1.75722	-4.23322e-10
133454467	chr9:133454467:G:A	3.39992e-08	0.521918	-4.23322e-10	8.75538e-06	0.409937	-4.23322e-10
133454541	chr9:133454541:G:A	5.06592e-09	-1.90926e-10	-1.38188	1.41818e-06	-1.90926e-10	-1.41035
133454734	chr9:133454734:G:A	1.57848e-08	-1.90926e-10	-0.24537	4.61308e-06	-1.90926e-10	-0.230837
133455007	chr9:133455007:G:T	4.85835e-09	-1.90926e-10	-1.42372	1.3803e-06	-1.90926e-10	-1.43743
133455266	chr9:133455266:T:C	8.33853e-09	-1.90926e-10	-0.883534	2.51172e-06	-1.90926e-10	-0.838763
133456177	chr9:133456177:C:T	4.78657e-09	-1.90926e-10	-1.43861	1.37882e-06	-1.90926e-10	-1.4385
133456252	chr9:133456252:T:C	4.83559e-09	-1.90926e-10	-1.42842	1.37727e-06	-1.90926e-10	-1.43963
133456358	chr9:133456358:G:T	7.19046e-09	-1.90926e-10	-1.03167	2.25269e-06	-1.90926e-10	-0.947607
133456673	chr9:133456673:G:A	6.89836e-09	-1.90926e-10	-1.07314	2.04542e-06	-1.90926e-10	-1.04413
133457407	chr9:133457407:C:T	1.48954e-09	-1.70198	-0.903976	4.85213e-07	-1.68372	-0.799183
133457521	chr9:133457521:A:G	7.63762e-09	-1.90926e-10	-0.971335	2.22612e-06	-1.90926e-10	-0.959473
133458126	chr9:133458126:T:C	1.54305e-09	-1.37091	-1.19975	4.26987e-07	-1.52857	-1.08216
133458632	chr9:133458632:A:G	1.94913e-09	-1.28983	-1.0472	4.23153e-07	-1.51505	-1.1047
133458756	chr9:133458756:A:G	5.03069e-09	-1.90926e-10	-1.38886	1.40851e-06	-1.90926e-10	-1.4172
133459317	chr9:133459317:T:C	6.21661e-09	-1.90926e-10	-1.1772	1.91772e-06	-1.90926e-10	-1.10859
133459348	chr9:133459348:C:T	1.34149e-08	-1.90926e-10	-0.408055	3.44221e-06	-1.90926e-10	-0.523618
133459512	chr9:133459512:T:C	5.35237e-09	-1.32688	-4.23322e-10	1.50387e-06	-1.35169	-4.23322e-10
133459656	chr9:133459656:C:G	8.38711e-10	-1.82433	-1.35598	2.56418e-07	-1.78198	-1.3387
133459696	chr9:133459696:C:T	7.20581e-09	-1.90926e-10	-1.02953	2.13949e-06	-1.90926e-10	-0.999165
133460001	chr9:133460001:C:T	5.06675e-09	-1.90926e-10	-1.38172	1.46601e-06	-1.90926e-10	-1.37719
133460785	chr9:133460785:G:C	4.4344e-08	0.517045	0.270511	1.09361e-05	0.294437	0.337899
133461126	chr9:133461126:T:G	1.96441e-09	-1.32446	-1.00476	4.29406e-07	-1.54182	-1.06327
133461400	chr9:133461400:T:C	6.74446e-09	-1.90926e-10	-1.0957	2.10315e-06	-1.90926e-10	-1.0163
133461493	chr9:133461493:T:G	4.79195e-09	-1.90926e-10	-1.43748	1.37735e-06	-1.90926e-10	-1.43957
133461735	chr9:133461735:T:C	9.59095e-10	-1.68615	-1.36003	2.5893e-07	-1.75959	-1.35134
133462588	chr9:133462588:A:G	9.01869e-09	-1.90926e-10	-0.805121	2.55699e-06	-1.90926e-10	-0.820901
133462696	chr9:133462696:G:A	3.66102e-09	-1.70668	-4.23322e-10	1.02688e-06	-1.73321	-4.23322e-10
133463055	chr9:133463055:G:A	8.67121e-09	-1.90926e-10	-0.844411	2.25181e-06	-1.90926e-10	-0.947999
133463314	chr9:133463314:G:A	5.45577e-09	-1.90926e-10	-1.30775	1.58142e-06	-1.90926e-10	-1.30141
133463790	chr9:133463790:G:A	3.51679e-08	0.555715	-4.23322e-10	9.02318e-06	0.440065	-4.23322e-10
133464031	chr9:133464031:G:A	1.1207e-08	-1.90926e-10	-0.587881	3.36859e-06	-1.90926e-10	-0.545238
133464442	chr9:133464442:G:A	9.86934e-09	-1.90926e-10	-0.714987	2.71951e-06	-1.90926e-10	-0.759279
133464924	chr9:133464924:TACTA:T	8.24129e-09	-1.90926e-10	-0.895264	2.3233e-06	-1.90926e-10	-0.916745
133464927	chr9:133464927:T:C	6.55458e-09	-0.420963	-0.703293	1.50485e-06	-0.563033	-0.788004
133464959	chr9:133464959:T:C	7.16987e-07	-1.90926e-10	3.57064	0.000222259	-1.90926e-10	3.64411
133465306	chr9:133465306:G:A	1.5236e-09	-1.24262	-1.34073	3.72067e-07	-1.47035	-1.27806
133465701	chr9:133465701:GCA:G	7.0885e-09	-1.90926e-10	-1.04595	2.09979e-06	-1.90926e-10	-1.0179
133465842	chr9:133465842:C:T	5.71754e-09	-1.90926e-10	-1.26088	1.60739e-06	-1.90926e-10	-1.28512
133466061	chr9:133466061:T:C	1.04459e-07	-1.72209	3.36647	1.7305e-05	-1.6813	2.77256
133466159	chr9:133466159:T:A	1.77938e-08	-1.65446	1.52889	4.12186e-06	-1.59656	1.25313
133466210	chr9:133466210:C:G	5.09636e-09	-1.90926e-10	-1.37589	1.53653e-06	-1.90926e-10	-1.3302
133466319	chr9:133466319:T:C	1.52042e-07	-1.90926e-10	2.01973	5.01969e-05	-1.90926e-10	2.15622
133466479	chr9:133466479:C:G	1.33561e-08	-1.90926e-10	-0.412446	3.87173e-06	-1.90926e-10	-0.40603
133466604	chr9:133466604:G:A	9.68738e-10	-1.82353	-1.21265	2.88613e-07	-1.82213	-1.18027
133466696	chr9:133466696:C:T	5.40337e-09	-1.90926e-10	-1.3174	1.56748e-06	-1.90926e-10	-1.31026
133466757	chr9:133466757:A:C	9.78804e-08	1.54484	0.0344902	2.34102e-05	1.27997	0.113471
133466857	chr9:133466857:T:C	8.56692e-10	-1.82623	-1.33286	2.45589e-07	-1.81641	-1.34741
133467006	chr9:133467006:C:T	8.93741e-09	-0.814175	-4.23322e-10	2.22793e-06	-0.958657	-4.23322e-10
133467089	chr9:133467089:CAT:C	5.26088e-09	-1.90926e-10	-1.34412	1.45758e-06	-1.90926e-10	-1.38296
133467315	chr9:133467315:G:C	9.42335e-08	-1.79951	3.34087	1.59171e-05	-1.77462	2.78228
133467345	chr9:133467345:G:A	5.0489e-09	-1.90926e-10	-1.38525	1.45332e-06	-1.90926e-10	-1.38588
133467614	chr9:133467614:T:A	1.21148e-09	-1.5934	-1.21918	3.21446e-07	-1.69097	-1.20369
133468234	chr9:133468234:C:T	1.29363e-08	0.217629	-0.662015	1.95588e-06	-0.421966	-0.666927
133468350	chr9:133468350:G:A	6.62079e-09	-1.90926e-10	-1.11421	1.96356e-06	-1.90926e-10	-1.08497
133469294	chr9:133469294:G:A	6.14981e-09	-1.90926e-10	-1.188	1.79611e-06	-1.90926e-10	-1.17411
133469336	chr9:133469336:G:A	8.18963e-10	-1.81446	-1.38967	2.48085e-07	-1.7524	-1.40131
133469476	chr9:133469476:T:C	1.23298e-09	-1.54042	-1.25457	3.21341e-07	-1.6535	-1.24148
133469578	chr9:133469578:C:T	5.7617e-09	-1.90926e-10	-1.25319	1.61841e-06	-1.90926e-10	-1.27829
133469764	chr9:133469764:G:A	3.30037e-09	-1.81039	-4.23322e-10	1.01297e-06	-1.74685	-4.23322e-10
133469788	chr9:133469788:T:C	3.40624e-09	-1.04637	-0.732443	6.88114e-07	-1.32321	-0.810324
133469866	chr9:133469866:C:T	4.81689e-09	-1.90926e-10	-1.43229	1.41721e-06	-1.90926e-10	-1.41104
133470797	chr9:133470797:T:G	3.06826e-08	-1.90926e-10	0.419277	9.07893e-06	-1.90926e-10	0.446225
133471052	chr9:133471052:TG:T	5.41201e-09	-1.90926e-10	-1.3158	1.52686e-06	-1.90926e-10	-1.33652
133471147	chr9:133471147:G:A	4.81466e-09	-1.90926e-10	-1.43275	1.39104e-06	-1.90926e-10	-1.42968
133471364	chr9:133471364:C:T	4.93579e-09	-1.90926e-10	-1.40791	1.39344e-06	-1.90926e-10	-1.42795
133471422	chr9:133471422:C:T	1.59184e-08	-1.90926e-10	-0.236947	4.63984e-06	-1.90926e-10	-0.225053
133471786	chr9:133471786:G:A	3.29157e-09	-1.81306	-4.23322e-10	1.00698e-06	-1.75278	-4.23322e-10
133471811	chr9:133471811:G:A	6.76e-09	-0.0798736	-1.01352	1.64751e-06	-0.206817	-1.05365
133472018	chr9:133472018:G:T	6.19004e-09	-1.90926e-10	-1.18148	1.79807e-06	-1.90926e-10	-1.17302
133472243	chr9:133472243:C:T	4.97407e-09	-1.90926e-10	-1.40018	1.41667e-06	-1.90926e-10	-1.41142
133472463	chr9:133472463:A:C	6.01664e-09	-1.90926e-10	-1.20989	1.68875e-06	-1.90926e-10	-1.23575
133472609	chr9:133472609:C:G	4.67507e-09	-1.46218	-4.23322e-10	1.32365e-06	-1.47934	-4.23322e-10
133472783	chr9:133472783:G:A	4.55753e-09	-1.48764	-4.23322e-10	1.27445e-06	-1.51722	-4.23322e-10
133472893	chr9:133472893:C:T	4.76966e-09	-1.90926e-10	-1.44215	1.38158e-06	-1.90926e-10	-1.4365
133472926	chr9:133472926:T:G	4.81394e-08	-1.90926e-10	0.869681	1.56752e-05	-1.90926e-10	0.992346
133473065	chr9:133473065:A:C	1.00722e-09	-1.73067	-1.26655	2.98278e-07	-1.72912	-1.24034
133473458	chr9:133473458:G:A	8.08842e-09	-1.64167	0.727682	1.45287e-06	-1.7425	0.356308
133473476	chr9:133473476:C:A	3.31656e-09	-1.55544	-0.250052	7.4754e-07	-1.58177	-0.468932
133474059	chr9:133474059:C:T	3.31297e-09	-1.80658	-4.23322e-10	1.02109e-06	-1.73887	-4.23322e-10
133474570	chr9:133474570:T:C	4.85761e-09	-1.90926e-10	-1.42387	1.39789e-06	-1.90926e-10	-1.42477
133474633	chr9:133474633:T:C	2.85701e-09	-1.02936	-0.925288	5.82138e-07	-1.31198	-0.988801
133474675	chr9:133474675:G:A	8.70372e-08	1.33179	0.130121	2.08519e-05	1.04361	0.234109
133474837	chr9:133474837:T:C	7.19183e-09	-0.164224	-0.86725	1.50187e-06	-0.503139	-0.849879
133475203	chr9:133475203:C:A	7.98929e-10	-1.7987	-1.4302	2.47561e-07	-1.72081	-1.43502
133475314	chr9:133475314:T:C	3.31668e-09	-1.80546	-4.23322e-10	1.02225e-06	-1.73773	-4.23322e-10
133475337	chr9:133475337:G:A	7.08117e-09	-1.90926e-10	-1.04698	2.21711e-06	-1.90926e-10	-0.963525
133475412	chr9:133475412:G:A	2.61064e-08	-1.90926e-10	0.257761	8.26588e-06	-1.90926e-10	0.352404
133475977	chr9:133475977:G:A	4.80548e-09	-1.90926e-10	-1.43466	1.38537e-06	-1.90926e-10	-1.43377
133476483	chr9:133476483:A:G	4.96301e-09	-1.90926e-10	-1.40241	1.43705e-06	-1.90926e-10	-1.39714
133476654	chr9:133476654:C:G	6.06864e-09	-1.20129	-4.23322e-10	1.38522e-06	-1.43387	-4.23322e-10
133476759	chr9:133476759:T:C	4.77096e-09	-1.90926e-10	-1.44187	1.37456e-06	-1.90926e-10	-1.4416
133476807	chr9:133476807:G:A	7.49532e-09	-1.90926e-10	-0.990141	2.21299e-06	-1.90926e-10	-0.965386
133477062	chr9:133477062:G:A	4.89704e-09	-1.90926e-10	-1.41579	1.39974e-06	-1.90926e-10	-1.42344
133477293	chr9:133477293:A:G	6.1092e-09	-0.42074	-0.773885	1.28466e-06	-0.730544	-0.778693
133477633	chr9:133477633:G:A	6.32291e-09	-1.90926e-10	-1.16024	1.95578e-06	-1.90926e-10	-1.08894
133477646	chr9:133477646:C:A	2.66792e-08	0.279464	-4.23322e-10	7.00922e-06	0.187495	-4.23322e-10
133477746	chr9:133477746:C:T	4.76995e-09	-1.90926e-10	-1.44208	1.37383e-06	-1.90926e-10	-1.44213
133478286	chr9:133478286:G:A	2.1024e-08	-1.90926e-10	0.0412446	6.60013e-06	-1.90926e-10	0.127358
133478402	chr9:133478402:T:C	5.18889e-09	-1.90926e-10	-1.3579	1.44551e-06	-1.90926e-10	-1.39127
133478465	chr9:133478465:C:T	5.17508e-09	-1.36057	-4.23322e-10	1.63037e-06	-1.27093	-4.23322e-10
133479731	chr9:133479731:G:A	1.40948e-08	-0.475134	0.116519	3.03897e-06	-0.772962	0.124749
133480222	chr9:133480222:C:T	1.06997e-08	-1.90926e-10	-0.634203	2.79269e-06	-1.90926e-10	-0.732727
133480275	chr9:133480275:C:G	4.83668e-09	-1.90926e-10	-1.42819	1.39916e-06	-1.90926e-10	-1.42386
133480688	chr9:133480688:T:C	4.77363e-09	-1.90926e-10	-1.44131	1.38404e-06	-1.90926e-10	-1.43473
133480756	chr9:133480756:A:C	1.15973e-08	-0.553651	-4.23322e-10	3.15441e-06	-0.61093	-4.23322e-10
133480981	chr9:133480981:A:G	1.82426e-08	1.30095	-1.40161	2.95054e-06	0.747999	-1.42574
133481211	chr9:133481211:C:T	1.80517e-08	0.83511	-0.946292	3.79299e-06	0.550908	-0.977485
133481572	chr9:133481572:T:C	6.02614e-09	-1.90926e-10	-1.20831	1.73045e-06	-1.90926e-10	-1.21135
133481937	chr9:133481937:AAAG:A	4.96414e-09	-1.90926e-10	-1.40218	1.42289e-06	-1.90926e-10	-1.40704
133482398	chr9:133482398:C:T	8.861e-09	-1.72675	0.903987	2.21499e-06	-1.74419	0.779704
133482710	chr9:133482710:T:C	3.94551e-08	2.11287	-1.44212	1.35319e-05	2.28059	-1.43527
133482927	chr9:133482927:T:C	4.9418e-09	-1.4617	0.0550102	1.43144e-06	-1.4661	0.0650557
133483072	chr9:133483072:C:T	6.12919e-09	-1.66095	0.469593	1.59516e-06	-1.73903	0.446272
133483237	chr9:133483237:G:A	1.03703e-08	-1.90926e-10	-0.665475	2.83554e-06	-1.90926e-10	-0.7175
133483397	chr9:133483397:A:G	6.88408e-09	-1.90926e-10	-1.07521	1.97888e-06	-1.90926e-10	-1.0772
133483631	chr9:133483631:G:A	1.10242e-09	-1.74002	-1.16689	3.03173e-07	-1.79947	-1.15372
133483980	chr9:133483980:T:G	8.02425e-09	-1.90926e-10	-0.921952	2.37488e-06	-1.90926e-10	-0.894784
133484506	chr9:133484506:A:G	2.21204e-09	-1.76981	-0.440699	7.42841e-07	-1.72294	-0.33406
133484577	chr9:133484577:G:A	1.36005e-08	-1.90926e-10	-0.394314	3.91479e-06	-1.90926e-10	-0.394971
133484876	chr9:133484876:C:T	3.5406e-08	-1.90926e-10	0.562461	9.95164e-06	-1.90926e-10	0.538006
133485356	chr9:133485356:A:C	1.65189e-09	-1.82551	-0.676991	4.46753e-07	-1.81993	-0.74555
133485475	chr9:133485475:A:T	4.59524e-08	-1.90926e-10	0.823186	1.4093e-05	-1.90926e-10	0.885949
133485618	chr9:133485618:G:T	4.61412e-08	-1.90926e-10	0.827285	1.41453e-05	-1.90926e-10	0.889651
133485770	chr9:133485770:C:T	7.1121e-09	-1.90926e-10	-1.04262	1.93179e-06	-1.90926e-10	-1.10129
133486161	chr9:133486161:G:A	7.11505e-09	-1.90926e-10	-1.04221	1.93248e-06	-1.90926e-10	-1.10093
133486306	chr9:133486306:G:A	1.239e-08	0.954522	-1.44205	2.21772e-06	0.477764	-1.44102
133486360	chr9:133486360:T:A	9.1315e-10	-1.80855	-1.28673	2.65492e-07	-1.82059	-1.26531
133486409	chr9:133486409:AC:A	1.15233e-09	-1.7502	-1.11244	3.11786e-07	-1.82357	-1.1016
133486512	chr9:133486512:A:C	1.6098e-09	-1.64124	-0.887073	3.83791e-07	-1.81753	-0.899857
133487268	chr9:133487268:T:G	1.07613e-09	-1.78164	-1.14941	2.91585e-07	-1.82758	-1.16458
133487290	chr9:133487290:C:T	6.24207e-09	0.0626536	-1.23576	1.41486e-06	-0.155345	-1.25736
133487468	chr9:133487468:C:T	1.27533e-08	-0.458634	-4.23322e-10	3.45339e-06	-0.520375	-4.23322e-10
133488008	chr9:133488008:G:A	6.28432e-09	-1.90926e-10	-1.16636	1.89159e-06	-1.90926e-10	-1.12231
133488067	chr9:133488067:G:A	4.98005e-09	-1.90926e-10	-1.39898	1.47306e-06	-1.90926e-10	-1.37239
133488228	chr9:133488228:G:A	9.29129e-09	0.266122	-1.04146	2.01607e-06	0.0289448	-1.08753
133488366	chr9:133488366:C:T	8.94011e-09	-1.90926e-10	-0.813872	2.50455e-06	-1.90926e-10	-0.841621
133488399	chr9:133488399:G:T	6.02529e-09	-8.92399e-05	-1.20836	1.36973e-06	-0.213616	-1.2315
133488541	chr9:133488541:G:A	3.74709e-09	-1.80134	0.1179	1.06904e-06	-1.82602	0.133053
133488632	chr9:133488632:A:G	5.5887e-08	-1.74801	2.76692	1.49587e-05	-1.82737	2.77293
133488961	chr9:133488961:C:T	1.13573e-08	-1.90926e-10	-0.574562	3.16815e-06	-1.90926e-10	-0.606584
133489413	chr9:133489413:G:A	9.82246e-10	-1.81563	-1.2067	2.87113e-07	-1.79905	-1.20856
133489482	chr9:133489482:C:A	1.02732e-08	-1.90926e-10	-0.674886	2.84777e-06	-1.90926e-10	-0.713194
133489879	chr9:133489879:G:A	3.23569e-09	-1.41775	-0.412428	6.43603e-07	-1.72191	-0.478492
133489890	chr9:133489890:AG:A	3.29626e-09	-1.43913	-0.372498	6.62072e-07	-1.73228	-0.43983
133490272	chr9:133490272:G:A	8.31761e-10	-1.82029	-1.36834	2.41347e-07	-1.80685	-1.3744
133490302	chr9:133490302:C:T	8.34151e-10	-1.82649	-1.35927	2.40265e-07	-1.8192	-1.36654
133490353	chr9:133490353:C:T	4.78081e-09	-1.90926e-10	-1.43981	1.37777e-06	-1.90926e-10	-1.43926
133490551	chr9:133490551:G:A	5.73488e-08	-1.90926e-10	1.04473	1.78789e-05	-1.90926e-10	1.12389
133491324	chr9:133491324:C:T	6.31467e-09	-1.42005	0.258501	1.48529e-06	-1.54297	0.178849
133491326	chr9:133491326:G:A	2.71706e-08	0.297715	-4.23322e-10	1.48275e-06	-1.36584	-4.23322e-10
133491785	chr9:133491785:C:T	2.46623e-08	-1.90926e-10	0.200857	7.21928e-06	-1.90926e-10	0.217023
133491801	chr9:133491801:C:T	1.87661e-08	-1.90926e-10	-0.07237	5.10025e-06	-1.90926e-10	-0.130443
133492482	chr9:133492482:C:T	3.25175e-09	-1.82523	-4.23322e-10	9.43899e-07	-1.81747	-4.23322e-10
133492555	chr9:133492555:G:A	2.99856e-09	-1.71508	-0.191212	7.83114e-07	-1.82784	-0.17637
133492803	chr9:133492803:C:T	1.4815e-09	-1.81102	-0.800341	4.16412e-07	-1.8278	-0.80801
133492859	chr9:133492859:T:C	2.33294e-08	-1.90926e-10	0.145292	6.52298e-06	-1.90926e-10	0.1156
133492955	chr9:133492955:T:C	3.08346e-08	1.68189	-1.25767	3.7228e-06	0.809248	-1.2545
133493072	chr9:133493072:C:T	8.72595e-10	-1.70315	-1.43755	2.24763e-07	-1.82713	-1.42531
133493082	chr9:133493082:G:T	8.23849e-10	-1.77478	-1.42341	2.26801e-07	-1.81767	-1.42575
133493135	chr9:133493135:C:T	2.066e-08	-1.90926e-10	0.0237813	6.00911e-06	-1.90926e-10	0.0335445
133493195	chr9:133493195:A:G	5.02908e-09	-1.38918	-4.23322e-10	1.3058e-06	-1.49292	-4.23322e-10
133493230	chr9:133493230:C:T	5.44468e-08	2.07992	-1.08712	1.45621e-05	2.02278	-1.10409
133493263	chr9:133493263:C:T	5.58641e-09	0.106227	-1.39031	1.09633e-06	-0.300126	-1.36764
133493537	chr9:133493537:A:G	3.12037e-07	3.51904	-0.780334	3.43807e-05	2.57907	-0.801306
133493915	chr9:133493915:A:G	5.401e-09	0.0674554	-1.38529	1.07896e-06	-0.322728	-1.36101
133493929	chr9:133493929:GGCT:G	3.34245e-09	-1.37741	-0.420304	7.06068e-07	-1.71569	-0.392089
133493963	chr9:133493963:A:G	1.60806e-09	-1.09126	-1.43813	2.79374e-07	-1.60101	-1.43392
133494060	chr9:133494060:A:G	1.61769e-09	-1.79825	-0.725169	4.49814e-07	-1.81393	-0.744724
133494083	chr9:133494083:A:G	4.36524e-09	-1.53075	-4.23322e-10	1.3175e-06	-1.48399	-4.23322e-10
133494104	chr9:133494104:TAGGAGAGCCGGGGCAGGGCAGAGGGGCACAGGCCCCCAGACAC:T	5.5346e-09	-1.90926e-10	-1.2934	1.56855e-06	-1.90926e-10	-1.30958
133494394	chr9:133494394:G:A	7.9616e-10	-1.79169	-1.44069	2.22109e-07	-1.82317	-1.44115
133494477	chr9:133494477:C:T	8.28948e-10	-1.78466	-1.40736	2.30649e-07	-1.82026	-1.40633
133494502	chr9:133494502:G:A	4.13299e-09	-1.58542	-4.23322e-10	1.21603e-06	-1.56414	-4.23322e-10
133494663	chr9:133494663:A:G	5.76521e-09	-1.80456	0.551986	1.34458e-06	-1.81346	0.34981
133495031	chr9:133495031:C:T	3.65825e-09	-1.54616	-0.161277	6.84717e-07	-1.78536	-0.353119
133495299	chr9:133495299:A:C	3.31583e-09	-1.80571	-4.23322e-10	9.51262e-07	-1.8097	-4.23322e-10
133495422	chr9:133495422:C:T	4.74504e-09	-1.43197	-0.0153454	1.12843e-06	-1.54886	-0.0900442
133495855	chr9:133495855:T:C	5.39162e-08	1.72511	-0.742103	7.38891e-06	1.01838	-0.778132
133496384	chr9:133496384:A:G	5.494e-09	-1.90926e-10	-1.30076	1.64612e-06	-1.90926e-10	-1.26131
133496388	chr9:133496388:A:G	1.06253e-09	-1.50324	-1.44052	2.32344e-07	-1.77881	-1.44046
133496747	chr9:133496747:G:A	4.81477e-09	-1.90926e-10	-1.43273	1.37625e-06	-1.90926e-10	-1.44037
133496760	chr9:133496760:G:T	3.74135e-08	1.89894	-1.28133	8.57301e-06	1.66803	-1.27915
133496919	chr9:133496919:T:C	5.76194e-09	-1.90926e-10	-1.25315	1.68049e-06	-1.90926e-10	-1.24064
133496947	chr9:133496947:C:A	1.04996e-07	-1.90926e-10	1.6495	2.77573e-05	-1.90926e-10	1.56377
133497360	chr9:133497360:G:A	1.58821e-07	-1.90926e-10	2.06336	4.16612e-05	-1.90926e-10	1.96984
133497550	chr9:133497550:G:T	3.47964e-09	-1.63602	-0.121472	8.2648e-07	-1.66464	-0.285673
133497560	chr9:133497560:A:G	1.60782e-09	-1.11656	-1.41297	2.97626e-07	-1.54831	-1.42334
133497739	chr9:133497739:G:A	4.08303e-09	-1.37066	-0.22692	1.18971e-06	-1.41942	-0.166601
133497800	chr9:133497800:A:C	5.00312e-09	-1.90926e-10	-1.39436	1.48078e-06	-1.90926e-10	-1.36716
133497880	chr9:133497880:T:G	5.97918e-09	-1.90926e-10	-1.21614	1.6926e-06	-1.90926e-10	-1.23347
133498236	chr9:133498236:GGAGGGGCTAGT:G	4.78841e-09	-1.40627	-0.0319491	1.43878e-06	-1.45807	0.0621377
133498308	chr9:133498308:G:A	4.09057e-08	-0.863563	1.57041	1.23248e-05	-1.09049	1.84237
133498548	chr9:133498548:G:A	6.81936e-09	-0.750666	-0.333989	1.18588e-06	-1.30618	-0.283066
133498740	chr9:133498740:A:G	4.75529e-09	-1.23922	-0.205938	1.37927e-06	-1.29335	-0.144826
133499068	chr9:133499068:G:A	5.69334e-09	-1.90926e-10	-1.26512	1.60732e-06	-1.90926e-10	-1.28516
133499739	chr9:133499739:C:T	1.45322e-08	-0.981347	0.653297	3.79642e-06	-1.08431	0.658634
133499740	chr9:133499740:A:T	7.62088e-09	-1.90926e-10	-0.973528	2.15539e-06	-1.90926e-10	-0.991762
133500024	chr9:133500024:T:G	2.4355e-09	-1.11569	-0.998582	4.86867e-07	-1.54489	-0.934605
133500396	chr9:133500396:C:T	3.48757e-09	-1.75521	-4.23322e-10	1.02903e-06	-1.73111	-4.23322e-10
133500410	chr9:133500410:C:T	3.35269e-09	-0.374537	-1.42012	7.39688e-07	-0.653747	-1.40751
133500721	chr9:133500721:C:T	3.86527e-09	-0.224501	-1.42789	8.39115e-07	-0.517774	-1.41737
133500778	chr9:133500778:G:A	6.18085e-08	-1.90926e-10	1.11962	1.9374e-05	-1.90926e-10	1.2042
133500864	chr9:133500864:G:A	4.91795e-09	-1.90926e-10	-1.41153	1.40415e-06	-1.90926e-10	-1.4203
133500875	chr9:133500875:G:A	2.28135e-08	-1.90926e-10	0.122931	7.15777e-06	-1.90926e-10	0.208467
133501527	chr9:133501527:T:C	3.45176e-09	-1.76554	-4.23322e-10	9.60455e-07	-1.80008	-4.23322e-10
133501837	chr9:133501837:T:C	1.15632e-08	-1.90926e-10	-0.556592	3.58141e-06	-1.90926e-10	-0.483976
133502421	chr9:133502421:A:T	7.52594e-09	-1.90926e-10	-0.986064	2.10344e-06	-1.90926e-10	-1.01616
133502918	chr9:133502918:A:G	3.35693e-09	-0.354085	-1.43931	7.34238e-07	-0.634795	-1.43386
133503088	chr9:133503088:C:G	4.94743e-09	-1.90926e-10	-1.40555	1.41079e-06	-1.90926e-10	-1.41558
133503936	chr9:133503936:G:A	4.08583e-09	-0.225382	-1.37151	7.84098e-07	-0.636679	-1.36627
133503970	chr9:133503970:G:GA	1.25216e-07	-1.90926e-10	1.82562	3.28438e-05	-1.90926e-10	1.73203
133504331	chr9:133504331:C:T	4.81298e-09	-0.930688	-0.502416	1.35363e-06	-1.00575	-0.4512
133504739	chr9:133504739:G:A	1.29941e-07	-1.90926e-10	1.86266	3.40839e-05	-1.90926e-10	1.76909
133504895	chr9:133504895:G:A	3.10937e-08	0.432586	-4.23322e-10	8.10608e-06	0.332882	-4.23322e-10
133505082	chr9:133505082:C:T	3.08602e-09	-0.73499	-1.14255	4.9986e-07	-1.28061	-1.17255
133505113	chr9:133505113:T:A	7.20296e-09	-1.90926e-10	-1.02993	2.06592e-06	-1.90926e-10	-1.03415
133505165	chr9:133505165:G:A	1.36366e-09	-1.28716	-1.40709	3.15665e-07	-1.49168	-1.42112
133505261	chr9:133505261:G:A	1.20835e-08	-1.90926e-10	-0.512582	3.54553e-06	-1.90926e-10	-0.494045
133505539	chr9:133505539:G:A	8.54061e-09	-1.90926e-10	-0.859588	2.24885e-06	-1.90926e-10	-0.949315
133505585	chr9:133505585:G:A	1.44759e-09	-1.45951	-1.17501	3.24811e-07	-1.59728	-1.28696
133506043	chr9:133506043:G:A	1.37674e-08	-1.90926e-10	-0.382119	4.26334e-06	-1.90926e-10	-0.30968
133506146	chr9:133506146:G:A	4.70264e-09	-1.4563	-4.23322e-10	1.46224e-06	-1.37976	-4.23322e-10
133506268	chr9:133506268:G:A	1.38812e-08	-1.90926e-10	-0.373885	4.30741e-06	-1.90926e-10	-0.299394
133507800	chr9:133507800:C:T	1.27483e-08	-1.90926e-10	-0.459023	3.8893e-06	-1.90926e-10	-0.401503
133508423	chr9:133508423:A:G	4.79446e-09	-1.90926e-10	-1.43696	1.38462e-06	-1.90926e-10	-1.43431
133508738	chr9:133508738:G:A	1.01333e-09	-1.60769	-1.38348	2.36674e-07	-1.77995	-1.42086
133508815	chr9:133508815:G:A	7.00518e-09	-1.90926e-10	-1.05777	1.90746e-06	-1.90926e-10	-1.11396
133508935	chr9:133508935:A:G	3.25132e-09	-1.82536	-4.23322e-10	9.39084e-07	-1.82258	-4.23322e-10
133508939	chr9:133508939:G:A	1.28878e-08	-1.90926e-10	-0.448142	3.64171e-06	-1.90926e-10	-0.46728
133509136	chr9:133509136:C:T	2.05169e-09	-1.18804	-1.09771	4.72953e-07	-1.38623	-1.12226
133509264	chr9:133509264:T:C	1.07497e-08	-1.90926e-10	-0.629544	3.32254e-06	-1.90926e-10	-0.559003
133509668	chr9:133509668:C:T	4.86057e-09	-0.22954	-1.19372	1.05526e-06	-0.53074	-1.1752
133509774	chr9:133509774:G:A	2.17555e-09	-0.987347	-1.23979	4.72375e-07	-1.2051	-1.30462
133509890	chr9:133509890:G:A	4.97868e-09	-1.90926e-10	-1.39925	1.40188e-06	-1.90926e-10	-1.42192
133509935	chr9:133509935:A:T	1.8914e-09	-1.03837	-1.32874	3.48588e-07	-1.49334	-1.32026
133510267	chr9:133510267:C:T	9.49456e-09	-1.90926e-10	-0.753702	2.91523e-06	-1.90926e-10	-0.689783
133510274	chr9:133510274:G:A	1.15411e-09	-1.53622	-1.32487	2.55659e-07	-1.74221	-1.38143
133510655	chr9:133510655:G:T	3.96217e-09	-1.60326	-0.0243646	9.71009e-07	-1.70287	-0.0862777
133510795	chr9:133510795:C:T	5.25777e-08	-1.90926e-10	0.957872	1.43809e-05	-1.90926e-10	0.906167
133510900	chr9:133510900:C:T	3.56066e-09	-1.73447	-4.23322e-10	1.05685e-06	-1.70443	-4.23322e-10
133510923	chr9:133510923:C:T	1.3917e-09	-1.66321	-1.01069	3.90498e-07	-1.70777	-0.99229
133510961	chr9:133510961:A:G	6.28042e-09	0.200131	-1.36711	9.01837e-07	-0.537264	-1.32579
133511136	chr9:133511136:C:T	5.87618e-08	1.94886	-0.879785	1.12231e-05	1.64771	-0.989465
133511369	chr9:133511369:G:A	1.28191e-09	-1.50733	-1.24875	2.71638e-07	-1.73015	-1.33286
133511472	chr9:133511472:G:A	3.48891e-09	-1.75483	-4.23322e-10	1.06848e-06	-1.6935	-4.23322e-10
133511473	chr9:133511473:T:TG	4.76964e-09	-1.90926e-10	-1.44215	1.37401e-06	-1.90926e-10	-1.442
133511613	chr9:133511613:C:T	5.91712e-09	0.203	-1.42957	8.2907e-07	-0.538858	-1.40833
133511919	chr9:133511919:TGTGTGTG:T	1.02577e-08	-1.03361	0.357222	2.57691e-06	-1.18281	0.369665
133512091	chr9:133512091:T:G	1.57321e-09	-1.71808	-0.833217	4.34436e-07	-1.77089	-0.82255
133512418	chr9:133512418:C:T	4.14241e-09	-1.212	-0.371145	1.03988e-06	-1.3606	-0.360022
133512433	chr9:133512433:G:A	4.10183e-08	-1.90926e-10	0.709598	1.16992e-05	-1.90926e-10	0.699788
133512489	chr9:133512489:G:A	4.42269e-09	-1.51767	-4.23322e-10	1.09937e-06	-1.66499	-4.23322e-10
133512504	chr9:133512504:T:G	4.47915e-08	-1.90926e-10	0.797599	1.24709e-05	-1.90926e-10	0.763663
133512590	chr9:133512590:G:A	9.46568e-09	-1.90926e-10	-0.756748	2.59139e-06	-1.90926e-10	-0.807537
133512650	chr9:133512650:C:T	1.34539e-07	-1.90926e-10	1.89743	4.25932e-05	-1.90926e-10	1.99196
133512742	chr9:133512742:C:A	1.64006e-07	-1.90926e-10	2.09548	4.26997e-05	-1.90926e-10	1.99446
133512873	chr9:133512873:T:C	1.07512e-08	-1.90926e-10	-0.629405	3.32257e-06	-1.90926e-10	-0.558994
133512978	chr9:133512978:A:G	1.19107e-09	-1.45541	-1.37417	3.11175e-07	-1.5617	-1.36543
133513173	chr9:133513173:A:G	1.33794e-09	-1.36354	-1.34975	3.45563e-07	-1.4843	-1.33801
133513472	chr9:133513472:C:T	3.24328e-09	-1.82783	-4.23322e-10	9.36873e-07	-1.82494	-4.23322e-10
133513496	chr9:133513496:C:G	1.90881e-09	-0.939843	-1.4181	3.38493e-07	-1.43034	-1.41265
133513690	chr9:133513690:G:A	4.0281e-09	-1.24539	-0.365738	6.59106e-07	-1.62086	-0.555747
133514007	chr9:133514007:T:C	7.8735e-10	-1.80135	-1.44215	2.21063e-07	-1.82703	-1.44201
133514768	chr9:133514768:A:G	3.49282e-09	-1.77237	0.018661	1.00688e-06	-1.7703	0.0174298
133514927	chr9:133514927:C:T	5.32812e-09	-1.90926e-10	-1.33142	1.55234e-06	-1.90926e-10	-1.31997
133515163	chr9:133515163:C:T	1.32726e-07	-1.90926e-10	1.88387	3.50389e-05	-1.90926e-10	1.79673
133515395	chr9:133515395:T:TC	2.52719e-07	-1.90926e-10	2.52786	6.631e-05	-1.90926e-10	2.43461
133515673	chr9:133515673:C:A	7.93652e-09	-1.90926e-10	-0.932945	2.39804e-06	-1.90926e-10	-0.885078
133516395	chr9:133516395:G:A	5.24933e-09	-1.90926e-10	-1.34632	1.46183e-06	-1.90926e-10	-1.38004
133516414	chr9:133516414:A:G	1.17369e-09	-1.42043	-1.42384	2.79142e-07	-1.60244	-1.43332
133517363	chr9:133517363:C:T	3.60637e-09	-0.447732	-1.27399	1.08951e-06	-0.393235	-1.28077
133517391	chr9:133517391:C:T	7.67776e-09	-1.90926e-10	-0.966092	2.32331e-06	-1.90926e-10	-0.91674
133517594	chr9:133517594:A:G	1.34242e-09	-1.55761	-1.15234	4.10867e-07	-1.45183	-1.19738
133517689	chr9:133517689:G:A	6.26634e-09	0.200152	-1.36938	1.13729e-06	-0.258905	-1.37218
133517962	chr9:133517962:T:C	2.61998e-08	-1.90926e-10	0.261331	8.26384e-06	-1.90926e-10	0.352158
133517992	chr9:133517992:T:A	9.0798e-08	-1.90926e-10	1.50422	2.67484e-05	-1.90926e-10	1.52674
133518150	chr9:133518150:G:A	4.85454e-08	-1.90926e-10	0.878079	1.3381e-05	-1.90926e-10	0.834105
133518340	chr9:133518340:G:C	1.01129e-09	-1.62251	-1.37068	2.83632e-07	-1.66759	-1.35222
133518513	chr9:133518513:T:C	2.30523e-09	-1.55198	-0.617261	6.46961e-07	-1.60781	-0.587391
133519040	chr9:133519040:A:G	1.28855e-09	-1.31556	-1.43534	3.11943e-07	-1.50278	-1.42189
133519302	chr9:133519302:C:G	9.45545e-09	-1.90926e-10	-0.757829	2.54227e-06	-1.90926e-10	-0.826675
133519312	chr9:133519312:A:G	1.86867e-09	-1.00602	-1.37317	5.72619e-07	-0.914271	-1.403
133519454	chr9:133519454:G:A	1.8277e-08	-1.90926e-10	-0.0987776	5.58213e-06	-1.90926e-10	-0.0401609
133519629	chr9:133519629:A:T	7.40801e-08	-1.90926e-10	1.30073	2.19524e-05	-1.90926e-10	1.32914
133519665	chr9:133519665:GC:G	8.59628e-08	-1.90926e-10	1.44949	2.23155e-05	-1.90926e-10	1.34555
133519668	chr9:133519668:C:T	8.10496e-08	-1.90926e-10	1.39064	2.10626e-05	-1.90926e-10	1.28777
133519721	chr9:133519721:T:TA	4.77944e-09	-1.90926e-10	-1.4401	1.37802e-06	-1.90926e-10	-1.43908
133519727	chr9:133519727:GA:G	9.07254e-08	-1.90926e-10	1.50342	2.35712e-05	-1.90926e-10	1.4003
133519790	chr9:133519790:G:A	1.02817e-08	-1.90926e-10	-0.674056	2.97255e-06	-1.90926e-10	-0.67031
133519966	chr9:133519966:A:C	1.12935e-09	-1.7171	-1.16568	3.09607e-07	-1.66979	-1.26239
133520315	chr9:133520315:A:G	9.09554e-10	-1.8259	-1.27332	2.60129e-07	-1.8038	-1.3025
133520331	chr9:133520331:A:G	1.26743e-09	-1.67843	-1.08901	3.02311e-07	-1.78827	-1.16776
133520496	chr9:133520496:T:G	1.22122e-08	-1.90926e-10	-0.501984	3.48896e-06	-1.90926e-10	-0.510128
133520562	chr9:133520562:G:A	3.96109e-08	-1.90926e-10	0.674685	1.25381e-05	-1.90926e-10	0.769041
133520641	chr9:133520641:A:G	1.42763e-09	-1.80406	-0.844343	3.63826e-07	-1.82645	-0.944359
133520664	chr9:133520664:G:A	1.072e-08	-1.90926e-10	-0.632309	2.84071e-06	-1.90926e-10	-0.715677
133520765	chr9:133520765:T:TG	6.64394e-09	-1.90926e-10	-1.11072	1.84818e-06	-1.90926e-10	-1.14553
133520926	chr9:133520926:T:C	5.46348e-08	-1.90926e-10	0.996251	1.62905e-05	-1.90926e-10	1.03085
133520999	chr9:133520999:C:T	5.1865e-09	-1.90926e-10	-1.35836	1.49085e-06	-1.90926e-10	-1.36039
133521031	chr9:133521031:C:T	3.07694e-08	-1.90926e-10	0.422101	8.37969e-06	-1.90926e-10	0.366079
133521347	chr9:133521347:G:A	7.56307e-09	-1.90926e-10	-0.981143	2.11343e-06	-1.90926e-10	-1.01142
133521499	chr9:133521499:C:T	6.97948e-08	-1.90926e-10	1.24114	2.26704e-05	-1.90926e-10	1.36133
133521635	chr9:133521635:A:G	6.12129e-09	-1.90926e-10	-1.19265	1.73679e-06	-1.90926e-10	-1.20769
133521893	chr9:133521893:T:C	4.8798e-09	-1.90926e-10	-1.41932	1.3977e-06	-1.90926e-10	-1.4249
133522244	chr9:133522244:G:A	8.31264e-10	-1.80164	-1.38759	2.84689e-07	-1.64181	-1.37428
133522460	chr9:133522460:G:A	7.59565e-09	-1.90926e-10	-0.976844	2.11911e-06	-1.90926e-10	-1.00873
133522677	chr9:133522677:C:A	3.27558e-09	-1.81792	-4.23322e-10	9.44359e-07	-1.81698	-4.23322e-10
133522856	chr9:133522856:T:C	2.23256e-09	-1.77074	-0.430536	6.70692e-07	-1.80893	-0.350244
133522981	chr9:133522981:C:T	4.85354e-09	-1.90926e-10	-1.42471	1.39483e-06	-1.90926e-10	-1.42696
133523001	chr9:133523001:C:T	5.93776e-09	-1.90926e-10	-1.22309	1.72756e-06	-1.90926e-10	-1.21302
133523148	chr9:133523148:G:A	6.10906e-09	-1.90926e-10	-1.19465	1.77757e-06	-1.90926e-10	-1.18448
133523230	chr9:133523230:G:T	4.87901e-09	-1.90926e-10	-1.41948	1.39995e-06	-1.90926e-10	-1.4233
133523357	chr9:133523357:G:A	3.8496e-09	-1.65645	-4.23322e-10	1.09683e-06	-1.66731	-4.23322e-10
133523366	chr9:133523366:A:G	5.52826e-09	-1.90926e-10	-1.29455	1.55912e-06	-1.90926e-10	-1.31561
133523580	chr9:133523580:A:G	1.21631e-09	-1.79937	-1.00922	3.75806e-07	-1.66866	-1.06975
133523703	chr9:133523703:GAGAGAGAGAGAGAGAGAC:G	8.58341e-10	-1.71533	-1.44184	2.99875e-07	-1.52794	-1.43618
133524199	chr9:133524199:G:A	7.99537e-08	-1.90926e-10	1.37703	2.51629e-05	-1.90926e-10	1.46564
133524629	chr9:133524629:A:C	5.41653e-09	-1.38483	0.0698682	1.40876e-06	-1.5222	0.105176
133524893	chr9:133524893:A:G	7.85198e-10	-1.80837	-1.43787	2.53804e-07	-1.68885	-1.44207
133524978	chr9:133524978:A:G	3.79731e-07	-1.90926e-10	2.93504	0.000119792	-1.90926e-10	3.02603
133525238	chr9:133525238:C:T	7.98247e-09	-1.90926e-10	-0.927173	2.39588e-06	-1.90926e-10	-0.88598
133525936	chr9:133525936:G:A	3.01423e-09	-1.4251	-0.475978	1.23378e-06	-1.09971	-0.449936
133526809	chr9:133526809:C:G	4.78283e-09	-1.90926e-10	-1.43939	1.39188e-06	-1.90926e-10	-1.42908
133527452	chr9:133527452:C:T	1.30632e-09	-1.58409	-1.15311	3.27132e-07	-1.68877	-1.18835
133527507	chr9:133527507:T:C	5.46012e-09	-1.90926e-10	-1.30695	1.58807e-06	-1.90926e-10	-1.29721
133528238	chr9:133528238:C:T	6.70191e-09	-1.90926e-10	-1.10203	1.85688e-06	-1.90926e-10	-1.14083
133528324	chr9:133528324:G:A	1.52092e-08	-1.90926e-10	-0.282519	4.5654e-06	-1.90926e-10	-0.241225
133528375	chr9:133528375:G:A	1.26997e-09	-1.3299	-1.43553	3.42904e-07	-1.38904	-1.441
133528460	chr9:133528460:G:A	9.73913e-09	-1.90926e-10	-0.728268	2.8774e-06	-1.90926e-10	-0.702846
133528744	chr9:133528744:G:A	9.3768e-10	-1.66184	-1.40692	2.47762e-07	-1.73645	-1.41857
133528896	chr9:133528896:C:T	5.02914e-09	-1.90926e-10	-1.38917	1.49064e-06	-1.90926e-10	-1.36052
133528943	chr9:133528943:G:A	4.92975e-09	-1.90926e-10	-1.40913	1.41544e-06	-1.90926e-10	-1.41229
133529124	chr9:133529124:C:T	5.40879e-09	-1.90926e-10	-1.3164	1.62704e-06	-1.90926e-10	-1.27297
133529126	chr9:133529126:T:C	6.90387e-09	-1.90926e-10	-1.07234	1.84702e-06	-1.90926e-10	-1.14616
133529131	chr9:133529131:G:C	4.79214e-09	-1.90926e-10	-1.43744	1.39657e-06	-1.90926e-10	-1.42571
133529283	chr9:133529283:T:C	4.96246e-09	-1.90926e-10	-1.40252	1.46591e-06	-1.90926e-10	-1.37726
133529436	chr9:133529436:C:G	1.23573e-08	-1.90926e-10	-0.490172	3.37523e-06	-1.90926e-10	-0.543267
133529528	chr9:133529528:C:T	5.77762e-09	-1.90926e-10	-1.25043	1.58205e-06	-1.90926e-10	-1.30101
133529551	chr9:133529551:A:T	5.56716e-09	-1.90926e-10	-1.28754	1.58411e-06	-1.90926e-10	-1.29971
133529702	chr9:133529702:T:C	9.29804e-10	-1.66931	-1.40789	2.42061e-07	-1.75047	-1.42782
133529917	chr9:133529917:GA:G	1.30804e-08	-1.90926e-10	-0.433302	3.68912e-06	-1.90926e-10	-0.454345
133529936	chr9:133529936:C:T	4.91817e-09	-1.90926e-10	-1.41148	1.44892e-06	-1.90926e-10	-1.38891
133530265	chr9:133530265:A:G	4.8832e-09	-1.90926e-10	-1.41862	1.39829e-06	-1.90926e-10	-1.42448
133530360	chr9:133530360:G:A	5.3483e-09	-1.90926e-10	-1.32764	1.60836e-06	-1.90926e-10	-1.28452
133530579	chr9:133530579:G:A	5.62176e-09	-1.90926e-10	-1.27778	1.58964e-06	-1.90926e-10	-1.29622
133530670	chr9:133530670:C:G	1.27068e-09	-1.56697	-1.1979	5.04893e-07	-1.31846	-1.12468
133530851	chr9:133530851:C:T	1.27476e-09	-1.52963	-1.23204	5.11687e-07	-1.26664	-1.16313
133531247	chr9:133531247:A:G	4.86948e-09	-1.90926e-10	-1.42143	1.39493e-06	-1.90926e-10	-1.42689
133531484	chr9:133531484:G:A	5.10034e-09	-1.90926e-10	-1.37511	1.45718e-06	-1.90926e-10	-1.38323
133531561	chr9:133531561:G:A	6.21826e-09	-1.90926e-10	-1.17693	1.80607e-06	-1.90926e-10	-1.16858
133531754	chr9:133531754:A:G	1.07462e-09	-1.60086	-1.3316	2.69302e-07	-1.70068	-1.37097
133531860	chr9:133531860:T:C	6.46649e-09	-1.90926e-10	-1.13779	1.81435e-06	-1.90926e-10	-1.164
133531936	chr9:133531936:C:T	1.00361e-09	-1.6345	-1.36631	2.55757e-07	-1.72499	-1.39828
133532073	chr9:133532073:C:T	1.33674e-09	-1.63436	-1.07983	3.7786e-07	-1.71627	-1.01669
133532266	chr9:133532266:G:A	1.02363e-09	-1.70897	-1.27209	2.71382e-07	-1.75933	-1.30463
133532712	chr9:133532712:A:G	1.68145e-09	-1.82614	-0.658625	5.04305e-07	-1.7223	-0.722005
133532918	chr9:133532918:G:A	8.62245e-10	-1.7177	-1.43494	2.35998e-07	-1.76784	-1.43583
133533118	chr9:133533118:G:A	5.54467e-09	-1.90926e-10	-1.29158	1.60721e-06	-1.90926e-10	-1.28523
133533135	chr9:133533135:A:G	4.77054e-09	-1.90926e-10	-1.44196	1.38125e-06	-1.90926e-10	-1.43675
133533182	chr9:133533182:T:C	5.83906e-09	-1.90926e-10	-1.23985	1.67131e-06	-1.90926e-10	-1.24612
133533275	chr9:133533275:G:A	5.40237e-09	-1.90926e-10	-1.31758	1.57528e-06	-1.90926e-10	-1.3053
133533285	chr9:133533285:G:C	4.77487e-09	-1.90926e-10	-1.44105	1.37643e-06	-1.90926e-10	-1.44024
133533296	chr9:133533296:G:A	2.86176e-08	-1.90926e-10	0.349601	7.91709e-06	-1.90926e-10	0.309292
133533448	chr9:133533448:A:T	2.49627e-09	-1.73446	-0.355167	9.15546e-07	-1.52854	-0.319426
133533490	chr9:133533490:C:T	1.10354e-09	-1.58111	-1.32479	2.91559e-07	-1.63582	-1.35642
133533588	chr9:133533588:T:C	4.7747e-09	-1.90926e-10	-1.44109	1.37636e-06	-1.90926e-10	-1.44029
133533623	chr9:133533623:C:T	4.77776e-09	-1.90926e-10	-1.44045	1.38781e-06	-1.90926e-10	-1.432
133533863	chr9:133533863:C:T	3.62587e-09	-1.58987	-0.12646	1.18939e-06	-1.44617	-0.140123
133533893	chr9:133533893:C:T	2.77143e-09	-1.78872	-0.196339	8.7014e-07	-1.61034	-0.288497
133533916	chr9:133533916:C:T	2.3659e-08	-1.90926e-10	0.159325	6.52137e-06	-1.90926e-10	0.115353
133533953	chr9:133533953:A:G	3.65013e-09	-1.59227	-0.117393	1.1965e-06	-1.44913	-0.131201
133534193	chr9:133534193:C:T	2.03996e-09	-1.70644	-0.585048	6.64669e-07	-1.52324	-0.644962
133534331	chr9:133534331:G:A	6.22626e-09	-1.90926e-10	-1.17564	1.72368e-06	-1.90926e-10	-1.21527
133535441	chr9:133535441:C:T	1.08649e-09	-1.4798	-1.44166	2.83188e-07	-1.58448	-1.4369
133535444	chr9:133535444:C:G	2.22262e-08	-1.80104	1.8979	6.26377e-06	-1.82292	1.89797
133536042	chr9:133536042:T:C	2.15002e-08	-1.16622	1.22986	4.83364e-06	-1.34076	1.15662
133536200	chr9:133536200:A:T	7.68707e-09	-1.61719	0.652311	2.6372e-06	-1.48595	0.695935
133536303	chr9:133536303:G:A	7.85414e-09	-1.61891	0.675535	2.7582e-06	-1.48977	0.744613
133536466	chr9:133536466:C:T	5.2098e-09	-1.90926e-10	-1.35388	1.49532e-06	-1.90926e-10	-1.35739
133536484	chr9:133536484:A:C	1.95982e-09	-0.918601	-1.41296	6.56013e-07	-0.769514	-1.41179
133536800	chr9:133536800:A:G	6.08482e-09	-1.90926e-10	-1.19862	1.70642e-06	-1.90926e-10	-1.22533
133536945	chr9:133536945:G:T	2.76377e-09	-1.68999	-0.297837	8.44443e-07	-1.69921	-0.229602
133536965	chr9:133536965:G:A	4.70143e-08	-1.90926e-10	0.846032	1.4612e-05	-1.90926e-10	0.92211
133537072	chr9:133537072:G:T	5.76882e-09	-1.90926e-10	-1.25195	1.64652e-06	-1.90926e-10	-1.26107
133537293	chr9:133537293:G:C	6.27482e-09	-1.90926e-10	-1.16787	1.75721e-06	-1.90926e-10	-1.196
133538011	chr9:133538011:T:C	7.98227e-10	-1.79618	-1.4336	2.24359e-07	-1.81929	-1.43495
133538440	chr9:133538440:G:T	8.92223e-09	-0.820981	0.00510633	2.19567e-06	-0.995007	0.0217614
133538893	chr9:133538893:A:G	1.26063e-09	-1.68336	-1.08944	3.35068e-07	-1.74373	-1.10943
133538988	chr9:133538988:G:A	4.77864e-09	-1.90926e-10	-1.44027	1.37566e-06	-1.90926e-10	-1.44079
133538993	chr9:133538993:C:T	4.81433e-09	-1.43282	-4.23322e-10	1.28169e-06	-1.51155	-4.23322e-10
133538995	chr9:133538995:C:A	1.01158e-07	-1.90926e-10	1.61226	2.39822e-05	-1.90926e-10	1.41758
133539025	chr9:133539025:C:T	3.48622e-09	-1.7556	-4.23322e-10	9.93042e-07	-1.76671	-4.23322e-10
133539394	chr9:133539394:C:T	8.10655e-10	-1.81981	-1.39452	2.65952e-07	-1.76404	-1.32013
133539444	chr9:133539444:G:A	3.29278e-09	-1.81269	-4.23322e-10	9.57125e-07	-1.80355	-4.23322e-10
133539463	chr9:133539463:C:T	4.84647e-09	-1.90926e-10	-1.42617	1.39136e-06	-1.90926e-10	-1.42945
133539547	chr9:133539547:T:G	8.64682e-09	-1.90926e-10	-0.847229	2.3831e-06	-1.90926e-10	-0.891328
133539920	chr9:133539920:T:A	1.70735e-09	-1.04871	-1.42077	5.80505e-07	-0.873761	-1.42983
133540191	chr9:133540191:G:A	4.81889e-09	-1.90926e-10	-1.43188	1.39804e-06	-1.90926e-10	-1.42466
133540399	chr9:133540399:G:A	1.42496e-09	-1.41787	-1.23241	4.75756e-07	-1.28318	-1.21941
133540499	chr9:133540499:A:G	7.38508e-09	-1.90926e-10	-1.00496	2.20207e-06	-1.90926e-10	-0.970333
133540843	chr9:133540843:C:A	1.96832e-09	-1.82667	-0.500573	4.97465e-07	-1.82765	-0.630315
133541087	chr9:133541087:T:G	8.09577e-10	-1.77376	-1.4419	2.30708e-07	-1.7945	-1.43184
133541530	chr9:133541530:C:A	9.6571e-10	-1.61967	-1.41964	2.61498e-07	-1.66886	-1.4322
133541603	chr9:133541603:A:G	9.37527e-10	-1.67274	-1.39619	2.63481e-07	-1.68162	-1.41189
133541636	chr9:133541636:C:G	1.45624e-09	-1.34589	-1.28268	4.29099e-07	-1.34679	-1.25901
133541735	chr9:133541735:C:T	1.32452e-09	-1.46066	-1.26271	3.90129e-07	-1.46303	-1.23799
133541785	chr9:133541785:G:A	4.78501e-09	-1.90926e-10	-1.43893	1.38321e-06	-1.90926e-10	-1.43533
133541816	chr9:133541816:A:T	9.36943e-10	-1.65551	-1.41405	2.63926e-07	-1.66552	-1.42629
133541969	chr9:133541969:A:G	1.00055e-09	-1.67255	-1.33132	2.62376e-07	-1.70775	-1.38996
133542086	chr9:133542086:C:T	9.40506e-10	-1.62594	-1.43982	2.5741e-07	-1.67469	-1.44212
133542107	chr9:133542107:G:A	3.38181e-09	-1.78601	-4.23322e-10	9.74152e-07	-1.78592	-4.23322e-10
133542208	chr9:133542208:T:G	1.30848e-08	-0.432969	-4.23322e-10	3.78985e-06	-0.427406	-4.23322e-10
133542232	chr9:133542232:C:T	8.96043e-10	-1.82762	-1.28657	2.44121e-07	-1.82415	-1.34567
133542238	chr9:133542238:G:A	8.52978e-10	-1.72151	-1.44194	2.44361e-07	-1.72719	-1.44166
133542267	chr9:133542267:A:G	2.73311e-09	-0.637774	-1.36121	1.11285e-06	-0.33504	-1.31776
133542537	chr9:133542537:A:C	5.90807e-09	-1.90926e-10	-1.2281	1.66746e-06	-1.90926e-10	-1.24843
133542548	chr9:133542548:A:G	1.61616e-09	-1.29902	-1.22535	3.41675e-07	-1.58424	-1.24939
133543251	chr9:133543251:A:G	1.36875e-09	-1.81835	-0.872177	3.91121e-07	-1.79858	-0.899889
133543440	chr9:133543440:C:T	3.92926e-09	-1.63597	-4.23322e-10	1.15337e-06	-1.61704	-4.23322e-10
133543498	chr9:133543498:T:C	6.927e-09	-1.90926e-10	-1.06899	1.96601e-06	-1.90926e-10	-1.08373
133543547	chr9:133543547:T:C	9.64602e-10	-1.60185	-1.43861	2.87848e-07	-1.56641	-1.43864
133543694	chr9:133543694:C:A	4.7727e-09	-1.90926e-10	-1.44151	1.3738e-06	-1.90926e-10	-1.44215
133543719	chr9:133543719:C:T	8.27885e-10	-1.81958	-1.37372	2.40245e-07	-1.79906	-1.38676
133543754	chr9:133543754:G:A	4.78921e-09	-1.90926e-10	-1.43805	1.38081e-06	-1.90926e-10	-1.43706
133543821	chr9:133543821:T:C	9.12541e-10	-1.70826	-1.38769	2.94405e-07	-1.58552	-1.39701
133544054	chr9:133544054:T:C	5.18935e-09	-1.90926e-10	-1.35781	1.47734e-06	-1.90926e-10	-1.36949
133544057	chr9:133544057:A:G	5.17451e-09	-1.90926e-10	-1.36068	1.47338e-06	-1.90926e-10	-1.37217
133544134	chr9:133544134:C:G	2.51855e-08	-1.90926e-10	0.221848	7.83968e-06	-1.90926e-10	0.299466
133544298	chr9:133544298:A:G	5.17804e-09	-1.90926e-10	-1.35999	1.47427e-06	-1.90926e-10	-1.37157
133544335	chr9:133544335:A:G	9.96532e-10	-1.80613	-1.20177	2.7678e-07	-1.82351	-1.22075
133544407	chr9:133544407:C:T	8.70466e-10	-1.73499	-1.40816	2.57539e-07	-1.70878	-1.40754
133544732	chr9:133544732:C:T	4.82868e-09	-1.90926e-10	-1.42985	1.38348e-06	-1.90926e-10	-1.43513
133545182	chr9:133545182:G:A	5.18919e-09	-1.90926e-10	-1.35784	1.47745e-06	-1.90926e-10	-1.36942
133545262	chr9:133545262:T:C	5.15838e-09	-1.90926e-10	-1.3638	1.46931e-06	-1.90926e-10	-1.37494
133545284	chr9:133545284:G:A	5.16753e-09	-1.90926e-10	-1.36203	1.47169e-06	-1.90926e-10	-1.37332
133545287	chr9:133545287:C:T	4.77095e-09	-1.90926e-10	-1.44187	1.37938e-06	-1.90926e-10	-1.4381
133545802	chr9:133545802:G:A	9.4177e-10	-1.78509	-1.27932	2.97482e-07	-1.77298	-1.19915
133546109	chr9:133546109:A:G	9.39755e-10	-1.66339	-1.40317	2.80157e-07	-1.629	-1.40314
133546192	chr9:133546192:T:C	8.80929e-10	-1.73015	-1.40104	2.60561e-07	-1.70427	-1.40038
133546215	chr9:133546215:T:A	5.38511e-09	-1.90926e-10	-1.32078	1.52974e-06	-1.90926e-10	-1.33463
133546370	chr9:133546370:A:G	2.77048e-08	-1.90926e-10	0.317186	8.27068e-06	-1.90926e-10	0.352985
133546423	chr9:133546423:G:T	2.91359e-09	-0.920728	-1.01431	7.85977e-07	-0.981854	-1.01871
133546624	chr9:133546624:C:G	8.90523e-10	-1.81704	-1.30333	2.45322e-07	-1.80522	-1.3597
133546636	chr9:133546636:C:T	4.76969e-09	-1.90926e-10	-1.44214	1.3742e-06	-1.90926e-10	-1.44186
133546663	chr9:133546663:C:T	1.18913e-09	-1.65639	-1.17481	3.56475e-07	-1.64594	-1.14528
133546919	chr9:133546919:C:T	9.40807e-10	-1.71232	-1.35311	2.8115e-07	-1.67815	-1.35045
133547048	chr9:133547048:C:T	5.15889e-09	-1.90926e-10	-1.3637	1.46929e-06	-1.90926e-10	-1.37495
133547114	chr9:133547114:A:T	5.15786e-09	-1.90926e-10	-1.3639	1.46902e-06	-1.90926e-10	-1.37513
133547174	chr9:133547174:C:T	2.36618e-09	-1.31176	-0.831389	4.80031e-07	-1.57328	-0.920358
133547224	chr9:133547224:C:T	5.11749e-09	-1.90926e-10	-1.37176	1.45804e-06	-1.90926e-10	-1.38264
133547260	chr9:133547260:T:C	5.20647e-09	-1.90926e-10	-1.35452	1.48212e-06	-1.90926e-10	-1.36626
133547332	chr9:133547332:C:T	2.14882e-09	-1.36757	-0.871928	4.48882e-07	-1.6132	-0.94753
133547512	chr9:133547512:A:T	1.08422e-09	-1.53587	-1.38769	2.53036e-07	-1.73249	-1.40147
133547516	chr9:133547516:A:G	8.48282e-10	-1.81727	-1.35169	2.36676e-07	-1.80483	-1.39596
133547548	chr9:133547548:C:G	5.17376e-09	-1.90926e-10	-1.36082	1.47322e-06	-1.90926e-10	-1.37228
133547598	chr9:133547598:C:T	3.8697e-09	-1.65124	-4.23322e-10	1.12053e-06	-1.64593	-4.23322e-10
133547708	chr9:133547708:G:A	1.09619e-08	-1.90926e-10	-0.609996	3.10217e-06	-1.90926e-10	-0.62763
133547724	chr9:133547724:C:G	4.78889e-09	-1.90926e-10	-1.43812	1.38288e-06	-1.90926e-10	-1.43556
133547746	chr9:133547746:C:G	5.07788e-09	-1.90926e-10	-1.37953	1.44792e-06	-1.90926e-10	-1.38961
133547858	chr9:133547858:G:A	5.05611e-09	-1.90926e-10	-1.38382	1.44221e-06	-1.90926e-10	-1.39355
133547866	chr9:133547866:G:A	5.08825e-09	-1.90926e-10	-1.37749	1.4507e-06	-1.90926e-10	-1.38769
133547889	chr9:133547889:A:G	5.03697e-09	-1.90926e-10	-1.38761	1.43724e-06	-1.90926e-10	-1.39701
133547919	chr9:133547919:C:A	5.22426e-09	-1.90926e-10	-1.35111	1.48677e-06	-1.90926e-10	-1.36312
133547931	chr9:133547931:G:C	5.19811e-09	-1.90926e-10	-1.35613	1.47965e-06	-1.90926e-10	-1.36793
133547958	chr9:133547958:G:A	4.77013e-09	-1.90926e-10	-1.44205	1.37387e-06	-1.90926e-10	-1.4421
133548008	chr9:133548008:A:T	5.17864e-09	-1.90926e-10	-1.35988	1.47451e-06	-1.90926e-10	-1.37141
133548072	chr9:133548072:T:A	5.17376e-09	-1.90926e-10	-1.36082	1.47322e-06	-1.90926e-10	-1.37228
133548087	chr9:133548087:A:G	5.19367e-09	-1.90926e-10	-1.35698	1.47862e-06	-1.90926e-10	-1.36862
133548140	chr9:133548140:T:C	5.13805e-09	-1.90926e-10	-1.36775	1.46374e-06	-1.90926e-10	-1.37874
133548377	chr9:133548377:G:A	5.2199e-09	-1.90926e-10	-1.35194	1.48529e-06	-1.90926e-10	-1.36412
133548410	chr9:133548410:G:A	5.17376e-09	-1.90926e-10	-1.36082	1.47322e-06	-1.90926e-10	-1.37228
133548459	chr9:133548459:G:A	2.16922e-09	-1.38896	-0.841098	4.59114e-07	-1.62761	-0.910577
133548513	chr9:133548513:A:G	7.88606e-09	-1.90926e-10	-0.939324	2.30741e-06	-1.90926e-10	-0.923606
133548553	chr9:133548553:A:G	5.17616e-09	-1.90926e-10	-1.36036	1.47385e-06	-1.90926e-10	-1.37185
133548587	chr9:133548587:A:G	5.16717e-09	-1.90926e-10	-1.36209	1.47142e-06	-1.90926e-10	-1.3735
133548672	chr9:133548672:A:G	5.55718e-09	-1.90926e-10	-1.28933	1.57553e-06	-1.90926e-10	-1.30514
133548698	chr9:133548698:T:TG	5.68874e-09	-1.90926e-10	-1.26593	1.68485e-06	-1.90926e-10	-1.23805
133548713	chr9:133548713:C:G	4.81329e-09	-1.90926e-10	-1.43304	1.40191e-06	-1.90926e-10	-1.4219
133548780	chr9:133548780:G:A	5.14319e-09	-1.90926e-10	-1.36675	1.46545e-06	-1.90926e-10	-1.37757
133548830	chr9:133548830:A:G	5.14413e-09	-1.90926e-10	-1.36656	1.4657e-06	-1.90926e-10	-1.3774
133548845	chr9:133548845:T:C	5.29824e-09	-1.90926e-10	-1.33705	1.50652e-06	-1.90926e-10	-1.34993
133549409	chr9:133549409:A:G	5.29336e-09	-1.90926e-10	-1.33797	1.50511e-06	-1.90926e-10	-1.35087
133549709	chr9:133549709:A:G	5.53403e-09	-1.90926e-10	-1.2935	1.56822e-06	-1.90926e-10	-1.30979
133549815	chr9:133549815:G:A	7.78549e-10	-1.81473	-1.44001	2.22636e-07	-1.82657	-1.43538
133550072	chr9:133550072:A:T	5.28939e-09	-1.90926e-10	-1.33872	1.50412e-06	-1.90926e-10	-1.35153
133550486	chr9:133550486:A:G	9.80317e-10	-1.72166	-1.30264	2.79934e-07	-1.75191	-1.28102
133550639	chr9:133550639:G:A	1.72232e-09	-1.14351	-1.31725	5.38489e-07	-1.02931	-1.34941
133550778	chr9:133550778:C:T	1.00812e-09	-1.62954	-1.3668	2.82856e-07	-1.67305	-1.3495
133550823	chr9:133550823:T:A	5.59546e-09	-1.90926e-10	-1.28246	1.58533e-06	-1.90926e-10	-1.29894
133551282	chr9:133551282:C:T	8.13055e-09	-1.90926e-10	-0.908791	2.43354e-06	-1.90926e-10	-0.870385
133551441	chr9:133551441:C:T	4.94184e-09	-1.90926e-10	-1.40668	1.45206e-06	-1.90926e-10	-1.38675
133551599	chr9:133551599:A:G	1.87615e-09	-0.933793	-1.4414	4.56543e-07	-1.10849	-1.43531
133551922	chr9:133551922:T:C	2.47691e-09	-1.24307	-0.854334	6.22636e-07	-1.3127	-0.920824
133551997	chr9:133551997:T:A	1.86298e-09	-0.942314	-1.43993	4.55015e-07	-1.11546	-1.43169
133552332	chr9:133552332:GTTGAATC:G	1.8987e-09	-1.51224	-0.851015	4.14174e-07	-1.70324	-0.937964
133552387	chr9:133552387:T:C	2.36973e-09	-0.70664	-1.435	5.52064e-07	-0.92287	-1.43095
133552873	chr9:133552873:A:T	4.62097e-08	0.82877	-4.23322e-10	1.05066e-05	0.592268	-4.23322e-10
133552938	chr9:133552938:C:T	1.68361e-08	-1.90926e-10	-0.180895	4.74976e-06	-1.90926e-10	-0.201637
133553137	chr9:133553137:C:T	5.05216e-09	-1.90926e-10	-1.3846	1.43736e-06	-1.90926e-10	-1.39692
133553201	chr9:133553201:T:G	3.25072e-08	-1.90926e-10	0.47704	8.79647e-06	-1.90926e-10	0.414619
133553260	chr9:133553260:C:T	3.96102e-09	-1.62792	-4.23322e-10	1.0101e-06	-1.74968	-4.23322e-10
133553366	chr9:133553366:C:T	4.7823e-09	-1.90926e-10	-1.4395	1.37907e-06	-1.90926e-10	-1.43832
133553609	chr9:133553609:G:A	8.64746e-10	-1.79275	-1.35699	2.50927e-07	-1.8101	-1.33222
133554044	chr9:133554044:G:A	5.34441e-09	-1.32837	-4.23322e-10	1.58761e-06	-1.2975	-4.23322e-10
133554049	chr9:133554049:C:T	1.13836e-09	-1.81516	-1.05967	3.56677e-07	-1.72834	-1.06232
133554647	chr9:133554647:C:T	5.33848e-09	-1.90926e-10	-1.32948	1.55299e-06	-1.90926e-10	-1.31955
133554678	chr9:133554678:G:A	4.99783e-09	-1.39542	-4.23322e-10	1.49818e-06	-1.35548	-4.23322e-10
133555301	chr9:133555301:C:G	1.0443e-09	-1.53149	-1.42959	2.70557e-07	-1.64497	-1.42203
133555378	chr9:133555378:A:G	9.0553e-10	-1.81941	-1.28424	2.61635e-07	-1.7885	-1.31203
133555838	chr9:133555838:C:T	5.51355e-09	-1.90926e-10	-1.29721	1.6194e-06	-1.90926e-10	-1.27768
133555922	chr9:133555922:C:T	1.00701e-09	-1.64467	-1.35276	3.02276e-07	-1.61634	-1.33981
133556558	chr9:133556558:G:A	3.73352e-09	-0.24678	-1.44029	8.50482e-07	-0.480768	-1.44092
133556823	chr9:133556823:C:A	3.33947e-09	-0.57758	-1.22103	8.58546e-07	-0.659639	-1.25261
133557075	chr9:133557075:G:A	3.29734e-09	-1.81131	-4.23322e-10	9.45986e-07	-1.81526	-4.23322e-10
133557471	chr9:133557471:C:T	4.85956e-09	-1.90926e-10	-1.42347	1.3931e-06	-1.90926e-10	-1.4282
133557510	chr9:133557510:G:C	5.09087e-09	-0.860803	-0.516169	1.36281e-06	-0.846447	-0.60374
133557631	chr9:133557631:G:T	4.27915e-09	-0.11928	-1.43139	1.08015e-06	-0.244228	-1.43841
133557816	chr9:133557816:G:A	4.82752e-09	-1.90926e-10	-1.43009	1.38723e-06	-1.90926e-10	-1.43242
133557843	chr9:133557843:G:A	2.27761e-09	-0.833572	-1.34772	6.13381e-07	-0.892957	-1.35554
133557950	chr9:133557950:C:T	1.15275e-08	-1.90926e-10	-0.559688	3.13962e-06	-1.90926e-10	-0.615629
133558376	chr9:133558376:A:G	5.13966e-09	-1.04123	-0.3262	1.35112e-06	-1.17172	-0.287073
133558476	chr9:133558476:C:T	3.97553e-07	2.98091	-4.23322e-10	0.000120231	3.02969	-4.23322e-10
133560208	chr9:133560208:G:A	1.17887e-09	-1.41404	-1.42582	3.33663e-07	-1.44231	-1.41505
133560265	chr9:133560265:A:G	8.05011e-10	-1.8179	-1.40342	2.40175e-07	-1.78465	-1.40147
133560310	chr9:133560310:G:A	3.27713e-09	-1.81745	-4.23322e-10	9.46852e-07	-1.81434	-4.23322e-10
133560573	chr9:133560573:C:T	5.94588e-09	-1.90926e-10	-1.22172	1.68969e-06	-1.90926e-10	-1.23519
133560588	chr9:133560588:G:A	1.21261e-08	-1.90926e-10	-0.50906	3.77637e-06	-1.90926e-10	-0.430969
133560755	chr9:133560755:G:A	1.2645e-08	-1.90926e-10	-0.467156	3.94467e-06	-1.90926e-10	-0.387366
133561003	chr9:133561003:C:T	8.13602e-10	-1.76891	-1.44179	2.28316e-07	-1.79813	-1.43863
133561049	chr9:133561049:A:G	4.99699e-09	-1.90926e-10	-1.39558	1.43155e-06	-1.90926e-10	-1.40097
133561321	chr9:133561321:A:G	1.48211e-09	-1.19786	-1.4131	3.34664e-07	-1.43324	-1.42112
133561397	chr9:133561397:C:G	6.75559e-09	-1.90926e-10	-1.09405	1.89848e-06	-1.90926e-10	-1.11868
133561506	chr9:133561506:G:A	8.64247e-10	-1.72403	-1.42628	2.34231e-07	-1.7704	-1.44078
133561513	chr9:133561513:TC:T	1.68207e-09	-1.2569	-1.22749	4.77207e-07	-1.19003	-1.30951
133561740	chr9:133561740:A:G	5.60654e-09	-1.90926e-10	-1.28049	1.58326e-06	-1.90926e-10	-1.30024
133561792	chr9:133561792:T:G	3.89371e-09	-0.68205	-0.963009	9.6789e-07	-0.805031	-0.987338
133561927	chr9:133561927:T:G	1.40691e-09	-1.26987	-1.39315	3.21679e-07	-1.49013	-1.4038
133562063	chr9:133562063:G:A	1.38117e-09	-1.27617	-1.40533	3.1678e-07	-1.49487	-1.41441
133562974	chr9:133562974:CT:C	4.77609e-09	-1.90926e-10	-1.4408	1.37421e-06	-1.90926e-10	-1.44185
133562990	chr9:133562990:C:T	4.77389e-09	-1.90926e-10	-1.44126	1.37417e-06	-1.90926e-10	-1.44188
133563068	chr9:133563068:G:T	1.09259e-08	-1.90926e-10	-0.613288	3.38352e-06	-1.90926e-10	-0.540814
133563087	chr9:133563087:C:T	6.82294e-08	-1.90926e-10	1.21846	1.80796e-05	-1.90926e-10	1.13505
133563093	chr9:133563093:A:G	8.08617e-09	-0.914265	-4.23322e-10	2.15442e-06	-0.992209	-4.23322e-10
133563330	chr9:133563330:G:A	1.59777e-08	0.709884	-0.943108	4.87262e-06	0.762508	-0.938608
133563434	chr9:133563434:GTAAGTGTCAAGCCTGTGGGCGTTGTCAC:G	4.95397e-09	-1.90926e-10	-1.40423	1.42115e-06	-1.90926e-10	-1.40827
133564966	chr9:133564966:G:A	9.61497e-10	-1.61057	-1.43312	2.55334e-07	-1.68279	-1.44212
133565112	chr9:133565112:A:C	3.41393e-09	-1.77656	-4.23322e-10	9.85367e-07	-1.77447	-4.23322e-10
133565434	chr9:133565434:A:G	5.69198e-08	-1.90926e-10	1.03722	1.51197e-05	-1.90926e-10	0.956268
133565497	chr9:133565497:G:A	8.02192e-10	-1.78272	-1.4421	2.27257e-07	-1.80692	-1.43448
133565506	chr9:133565506:A:G	5.76316e-08	2.04826	-0.998614	1.03324e-05	1.59858	-1.02303
133565547	chr9:133565547:G:T	1.0566e-08	-0.646782	-4.23322e-10	3.02169e-06	-0.653917	-4.23322e-10
133565742	chr9:133565742:A:G	1.70086e-09	-1.11393	-1.35935	3.74792e-07	-1.36679	-1.37433
133566225	chr9:133566225:T:G	1.14647e-09	-1.42607	-1.44166	2.99262e-07	-1.52868	-1.43749
133566364	chr9:133566364:C:T	3.62753e-09	-1.71587	-4.23322e-10	1.01603e-06	-1.74383	-4.23322e-10
133566539	chr9:133566539:C:T	1.15496e-09	-1.41863	-1.44172	3.01305e-07	-1.52208	-1.43729
133567003	chr9:133567003:C:T	5.57285e-09	-1.90926e-10	-1.28651	1.57503e-06	-1.90926e-10	-1.30546
133567097	chr9:133567097:G:A	3.30696e-09	-1.80839	-4.23322e-10	9.56232e-07	-1.80449	-4.23322e-10
133567164	chr9:133567164:C:T	4.77051e-09	-1.90926e-10	-1.44197	1.38031e-06	-1.90926e-10	-1.43742
133567182	chr9:133567182:G:A	8.2664e-09	-1.90926e-10	-0.892221	2.32735e-06	-1.90926e-10	-0.915003
133567256	chr9:133567256:C:T	3.86605e-09	-0.569899	-1.08229	9.69217e-07	-0.725698	-1.0653
133567276	chr9:133567276:C:T	6.15726e-08	-1.90926e-10	1.1158	1.63301e-05	-1.90926e-10	1.03328
133567444	chr9:133567444:G:A	1.44395e-09	-1.72852	-0.908519	3.92428e-07	-1.74907	-0.946061
133567845	chr9:133567845:A:G	1.53596e-09	-1.3195	-1.25576	4.18771e-07	-1.33064	-1.29952
133568010	chr9:133568010:C:T	9.02602e-10	-1.77582	-1.33107	2.56764e-07	-1.78631	-1.33302
133568548	chr9:133568548:G:A	9.48631e-10	-1.62755	-1.42961	2.66252e-07	-1.6537	-1.42935
133568586	chr9:133568586:TC:T	5.9296e-09	-1.22446	-4.23322e-10	1.55338e-06	-1.3193	-4.23322e-10
133568599	chr9:133568599:C:A	5.27204e-09	-1.90926e-10	-1.342	1.496e-06	-1.90926e-10	-1.35693
133568974	chr9:133568974:T:C	3.47446e-09	-1.56531	-0.193669	9.14485e-07	-1.60315	-0.24598
133569102	chr9:133569102:T:C	6.68965e-09	-1.90926e-10	-1.10386	1.90933e-06	-1.90926e-10	-1.11298
133569143	chr9:133569143:G:A	5.55315e-09	0.00819017	-1.29825	1.93893e-06	0.220369	-1.31796
133569476	chr9:133569476:A:G	2.38428e-09	-0.898616	-1.23691	6.06717e-07	-0.965224	-1.2942
133569488	chr9:133569488:C:G	4.67837e-09	-0.172053	-1.28942	1.4178e-06	-0.113892	-1.29674
133569624	chr9:133569624:G:A	5.00958e-09	-1.90926e-10	-1.39307	1.42677e-06	-1.90926e-10	-1.40432
133570034	chr9:133570034:A:C	5.11823e-09	-1.90926e-10	-1.37161	1.45437e-06	-1.90926e-10	-1.38516
133570351	chr9:133570351:C:T	1.02386e-09	-1.5399	-1.44094	2.74937e-07	-1.62437	-1.42658
133570435	chr9:133570435:C:T	3.90337e-09	-1.64258	-4.23322e-10	1.08746e-06	-1.67589	-4.23322e-10
133570935	chr9:133570935:A:G	1.92809e-09	-1.26788	-1.08001	4.61088e-07	-1.48318	-1.05072
133571158	chr9:133571158:C:G	5.80497e-09	-1.90926e-10	-1.24571	1.63835e-06	-1.90926e-10	-1.26604
133571319	chr9:133571319:A:C	1.91018e-09	-0.975768	-1.38146	4.16445e-07	-1.22479	-1.41095
133571467	chr9:133571467:C:A	8.10052e-09	-1.90926e-10	-0.912492	2.2831e-06	-1.90926e-10	-0.934198
133571835	chr9:133571835:C:G	8.93475e-10	-1.68369	-1.43336	2.50381e-07	-1.73296	-1.41154
133571965	chr9:133571965:C:T	4.87782e-09	-1.90926e-10	-1.41972	1.40583e-06	-1.90926e-10	-1.4191
133572410	chr9:133572410:G:A	2.2892e-09	-1.4909	-0.685319	6.06625e-07	-1.53208	-0.727502
133572532	chr9:133572532:G:T	9.20316e-09	0.481518	-1.26639	2.14553e-06	0.301386	-1.29773
133572725	chr9:133572725:G:A	4.0765e-09	-0.224852	-1.37433	1.23302e-06	-0.170121	-1.38015
133573082	chr9:133573082:TG:T	2.48696e-09	-0.842836	-1.25052	4.19159e-07	-1.34543	-1.28381
133573340	chr9:133573340:G:A	6.74582e-09	-1.90926e-10	-1.0955	2.06244e-06	-1.90926e-10	-1.03584
133573728	chr9:133573728:G:A	2.62676e-08	1.65799	-1.39408	4.1167e-06	1.06258	-1.40726
133573863	chr9:133573863:G:A	7.57827e-09	0.445966	-1.4251	2.38868e-06	0.54243	-1.43142
133574207	chr9:133574207:G:A	9.06858e-10	-1.82661	-1.27558	2.86397e-07	-1.75119	-1.25891
133574320	chr9:133574320:C:T	1.33373e-09	-1.70849	-1.00795	4.08505e-07	-1.7324	-0.92258
133574344	chr9:133574344:G:A	5.15514e-09	-1.90926e-10	-1.36443	1.47696e-06	-1.90926e-10	-1.36975
133574681	chr9:133574681:C:T	2.23596e-09	-0.823777	-1.37597	3.61883e-07	-1.36696	-1.40921
133575022	chr9:133575022:G:A	1.01897e-09	-1.5443	-1.44133	2.55687e-07	-1.68257	-1.44097
133575081	chr9:133575081:G:T	9.92395e-10	-1.57582	-1.43623	2.7186e-07	-1.64405	-1.41815
133575116	chr9:133575116:C:T	4.81642e-09	-1.90926e-10	-1.43239	1.38681e-06	-1.90926e-10	-1.43273
133575149	chr9:133575149:GC:G	8.73883e-10	-1.70258	-1.43665	2.409e-07	-1.7661	-1.417
133575240	chr9:133575240:G:A	1.10417e-09	-1.55394	-1.35138	2.79429e-07	-1.63877	-1.39597
133575347	chr9:133575347:A:C	4.87291e-09	-1.90926e-10	-1.42073	1.39523e-06	-1.90926e-10	-1.42667
133575459	chr9:133575459:G:A	4.24752e-09	-1.55809	-4.23322e-10	1.23475e-06	-1.54887	-4.23322e-10
133575537	chr9:133575537:C:A	1.4127e-08	-0.459946	0.103611	3.63325e-06	-0.629746	0.160141
133575636	chr9:133575636:C:T	8.29897e-09	-0.0306872	-0.857602	1.29504e-06	-0.492448	-1.00875
133575640	chr9:133575640:G:A	5.96498e-09	-1.90926e-10	-1.21852	1.82057e-06	-1.90926e-10	-1.16058
133575676	chr9:133575676:C:T	5.34432e-08	-1.90926e-10	0.974199	1.35185e-05	-1.90926e-10	0.844326
133575722	chr9:133575722:G:A	5.07398e-09	-1.90926e-10	-1.38029	1.46224e-06	-1.90926e-10	-1.37976
133576095	chr9:133576095:A:C	7.01747e-08	1.24657	-4.23322e-10	1.53726e-05	0.972854	-4.23322e-10
133576144	chr9:133576144:A:AG	2.11477e-09	-0.875952	-1.37952	4.46452e-07	-1.14712	-1.41903
133576154	chr9:133576154:A:T	3.3081e-09	-1.80805	-4.23322e-10	9.66479e-07	-1.79383	-4.23322e-10
133576370	chr9:133576370:G:C	4.89517e-09	-1.90926e-10	-1.41617	1.40509e-06	-1.90926e-10	-1.41963
133576633	chr9:133576633:C:T	5.15515e-09	-1.90926e-10	-1.36442	1.50063e-06	-1.90926e-10	-1.35384
133577051	chr9:133577051:C:G	4.78514e-09	-1.90926e-10	-1.4389	1.38504e-06	-1.90926e-10	-1.434
133577183	chr9:133577183:A:G	2.41128e-09	-0.86242	-1.26184	5.2272e-07	-1.11724	-1.2912
133577265	chr9:133577265:C:T	8.33332e-10	-1.82607	-1.36067	2.54096e-07	-1.82679	-1.30298
133577560	chr9:133577560:G:A	1.06488e-08	-1.37156	0.732583	2.22397e-06	-1.62184	0.6614
133577602	chr9:133577602:G:A	2.36733e-09	-1.04572	-1.09694	5.28708e-07	-1.26539	-1.13166
133577767	chr9:133577767:G:A	3.80265e-09	-0.643732	-1.02499	1.18767e-06	-0.558399	-1.02934
133577874	chr9:133577874:C:T	7.25244e-09	0.139677	-1.16276	1.67667e-06	-0.081927	-1.16099
133577967	chr9:133577967:A:G	2.39826e-09	-1.02789	-1.10178	5.34959e-07	-1.24919	-1.13611
133578005	chr9:133578005:A:G	2.73263e-09	-0.837197	-1.16196	5.98766e-07	-1.07953	-1.19309
133578043	chr9:133578043:C:T	1.51376e-09	-1.53978	-1.05005	3.68814e-07	-1.67085	-1.08635
133578137	chr9:133578137:C:T	2.51313e-09	-1.06418	-1.01871	5.61362e-07	-1.28068	-1.05644
133578178	chr9:133578178:C:CCCA	2.37857e-09	-1.02347	-1.11446	5.30994e-07	-1.2452	-1.14754
133578275	chr9:133578275:C:T	7.54969e-09	-1.90926e-10	-0.982914	2.13367e-06	-1.90926e-10	-1.00189
133578347	chr9:133578347:G:A	1.9049e-09	-0.972587	-1.3874	3.98641e-07	-1.28146	-1.39797
133578400	chr9:133578400:T:C	5.14565e-09	0.0336629	-1.39993	1.03475e-06	-0.337635	-1.38793
133578446	chr9:133578446:A:G	2.53346e-09	-1.00265	-1.07218	5.62112e-07	-1.22807	-1.10772
133578568	chr9:133578568:C:T	1.14527e-09	-1.43887	-1.42991	3.2339e-07	-1.45163	-1.437
133578798	chr9:133578798:C:T	3.41063e-09	-1.77752	-4.23322e-10	9.5192e-07	-1.80901	-4.23322e-10
133579241	chr9:133579241:G:A	8.29419e-09	-1.90926e-10	-0.888865	2.46251e-06	-1.90926e-10	-0.858551
133579457	chr9:133579457:G:A	7.47148e-09	-1.90926e-10	-0.993327	2.21117e-06	-1.90926e-10	-0.966209
133579465	chr9:133579465:G:A	2.25924e-09	-0.750816	-1.43858	6.03829e-07	-0.831402	-1.43279
133579606	chr9:133579606:C:T	1.38553e-08	-0.375755	-4.23322e-10	4.12399e-06	-0.342911	-4.23322e-10
133579625	chr9:133579625:C:A	5.18708e-09	0.0519404	-1.41019	1.53396e-06	0.0865966	-1.41847
133579907	chr9:133579907:G:A	1.5867e-08	-0.240179	-4.23322e-10	4.4306e-06	-0.271197	-4.23322e-10
133580075	chr9:133580075:T:C	2.34596e-09	-1.4016	-0.750128	6.69216e-07	-1.39013	-0.771249
133580355	chr9:133580355:G:T	1.09378e-08	-0.612198	-4.23322e-10	3.45885e-06	-0.518796	-4.23322e-10
133580391	chr9:133580391:C:T	4.89052e-09	-1.90926e-10	-1.41712	1.41739e-06	-1.90926e-10	-1.41091
133580565	chr9:133580565:G:A	4.81769e-09	-1.90926e-10	-1.43212	1.40723e-06	-1.90926e-10	-1.41811
133580598	chr9:133580598:T:C	5.09185e-09	-1.90926e-10	-1.37678	1.48653e-06	-1.90926e-10	-1.36329
133580775	chr9:133580775:A:G	1.14763e-09	-1.57633	-1.29038	3.57315e-07	-1.51571	-1.27316
133581285	chr9:133581285:C:T	2.3139e-09	-0.723742	-1.44174	3.9315e-07	-1.2513	-1.442
133581320	chr9:133581320:G:A	4.27425e-09	-0.779453	-0.77236	7.74054e-07	-1.15133	-0.864516
133581792	chr9:133581792:G:A	1.9559e-08	-1.60359	1.57261	3.15422e-06	-1.73687	1.12588
133582147	chr9:133582147:G:A	1.38815e-09	-1.27565	-1.4008	3.97241e-07	-1.29997	-1.38297
133582159	chr9:133582159:C:T	1.32539e-09	-1.32585	-1.39686	3.75841e-07	-1.3599	-1.37843
133582748	chr9:133582748:C:G	2.80364e-09	-0.53207	-1.44143	4.56354e-07	-1.1025	-1.44172
133583141	chr9:133583141:T:C	8.1392e-09	-1.90926e-10	-0.907729	2.41303e-06	-1.90926e-10	-0.878848
133583372	chr9:133583372:G:A	1.46836e-09	-1.29879	-1.32149	4.09198e-07	-1.33858	-1.31471
133583762	chr9:133583762:G:C	1.85684e-09	-1.10678	-1.27876	4.87854e-07	-1.17283	-1.30464
133583855	chr9:133583855:C:T	1.88765e-09	-1.57582	-0.793264	5.51117e-07	-1.53051	-0.825031
133584089	chr9:133584089:G:T	1.63157e-08	-1.90926e-10	-0.21229	5.25683e-06	-1.90926e-10	-0.100204
133584092	chr9:133584092:C:T	9.62637e-10	-1.77858	-1.26392	2.92821e-07	-1.80521	-1.18272
133584820	chr9:133584820:G:A	4.22549e-09	-1.4147	-0.148583	1.03853e-06	-1.59504	-0.126883
133584848	chr9:133584848:G:A	3.46168e-09	-1.76267	-4.23322e-10	9.71518e-07	-1.78863	-4.23322e-10
133585505	chr9:133585505:C:T	7.88782e-10	-1.79956	-1.44213	2.2403e-07	-1.81702	-1.43869
133586169	chr9:133586169:GC:G	6.78641e-09	-1.90926e-10	-1.0895	2.02527e-06	-1.90926e-10	-1.05403
133586552	chr9:133586552:A:T	1.78066e-09	-1.03348	-1.39396	5.85071e-07	-0.941652	-1.3541
133586684	chr9:133586684:CTG:C	1.21848e-09	-1.38807	-1.41875	3.71828e-07	-1.34919	-1.39986
133586729	chr9:133586729:G:A	3.97746e-09	-1.32079	-0.302985	1.16296e-06	-1.2691	-0.339668
133586749	chr9:133586749:A:G	7.08804e-09	-1.77395	0.727935	1.351e-06	-1.82236	0.363467
133586987	chr9:133586987:A:G	3.20403e-08	-1.90926e-10	0.462576	8.89724e-06	-1.90926e-10	0.426009
133587225	chr9:133587225:C:T	1.16524e-08	-1.90926e-10	-0.548905	3.47968e-06	-1.90926e-10	-0.51279
133587289	chr9:133587289:G:A	8.42901e-10	-1.76639	-1.40894	2.46292e-07	-1.79713	-1.36384
133587445	chr9:133587445:C:T	6.71421e-09	-1.79313	0.692937	1.30186e-06	-1.8271	0.331162
133587487	chr9:133587487:A:AGGCCTCCT	2.75099e-08	-1.90926e-10	0.310127	7.53763e-06	-1.90926e-10	0.260177
133587672	chr9:133587672:A:T	5.27409e-09	-1.90926e-10	-1.34161	1.51114e-06	-1.90926e-10	-1.34687
133587922	chr9:133587922:G:A	2.04045e-09	-1.44944	-0.84181	5.12927e-07	-1.62422	-0.80313
133588134	chr9:133588134:C:T	3.09504e-09	-0.690487	-1.18413	6.58514e-07	-0.981034	-1.19647
133588152	chr9:133588152:G:A	6.84881e-09	-1.78496	0.704619	1.31865e-06	-1.82553	0.342402
133588158	chr9:133588158:T:C	2.97615e-09	-0.734155	-1.17963	6.37046e-07	-1.01844	-1.1922
133588219	chr9:133588219:G:A	3.02589e-09	-0.720047	-1.17717	6.46439e-07	-1.00619	-1.18982
133588276	chr9:133588276:C:T	3.16538e-09	-0.686708	-1.16544	6.72888e-07	-0.977691	-1.17822
133588285	chr9:133588285:T:G	3.30189e-09	-0.644834	-1.16509	6.97561e-07	-0.941894	-1.178
133588405	chr9:133588405:T:G	5.99183e-09	-1.90926e-10	-1.21402	1.77488e-06	-1.90926e-10	-1.186
133588983	chr9:133588983:C:T	6.31605e-09	-1.78459	0.623261	1.22356e-06	-1.82537	0.267411
133589116	chr9:133589116:C:T	5.58012e-09	-1.90926e-10	-1.28521	1.59108e-06	-1.90926e-10	-1.29532
133589136	chr9:133589136:C:T	2.16696e-09	-1.45281	-0.778284	5.46112e-07	-1.59505	-0.769615
133589291	chr9:133589291:T:C	5.10336e-09	-1.90926e-10	-1.37452	1.46185e-06	-1.90926e-10	-1.38003
133589350	chr9:133589350:T:G	6.24382e-09	-1.90926e-10	-1.17283	1.85249e-06	-1.90926e-10	-1.1432
133589391	chr9:133589391:T:C	3.23859e-09	-0.687821	-1.14146	6.84941e-07	-0.978898	-1.15926
133589541	chr9:133589541:C:A	1.24396e-08	-0.483536	-4.23322e-10	3.16987e-06	-0.60604	-4.23322e-10
133589564	chr9:133589564:C:T	4.79436e-09	-1.90926e-10	-1.43698	1.38424e-06	-1.90926e-10	-1.43458
133589578	chr9:133589578:A:G	2.80878e-09	-0.694316	-1.27735	5.89033e-07	-0.999873	-1.28913
133589927	chr9:133589927:C:T	5.81649e-09	-1.90926e-10	-1.24372	1.66413e-06	-1.90926e-10	-1.25043
133589975	chr9:133589975:C:A	5.51859e-09	-1.90926e-10	-1.2963	1.61337e-06	-1.90926e-10	-1.2814
133590330	chr9:133590330:C:A	2.36325e-09	-1.34324	-0.801142	6.91299e-07	-1.39411	-0.734807
133590623	chr9:133590623:C:G	1.55609e-09	-1.36673	-1.19552	5.13369e-07	-1.29661	-1.12988
133590663	chr9:133590663:C:T	4.71208e-09	-1.45429	-4.23322e-10	1.36024e-06	-1.45207	-4.23322e-10
133590682	chr9:133590682:G:A	4.79117e-09	-1.90926e-10	-1.43765	1.38504e-06	-1.90926e-10	-1.434
133590752	chr9:133590752:G:A	1.1858e-08	-0.424043	-0.107377	3.52607e-06	-0.379695	-0.119852
133590934	chr9:133590934:T:C	1.24246e-09	-1.46625	-1.32108	4.29527e-07	-1.36419	-1.24061
133591058	chr9:133591058:T:C	9.85602e-10	-1.61948	-1.39944	3.252e-07	-1.53613	-1.34691
133591503	chr9:133591503:A:G	1.69761e-09	-1.81237	-0.66283	4.63238e-07	-1.76211	-0.767136
133591551	chr9:133591551:G:A	1.01772e-09	-1.5479	-1.43896	3.53292e-07	-1.35987	-1.44032
133591625	chr9:133591625:C:T	8.26833e-10	-1.76888	-1.4257	2.56301e-07	-1.7294	-1.39174
133591684	chr9:133591684:G:T	5.90738e-09	-1.90926e-10	-1.22822	1.754e-06	-1.90926e-10	-1.19783
133591830	chr9:133591830:C:T	4.93098e-09	-1.90926e-10	-1.40888	1.43739e-06	-1.90926e-10	-1.3969
133591871	chr9:133591871:C:T	3.95138e-08	0.503044	0.169186	1.20175e-05	0.555121	0.171512
133592005	chr9:133592005:G:A	6.93106e-09	-1.90926e-10	-1.06841	1.99968e-06	-1.90926e-10	-1.06674
133592024	chr9:133592024:C:T	7.27022e-09	-0.397952	-0.622682	1.69285e-06	-0.459356	-0.773964
133592197	chr9:133592197:C:T	2.60654e-09	-0.629194	-1.4172	9.26949e-07	-0.405908	-1.42968
133592370	chr9:133592370:G:A	1.87725e-07	-1.90926e-10	2.23056	4.86799e-05	-1.90926e-10	2.12554
133592574	chr9:133592574:T:C	8.97538e-10	-1.80838	-1.30414	2.50664e-07	-1.7886	-1.35477
133592897	chr9:133592897:C:A	5.3354e-09	-1.90926e-10	-1.33006	1.54913e-06	-1.90926e-10	-1.32204
133593189	chr9:133593189:T:G	3.69659e-09	-0.350292	-1.34672	1.51138e-06	-0.0240171	-1.32269
133593237	chr9:133593237:T:C	9.03233e-10	-1.73217	-1.37403	2.835e-07	-1.63712	-1.38316
133593282	chr9:133593282:T:C	9.07716e-10	-1.72652	-1.37472	2.85877e-07	-1.62814	-1.38378
133593391	chr9:133593391:C:T	8.83354e-10	-1.71408	-1.41437	2.80125e-07	-1.61169	-1.42056
133593456	chr9:133593456:TC:T	1.07949e-09	-1.50867	-1.41927	3.76808e-07	-1.31193	-1.42382
133593498	chr9:133593498:A:G	9.00091e-10	-1.73286	-1.37682	2.82668e-07	-1.63739	-1.38582
133593649	chr9:133593649:G:T	5.23273e-09	-1.34949	-4.23322e-10	1.50219e-06	-1.3528	-4.23322e-10
133593657	chr9:133593657:A:G	1.19406e-07	0.721191	1.05692	3.28293e-05	0.711394	1.02019
133593770	chr9:133593770:C:T	9.04295e-10	-1.721	-1.38402	2.85357e-07	-1.62106	-1.39268
133593959	chr9:133593959:C:A	6.84848e-07	-1.90926e-10	3.52478	0.000175765	-1.90926e-10	3.40942
133594000	chr9:133594000:A:C	1.11199e-08	-1.80792	1.21224	2.35048e-06	-1.74463	0.839515
133594106	chr9:133594106:A:G	8.94215e-10	-1.73972	-1.37651	2.79782e-07	-1.64771	-1.38576
133594162	chr9:133594162:G:A	1.15535e-09	-1.42247	-1.43756	4.13052e-07	-1.20507	-1.43884
133594213	chr9:133594213:A:G	4.71965e-08	-1.90926e-10	0.849899	1.53688e-05	-1.90926e-10	0.972611
133594260	chr9:133594260:C:T	9.23938e-10	-1.73651	-1.34702	2.89221e-07	-1.64249	-1.3578
133594265	chr9:133594265:A:G	1.22349e-08	-1.80394	1.30381	2.57016e-06	-1.73632	0.920555
133594332	chr9:133594332:A:G	8.18803e-10	-1.82783	-1.3765	2.49508e-07	-1.82232	-1.32567
133594341	chr9:133594341:A:C	9.47746e-09	-1.90926e-10	-0.755504	2.51998e-06	-1.90926e-10	-0.83548
133594420	chr9:133594420:G:A	5.19484e-09	-1.90926e-10	-1.35675	1.48006e-06	-1.90926e-10	-1.36765
133594421	chr9:133594421:T:C	8.67065e-10	-1.7958	-1.35126	2.60648e-07	-1.81616	-1.28815
133594555	chr9:133594555:C:T	8.97419e-10	-1.72354	-1.38912	2.83017e-07	-1.62428	-1.3977
133594768	chr9:133594768:A:G	9.05115e-10	-1.70794	-1.39618	2.8737e-07	-1.60242	-1.4043
133594858	chr9:133594858:G:C	3.3002e-09	-1.81044	-4.23322e-10	9.357e-07	-1.82619	-4.23322e-10
133594903	chr9:133594903:C:T	2.66161e-09	-0.590987	-1.4345	7.71179e-07	-0.597905	-1.42166
133595067	chr9:133595067:C:T	6.67279e-09	-1.90926e-10	-1.10638	1.89447e-06	-1.90926e-10	-1.12079
133595098	chr9:133595098:G:A	2.92556e-09	-0.503152	-1.42778	8.50158e-07	-0.510881	-1.41118
133595102	chr9:133595102:A:G	8.0718e-10	-1.8249	-1.39373	2.46318e-07	-1.81189	-1.34897
133595163	chr9:133595163:T:C	5.51236e-08	-1.90926e-10	1.00516	1.82403e-05	-1.90926e-10	1.1439
133595307	chr9:133595307:G:A	8.25651e-09	-1.90926e-10	-0.893418	2.30846e-06	-1.90926e-10	-0.92315
133595379	chr9:133595379:C:T	1.06446e-09	-1.5136	-1.42835	3.71546e-07	-1.319	-1.43081
133595400	chr9:133595400:C:T	4.8279e-09	-1.90926e-10	-1.43001	1.37807e-06	-1.90926e-10	-1.43905
133595566	chr9:133595566:C:G	7.85626e-09	-0.943109	-4.23322e-10	1.99314e-06	-1.07002	-4.23322e-10
133596259	chr9:133596259:G:A	3.36969e-08	-1.24791	1.76089	7.60079e-06	-1.23625	1.50477
133596407	chr9:133596407:G:A	1.23879e-08	-1.90926e-10	-0.487697	3.6419e-06	-1.90926e-10	-0.467228
133596524	chr9:133596524:G:A	1.30015e-08	-0.439359	-4.23322e-10	3.38377e-06	-0.540742	-4.23322e-10
133596651	chr9:133596651:A:G	5.5037e-08	-1.62349	2.62707	9.58199e-06	-1.6922	2.19235
133596728	chr9:133596728:C:T	7.77888e-09	-1.90926e-10	-0.953008	2.34752e-06	-1.90926e-10	-0.906374
133596738	chr9:133596738:C:T	7.84258e-08	-1.59054	2.94827	1.33662e-05	-1.66464	2.49764
133597002	chr9:133597002:C:T	2.55433e-08	-1.23021	1.46617	5.77445e-06	-1.21953	1.21324
133597279	chr9:133597279:A:G	3.20824e-08	-1.79622	2.2601	6.66789e-06	-1.72386	1.86143
133597305	chr9:133597305:G:A	4.87019e-08	0.828441	0.0528556	1.36314e-05	0.829287	0.0233588
133597312	chr9:133597312:T:C	1.85172e-07	-1.90926e-10	2.21687	4.65736e-05	-1.90926e-10	2.0813
133597376	chr9:133597376:G:C	6.95619e-08	-1.59666	2.83445	1.19651e-05	-1.67076	2.39303
133597741	chr9:133597741:G:A	2.55291e-08	-1.80332	2.03872	5.36163e-06	-1.73684	1.65638
133597897	chr9:133597897:C:A	9.45778e-10	-1.69229	-1.36787	2.73852e-07	-1.74223	-1.31267
133598074	chr9:133598074:A:T	1.00552e-08	-1.79474	1.09841	2.12978e-06	-1.71882	0.715105
133598224	chr9:133598224:A:G	3.25388e-09	-1.82457	-4.23322e-10	9.35088e-07	-1.82685	-4.23322e-10
133598248	chr9:133598248:C:G	3.24728e-09	-1.8266	-4.23322e-10	9.36837e-07	-1.82498	-4.23322e-10
133598452	chr9:133598452:T:A	2.44859e-08	-1.90926e-10	0.193677	6.47653e-06	-1.90926e-10	0.108454
133598690	chr9:133598690:T:C	1.24539e-08	-1.78072	1.29834	2.62342e-06	-1.69463	0.899377
133599141	chr9:133599141:A:G	1.40208e-08	-1.90926e-10	-0.363875	3.65609e-06	-1.90926e-10	-0.463338
133599150	chr9:133599150:C:T	2.74115e-09	-0.584888	-1.41116	7.66893e-07	-0.598997	-1.42614
133599259	chr9:133599259:C:T	8.2092e-09	-1.90926e-10	-0.899165	2.40327e-06	-1.90926e-10	-0.8829
133599386	chr9:133599386:C:G	1.25173e-08	-1.80503	1.32772	2.93828e-06	-1.81753	1.13562
133599547	chr9:133599547:A:T	2.65719e-09	-0.599006	-1.42815	7.50815e-07	-0.608449	-1.43788
133599575	chr9:133599575:T:G	9.28837e-09	-1.78342	1.00777	2.19408e-06	-1.80202	0.828051
133599925	chr9:133599925:TGTGA:T	4.78187e-09	-1.90926e-10	-1.43959	1.38395e-06	-1.90926e-10	-1.43479
133599973	chr9:133599973:GTGTC:G	4.78129e-09	-1.90926e-10	-1.43971	1.38918e-06	-1.90926e-10	-1.43102
133600054	chr9:133600054:TGA:T	1.24921e-09	-1.60745	-1.17446	4.3082e-07	-1.43699	-1.16481
133600102	chr9:133600102:A:C	3.28589e-08	-1.79227	2.28007	7.64534e-06	-1.80754	2.08191
133600138	chr9:133600138:G:A	3.31155e-09	-1.807	-4.23322e-10	9.54344e-07	-1.80646	-4.23322e-10
133600515	chr9:133600515:T:A	8.3619e-09	-1.90926e-10	-0.880735	2.52868e-06	-1.90926e-10	-0.832034
133600626	chr9:133600626:A:T	4.39438e-08	-1.62198	2.40047	8.32677e-06	-1.73364	2.09338
133600652	chr9:133600652:G:C	7.20799e-08	-1.62811	2.90146	1.40931e-05	-1.73521	2.62116
133600685	chr9:133600685:C:T	8.41252e-09	-1.90926e-10	-0.874699	2.45946e-06	-1.90926e-10	-0.859788
133600843	chr9:133600843:G:A	9.84018e-10	-1.66507	-1.35546	3.24326e-07	-1.52046	-1.36527
133601134	chr9:133601134:G:A	2.25835e-09	-0.787249	-1.40254	6.09359e-07	-0.890181	-1.3649
133601177	chr9:133601177:A:C	2.67955e-08	1.18011	-0.896294	7.43025e-06	1.17477	-0.928938
133601510	chr9:133601510:C:G	1.00721e-08	0.487507	-1.18216	2.8266e-06	0.4176	-1.13826
133601526	chr9:133601526:C:T	8.37274e-10	-1.75459	-1.42743	2.30852e-07	-1.78543	-1.44028
133601557	chr9:133601557:T:A	1.64548e-09	-1.69332	-0.813072	5.08157e-07	-1.54837	-0.888327
133601595	chr9:133601595:C:T	8.92301e-10	-1.69422	-1.42415	2.92658e-07	-1.56142	-1.42706
133602222	chr9:133602222:G:C	8.82503e-10	-1.78373	-1.34568	2.63042e-07	-1.81086	-1.28431
133602526	chr9:133602526:C:T	8.67662e-10	-1.81404	-1.33233	2.43162e-07	-1.81675	-1.35701
133603245	chr9:133603245:A:T	3.51386e-09	-0.48918	-1.25852	1.23564e-06	-0.311651	-1.23649
133603280	chr9:133603280:A:G	2.01067e-09	-0.945264	-1.36069	6.21251e-07	-0.913989	-1.32176
133603308	chr9:133603308:C:T	3.08074e-09	-0.461071	-1.41818	8.08746e-07	-0.583116	-1.38889
133603579	chr9:133603579:C:T	1.19783e-09	-1.78868	-1.03523	3.39799e-07	-1.81146	-1.02768
133603744	chr9:133603744:C:A	9.8895e-10	-1.75543	-1.2601	3.19207e-07	-1.63473	-1.26692
133603889	chr9:133603889:T:G	3.09797e-08	-0.807848	1.23676	6.74455e-06	-0.555669	0.704671
133603954	chr9:133603954:C:T	8.08981e-10	-1.82553	-1.39087	2.36303e-07	-1.82773	-1.37464
133604040	chr9:133604040:C:T	6.90014e-09	-0.699619	-0.373261	2.04643e-06	-0.58613	-0.457504
133604200	chr9:133604200:T:G	2.02258e-09	-1.78412	-0.515927	6.13259e-07	-1.67499	-0.573709
133604323	chr9:133604323:T:C	1.36285e-07	-1.90926e-10	1.91033	3.23777e-05	-1.90926e-10	1.71774
133604415	chr9:133604415:C:T	3.40538e-09	-1.77906	-4.23322e-10	9.78964e-07	-1.78099	-4.23322e-10
133604510	chr9:133604510:A:C	1.23229e-07	-1.90926e-10	1.80962	2.94323e-05	-1.90926e-10	1.62236
133604882	chr9:133604882:G:C	7.83786e-09	-0.706479	-0.238975	2.30434e-06	-0.594101	-0.330838
133604885	chr9:133604885:C:T	6.69767e-09	-1.90926e-10	-1.10266	1.84519e-06	-1.90926e-10	-1.14715
133604958	chr9:133604958:T:C	2.10292e-08	-0.752465	0.793957	4.8247e-06	-0.49884	0.312858
133605148	chr9:133605148:G:A	8.4061e-10	-1.82512	-1.35293	2.49652e-07	-1.82007	-1.32735
133605362	chr9:133605362:A:G	7.43659e-09	-1.75879	0.760782	2.01171e-06	-1.77447	0.713724
133605402	chr9:133605402:C:T	8.99747e-09	-1.90926e-10	-0.807477	2.73123e-06	-1.90926e-10	-0.754978
133605927	chr9:133605927:T:A	5.34572e-09	-1.90926e-10	-1.32812	1.51363e-06	-1.90926e-10	-1.34522
133605943	chr9:133605943:C:G	1.02048e-08	-1.90926e-10	-0.681559	3.11425e-06	-1.90926e-10	-0.623745
133606057	chr9:133606057:C:G	1.506e-07	-1.90926e-10	2.0102	3.6172e-05	-1.90926e-10	1.82855
133606071	chr9:133606071:C:T	4.82824e-08	-0.0538775	0.926525	1.48637e-05	-0.0189596	0.958147
133606199	chr9:133606199:T:C	2.37284e-08	-0.684411	0.846664	5.45857e-06	-0.425316	0.362771
133606379	chr9:133606379:G:A	1.29536e-08	-0.00394641	-0.4391	3.97541e-06	0.0345433	-0.414147
133606528	chr9:133606528:C:T	7.88819e-10	-1.82544	-1.4162	2.26609e-07	-1.82656	-1.4177
133606538	chr9:133606538:G:A	8.19494e-10	-1.82512	-1.37837	2.46977e-07	-1.82736	-1.33083
133606759	chr9:133606759:TC:T	1.46604e-07	-1.90926e-10	1.98332	3.52538e-05	-1.90926e-10	1.80284
133607338	chr9:133607338:C:T	8.0449e-10	-1.8259	-1.39607	2.41259e-07	-1.82705	-1.35457
133607597	chr9:133607597:G:C	1.38336e-07	-1.90926e-10	1.92527	3.33226e-05	-1.90926e-10	1.7465
133607770	chr9:133607770:A:T	4.4081e-08	-0.270719	1.05233	1.35596e-05	-0.235367	1.08273
133608071	chr9:133608071:A:G	7.06216e-09	-1.90926e-10	-1.04967	1.89495e-06	-1.90926e-10	-1.12054
133608199	chr9:133608199:G:A	7.93482e-10	-1.82679	-1.40896	2.28539e-07	-1.82509	-1.41069
133608877	chr9:133608877:G:T	5.87097e-09	-1.90926e-10	-1.2344	1.72366e-06	-1.90926e-10	-1.21528
133609057	chr9:133609057:G:A	3.63281e-09	-0.289541	-1.42487	1.29237e-06	-0.0656007	-1.43766
133609655	chr9:133609655:T:C	1.73418e-08	-1.90926e-10	-0.151301	5.33697e-06	-1.90926e-10	-0.0850746
133609684	chr9:133609684:T:C	4.87706e-09	-0.226689	-1.19319	1.73084e-06	-0.0126311	-1.19849
133609729	chr9:133609729:A:G	3.702e-08	0.240978	0.366061	8.2882e-06	0.12548	0.229621
133609798	chr9:133609798:C:T	3.83739e-08	0.269371	0.373586	8.66602e-06	0.153272	0.246406
133610061	chr9:133610061:C:T	5.23937e-09	-0.178237	-1.16998	1.86263e-06	0.0374635	-1.17521
133610101	chr9:133610101:T:C	4.99107e-09	-0.217299	-1.17947	1.77079e-06	-0.00328836	-1.18502
133610556	chr9:133610556:C:T	1.14131e-08	-1.90926e-10	-0.569662	3.61605e-06	-1.90926e-10	-0.474349
133610621	chr9:133610621:C:G	1.27567e-08	-1.90926e-10	-0.458366	4.06249e-06	-1.90926e-10	-0.357936
133610860	chr9:133610860:G:A	7.24304e-09	-1.02438	-4.23322e-10	2.10894e-06	-1.01355	-4.23322e-10
133610953	chr9:133610953:C:G	5.11765e-09	-1.90926e-10	-1.37173	1.49775e-06	-1.90926e-10	-1.35577
133610971	chr9:133610971:C:T	2.5786e-08	-0.370583	0.615996	7.71042e-06	-0.340818	0.623659
133611050	chr9:133611050:C:T	3.75721e-09	-1.68074	-4.23322e-10	1.16594e-06	-1.6062	-4.23322e-10
133611570	chr9:133611570:C:T	5.18396e-09	-1.90926e-10	-1.35885	1.42322e-06	-1.90926e-10	-1.40681
133611775	chr9:133611775:G:A	1.07724e-08	0.530456	-1.15789	2.97903e-06	0.449602	-1.11774
133611780	chr9:133611780:C:T	7.92058e-10	-1.81982	-1.41772	2.25985e-07	-1.8278	-1.41922
133611784	chr9:133611784:A:C	3.29678e-09	-1.81147	-4.23322e-10	9.53809e-07	-1.80702	-4.23322e-10
133611997	chr9:133611997:A:T	7.87968e-10	-1.82442	-1.4183	2.32339e-07	-1.81657	-1.40272
133612389	chr9:133612389:C:T	7.95883e-10	-1.81864	-1.41408	2.35052e-07	-1.82726	-1.38042
133612924	chr9:133612924:A:T	6.38303e-09	-1.90926e-10	-1.15078	1.91726e-06	-1.90926e-10	-1.10884
133613233	chr9:133613233:G:A	7.79723e-10	-1.82724	-1.426	2.30895e-07	-1.82602	-1.39951
133613320	chr9:133613320:G:A	3.54935e-09	-0.93534	-0.802316	1.23184e-06	-0.75495	-0.796272
133613621	chr9:133613621:G:A	1.20884e-08	-1.90926e-10	-0.512174	3.59351e-06	-1.90926e-10	-0.480601
133614097	chr9:133614097:A:T	4.83974e-09	-1.90926e-10	-1.42756	1.41381e-06	-1.90926e-10	-1.41344
133614184	chr9:133614184:AG:A	1.20146e-09	-1.75357	-1.06731	3.27886e-07	-1.73388	-1.14094
133614298	chr9:133614298:C:G	1.70457e-09	-1.82694	-0.644169	4.90915e-07	-1.82784	-0.643377
133614406	chr9:133614406:T:C	6.6687e-09	-1.90926e-10	-1.107	2.00871e-06	-1.90926e-10	-1.06224
133614422	chr9:133614422:A:T	1.22053e-09	-1.7621	-1.04303	3.31893e-07	-1.74357	-1.11911
133614449	chr9:133614449:G:A	7.89392e-10	-1.82759	-1.41332	2.3139e-07	-1.8268	-1.39658
133614661	chr9:133614661:C:G	6.1408e-09	-1.90926e-10	-1.18947	1.71464e-06	-1.90926e-10	-1.22053
133615080	chr9:133615080:A:G	1.25858e-09	-1.74304	-1.03139	3.42667e-07	-1.72211	-1.10862
133615140	chr9:133615140:G:A	8.03202e-10	-1.79145	-1.43212	2.26208e-07	-1.80653	-1.4395
133615177	chr9:133615177:T:G	1.24208e-09	-1.76875	-1.01889	3.3674e-07	-1.75112	-1.09705
133615263	chr9:133615263:G:A	6.21437e-09	-1.90926e-10	-1.17756	1.73615e-06	-1.90926e-10	-1.20806
133615389	chr9:133615389:C:T	1.6795e-09	-1.48947	-0.996454	4.01896e-07	-1.62398	-1.04731
133615440	chr9:133615440:G:A	7.90951e-10	-1.82562	-1.41332	2.3324e-07	-1.81883	-1.39658
133615602	chr9:133615602:C:G	5.71409e-09	-1.90926e-10	-1.26149	1.57003e-06	-1.90926e-10	-1.30864
133615720	chr9:133615720:C:T	1.4194e-08	-0.160643	-0.190956	4.19675e-06	-0.0437519	-0.281669
133615757	chr9:133615757:C:T	4.83692e-09	-1.90926e-10	-1.42814	1.37936e-06	-1.90926e-10	-1.43812
133615854	chr9:133615854:C:T	4.85159e-09	-1.90926e-10	-1.42511	1.40839e-06	-1.90926e-10	-1.41729
133615886	chr9:133615886:A:C	4.83174e-09	-1.90926e-10	-1.42921	1.38433e-06	-1.90926e-10	-1.43451
133615939	chr9:133615939:C:T	5.5966e-09	-1.28226	-4.23322e-10	1.62874e-06	-1.27192	-4.23322e-10
133616020	chr9:133616020:AAG:A	5.71187e-09	-1.90926e-10	-1.26187	1.67207e-06	-1.90926e-10	-1.24567
133616036	chr9:133616036:G:A	1.26503e-09	-1.75189	-1.01743	3.43892e-07	-1.73191	-1.09525
133616063	chr9:133616063:T:C	4.87995e-09	-1.90926e-10	-1.41929	1.39482e-06	-1.90926e-10	-1.42696
133616083	chr9:133616083:G:A	7.78726e-10	-1.82317	-1.43135	2.2843e-07	-1.82784	-1.40842
133616638	chr9:133616638:G:A	7.83578e-10	-1.82779	-1.42051	2.29736e-07	-1.82482	-1.40574
133616747	chr9:133616747:G:A	5.75534e-09	-1.90926e-10	-1.25429	1.57795e-06	-1.90926e-10	-1.3036
133616807	chr9:133616807:C:T	3.50208e-09	-1.75106	-4.23322e-10	1.06809e-06	-1.69386	-4.23322e-10
133616824	chr9:133616824:CCAGA:C	3.83858e-09	-0.401355	-1.25796	1.42457e-06	-0.181948	-1.22391
133616946	chr9:133616946:G:A	1.65489e-09	-1.74553	-0.755158	4.47946e-07	-1.72576	-0.837056
133617202	chr9:133617202:C:T	1.26644e-07	-1.90926e-10	1.83696	4.23442e-05	-1.90926e-10	1.9861
133617354	chr9:133617354:A:G	2.88038e-09	-0.585819	-1.36068	1.01148e-06	-0.357015	-1.3913
133617471	chr9:133617471:C:T	4.91435e-09	-1.90926e-10	-1.41226	1.3903e-06	-1.90926e-10	-1.43021
133617501	chr9:133617501:C:T	6.54826e-09	-1.90926e-10	-1.12522	1.94982e-06	-1.90926e-10	-1.09199
133617507	chr9:133617507:ACCCTGC:A	8.20126e-09	-1.90926e-10	-0.900132	2.47463e-06	-1.90926e-10	-0.85364
133617570	chr9:133617570:T:A	1.42158e-09	-1.67794	-0.974717	3.86407e-07	-1.6497	-1.06089
133617710	chr9:133617710:G:A	8.29256e-09	-1.90926e-10	-0.889062	2.50301e-06	-1.90926e-10	-0.842237
133617851	chr9:133617851:G:T	1.03442e-08	-0.667992	-4.23322e-10	2.84059e-06	-0.71572	-4.23322e-10
133618002	chr9:133618002:A:G	1.37776e-09	-1.63837	-1.04559	3.70021e-07	-1.62791	-1.12601
133618010	chr9:133618010:T:TGGGA	8.32243e-10	-1.80502	-1.38303	2.42416e-07	-1.8173	-1.35953
133618063	chr9:133618063:T:C	5.01499e-09	-1.90926e-10	-1.39199	1.41236e-06	-1.90926e-10	-1.41447
133618355	chr9:133618355:G:A	8.59944e-09	-1.90926e-10	-0.852723	2.60033e-06	-1.90926e-10	-0.804093
133619053	chr9:133619053:C:T	5.46805e-08	-1.90926e-10	0.997087	1.48191e-05	-1.90926e-10	0.936186
133619778	chr9:133619778:C:T	6.58112e-09	-1.90926e-10	-1.12022	1.9129e-06	-1.90926e-10	-1.11111
133619980	chr9:133619980:G:T	6.49326e-09	-1.90926e-10	-1.13366	1.82444e-06	-1.90926e-10	-1.15846
133620172	chr9:133620172:T:C	7.78553e-10	-1.82326	-1.43148	2.28373e-07	-1.82784	-1.40867
133620234	chr9:133620234:C:T	8.63109e-08	-1.90926e-10	1.45354	2.86701e-05	-1.90926e-10	1.59612
133620476	chr9:133620476:G:A	7.36113e-09	-1.68823	0.680021	1.73847e-06	-1.68563	0.478904
133620742	chr9:133620742:C:T	6.92825e-09	-1.90926e-10	-1.06881	1.9393e-06	-1.90926e-10	-1.09741
133620922	chr9:133620922:A:G	6.14168e-09	-1.90926e-10	-1.18932	1.71582e-06	-1.90926e-10	-1.21984
133621393	chr9:133621393:A:G	2.37515e-09	-1.06015	-1.07921	5.74649e-07	-1.16761	-1.14612
133621607	chr9:133621607:G:A	5.46984e-09	-1.90926e-10	-1.30517	1.6106e-06	-1.90926e-10	-1.28312
133621622	chr9:133621622:G:A	1.02074e-09	-1.58048	-1.40341	3.12727e-07	-1.52612	-1.39604
133621642	chr9:133621642:C:T	1.40771e-08	-1.05396	0.694095	4.139e-06	-0.795629	0.456351
133621659	chr9:133621659:C:T	4.08484e-09	-1.77244	0.1753	8.83492e-07	-1.80823	-0.0753765
133621662	chr9:133621662:A:G	1.1553e-08	-0.557479	-4.23322e-10	3.44165e-06	-0.523781	-4.23322e-10
133621718	chr9:133621718:A:G	5.61707e-09	-1.90926e-10	-1.27861	1.56362e-06	-1.90926e-10	-1.31273
133621807	chr9:133621807:T:C	1.34342e-09	-1.46576	-1.24344	3.37983e-07	-1.57301	-1.27148
133622065	chr9:133622065:G:A	2.62644e-08	-1.90926e-10	0.263795	7.16874e-06	-1.90926e-10	0.209998
133622186	chr9:133622186:T:C	4.98591e-09	-1.90926e-10	-1.3978	1.41264e-06	-1.90926e-10	-1.41427
133622201	chr9:133622201:T:C	8.10274e-10	-1.7754	-1.43941	2.26835e-07	-1.80544	-1.43782
133622507	chr9:133622507:C:T	1.48572e-08	-1.90926e-10	-0.305937	4.32545e-06	-1.90926e-10	-0.295216
133622987	chr9:133622987:C:G	3.23865e-09	-1.59857	-0.230695	8.34012e-07	-1.56937	-0.371873
133623022	chr9:133623022:G:A	1.4045e-09	-1.50456	-1.16018	4.34917e-07	-1.46382	-1.12851
133623163	chr9:133623163:A:G	4.87483e-09	-1.90926e-10	-1.42033	1.39389e-06	-1.90926e-10	-1.42764
133623177	chr9:133623177:G:A	6.08327e-09	-1.90926e-10	-1.19888	1.65643e-06	-1.90926e-10	-1.25507
133623655	chr9:133623655:A:G	5.35753e-09	-1.90926e-10	-1.32592	1.50082e-06	-1.90926e-10	-1.35372
133623951	chr9:133623951:G:A	5.11047e-09	-1.90926e-10	-1.37313	1.50169e-06	-1.90926e-10	-1.35314
133623972	chr9:133623972:G:A	5.00838e-09	-1.90926e-10	-1.39331	1.46066e-06	-1.90926e-10	-1.38084
133624168	chr9:133624168:C:T	1.2512e-09	-1.77754	-1.00277	3.85016e-07	-1.80782	-0.906383
133624417	chr9:133624417:C:T	1.33896e-09	-1.79072	-0.921809	4.15805e-07	-1.81556	-0.82171
133624491	chr9:133624491:C:T	5.37927e-09	-1.90926e-10	-1.32187	1.50622e-06	-1.90926e-10	-1.35013
133625303	chr9:133625303:T:C	5.34832e-09	-1.90926e-10	-1.32764	1.49877e-06	-1.90926e-10	-1.35508
133625386	chr9:133625386:T:C	5.41488e-09	-1.90926e-10	-1.31527	1.515e-06	-1.90926e-10	-1.34432
133625646	chr9:133625646:G:A	2.95676e-08	-1.90926e-10	0.382259	7.07671e-06	-1.90926e-10	0.197077
133625847	chr9:133625847:T:C	4.77826e-09	-1.90926e-10	-1.44034	1.38474e-06	-1.90926e-10	-1.43422
133627247	chr9:133627247:A:G	5.08251e-09	-1.90926e-10	-1.37862	1.48803e-06	-1.90926e-10	-1.36228
133627315	chr9:133627315:G:A	1.01519e-08	-1.90926e-10	-0.686755	2.93809e-06	-1.90926e-10	-0.681973
133627781	chr9:133627781:G:A	1.15414e-08	-1.90926e-10	-0.558482	3.33528e-06	-1.90926e-10	-0.555176
133628050	chr9:133628050:G:C	1.46959e-08	-1.90926e-10	-0.316855	4.07895e-06	-1.90926e-10	-0.353891
133628060	chr9:133628060:C:A	1.14094e-09	-1.75256	-1.12002	2.74071e-07	-1.78979	-1.26431
133628128	chr9:133628128:C:T	5.14775e-09	-1.90926e-10	-1.36586	1.50925e-06	-1.90926e-10	-1.34812
133628185	chr9:133628185:A:C	4.92862e-09	-1.39765	-0.0117143	1.29844e-06	-1.34369	-0.154878
133628240	chr9:133628240:G:A	5.42964e-09	-1.90926e-10	-1.31255	1.60696e-06	-1.90926e-10	-1.28539
133628680	chr9:133628680:G:A	1.33116e-09	-1.8253	-0.893068	4.27757e-07	-1.82726	-0.781671
133628698	chr9:133628698:T:C	1.85383e-09	-1.0775	-1.30966	6.05276e-07	-0.943208	-1.31859
133628748	chr9:133628748:A:G	7.48143e-09	-0.991996	-4.23322e-10	2.2394e-06	-0.953525	-4.23322e-10
133628864	chr9:133628864:C:T	2.62063e-08	-1.90926e-10	0.26158	6.32745e-06	-1.90926e-10	0.0851649
133628920	chr9:133628920:G:C	6.37115e-09	-1.90926e-10	-1.15264	1.79956e-06	-1.90926e-10	-1.17219
133629035	chr9:133629035:G:T	1.02785e-08	-1.90926e-10	-0.674369	2.97331e-06	-1.90926e-10	-0.670056
133629303	chr9:133629303:T:C	1.61295e-09	-1.6934	-0.832953	4.65789e-07	-1.73273	-0.791022
133629306	chr9:133629306:A:G	8.47264e-09	-1.90926e-10	-0.867578	2.46008e-06	-1.90926e-10	-0.859537
133629428	chr9:133629428:C:T	5.20773e-09	-1.35428	-4.23322e-10	1.46525e-06	-1.37771	-4.23322e-10
133629444	chr9:133629444:G:A	1.1381e-09	-1.82693	-1.04813	3.20247e-07	-1.81188	-1.08651
133629528	chr9:133629528:G:A	2.53792e-09	-1.25823	-0.814843	8.36041e-07	-1.23199	-0.706818
133630196	chr9:133630196:G:A	7.76692e-10	-1.82597	-1.43117	2.24419e-07	-1.81669	-1.43728
133630535	chr9:133630535:C:T	5.27345e-09	-1.90926e-10	-1.34174	1.49307e-06	-1.90926e-10	-1.3589
133630558	chr9:133630558:G:A	1.3915e-08	-1.90926e-10	-0.37145	3.86138e-06	-1.90926e-10	-0.408708
133630814	chr9:133630814:A:G	7.66627e-09	-0.967591	-4.23322e-10	2.18778e-06	-0.976846	-4.23322e-10
133631120	chr9:133631120:C:T	1.4961e-08	-1.90926e-10	-0.298974	3.87337e-06	-1.90926e-10	-0.405606
133631188	chr9:133631188:G:A	5.02332e-09	-1.90926e-10	-1.39033	1.48033e-06	-1.90926e-10	-1.36746
133631352	chr9:133631352:G:A	3.29456e-09	-1.81215	-4.23322e-10	9.3704e-07	-1.82476	-4.23322e-10
133631631	chr9:133631631:G:A	6.74945e-09	-1.90926e-10	-1.09496	1.83985e-06	-1.90926e-10	-1.15005
133631648	chr9:133631648:T:C	8.05742e-09	-1.90926e-10	-0.917827	2.19905e-06	-1.90926e-10	-0.971705
133632205	chr9:133632205:T:C	5.88949e-09	-1.90926e-10	-1.23125	1.69907e-06	-1.90926e-10	-1.22965
133632249	chr9:133632249:G:A	9.0032e-10	-1.77597	-1.33346	3.04893e-07	-1.61574	-1.33178
133632277	chr9:133632277:C:T	1.14337e-08	-0.567856	-4.23322e-10	3.26382e-06	-0.576834	-4.23322e-10
133632451	chr9:133632451:A:G	6.5418e-09	-1.90926e-10	-1.12621	1.77595e-06	-1.90926e-10	-1.1854
133633021	chr9:133633021:G:T	1.69711e-08	1.16906	-1.34197	6.1287e-06	1.37799	-1.32474
133633078	chr9:133633078:C:T	4.86987e-09	-1.90926e-10	-1.42135	1.39917e-06	-1.90926e-10	-1.42385
133633207	chr9:133633207:G:A	6.72882e-08	-1.90926e-10	1.20456	1.71894e-05	-1.90926e-10	1.08456
133633593	chr9:133633593:C:T	8.42103e-09	-1.90926e-10	-0.873688	2.4155e-06	-1.90926e-10	-0.877825
133633639	chr9:133633639:T:C	1.91043e-08	-0.652769	0.598262	5.39968e-06	-0.711919	0.638527
133633805	chr9:133633805:G:A	6.77801e-09	-1.90926e-10	-1.09074	2.0024e-06	-1.90926e-10	-1.06539
133634109	chr9:133634109:AT:A	1.91565e-09	-1.76657	-0.587791	5.337e-07	-1.78393	-0.603722
133634290	chr9:133634290:C:T	1.41123e-09	-1.54376	-1.1162	3.44219e-07	-1.59456	-1.23165
133634836	chr9:133634836:GTCTT:G	4.84552e-09	-1.90926e-10	-1.42636	1.41794e-06	-1.90926e-10	-1.41053
133634917	chr9:133634917:G:C	4.86915e-09	-1.90926e-10	-1.4215	1.39765e-06	-1.90926e-10	-1.42494
133635081	chr9:133635081:C:T	3.53285e-09	-0.976034	-0.766281	1.12925e-06	-0.902928	-0.735247
133635254	chr9:133635254:A:G	2.43041e-08	-1.90926e-10	0.186226	6.44927e-06	-1.90926e-10	0.104235
133635336	chr9:133635336:G:T	9.6159e-10	-1.61736	-1.42623	2.94308e-07	-1.55425	-1.42861
133636080	chr9:133636080:C:T	3.40015e-09	-1.7806	-4.23322e-10	9.71238e-07	-1.78892	-4.23322e-10
133636771	chr9:133636771:G:A	8.85838e-09	-1.90926e-10	-0.823056	2.61346e-06	-1.90926e-10	-0.799057
133636975	chr9:133636975:AACTATACACAGAGG:A	4.87316e-09	-1.90926e-10	-1.42068	1.39281e-06	-1.90926e-10	-1.42841
133637199	chr9:133637199:G:A	1.28571e-09	-1.58958	-1.16353	3.99286e-07	-1.57684	-1.10097
133637206	chr9:133637206:A:G	7.92912e-10	-1.80535	-1.43112	2.33795e-07	-1.7892	-1.42384
133637617	chr9:133637617:C:T	3.33444e-09	-1.0345	-0.765614	1.13934e-06	-1.00794	-0.621341
133637642	chr9:133637642:T:C	3.05222e-09	-1.05388	-0.834669	1.03623e-06	-1.02726	-0.696883
133637865	chr9:133637865:A:G	3.56155e-09	-1.09558	-0.638645	1.22607e-06	-1.07136	-0.484554
133637888	chr9:133637888:CAA:C	4.87306e-09	-1.90926e-10	-1.4207	1.39279e-06	-1.90926e-10	-1.42842
133638004	chr9:133638004:C:T	2.67223e-08	-1.90926e-10	0.281079	8.40422e-06	-1.90926e-10	0.369002
133638134	chr9:133638134:A:G	4.76441e-09	-1.04523	-0.398014	1.64463e-06	-1.02452	-0.237696
133638460	chr9:133638460:G:A	1.8846e-09	-1.52279	-0.847909	4.89222e-07	-1.5809	-0.893767
133638586	chr9:133638586:T:A	2.71878e-09	-0.923886	-1.08035	8.51956e-07	-0.867994	-1.05196
133638697	chr9:133638697:T:C	2.08138e-09	-1.51453	-0.756858	6.75027e-07	-1.46198	-0.690759
133638942	chr9:133638942:G:A	2.19104e-09	-1.03995	-1.1801	6.82084e-07	-0.98496	-1.15737
133638951	chr9:133638951:C:T	2.11228e-09	-1.00942	-1.24723	6.5653e-07	-0.952807	-1.22771
133638952	chr9:133638952:G:A	8.94116e-10	-1.67428	-1.44206	2.73216e-07	-1.61532	-1.4419
133639043	chr9:133639043:T:TC	1.31164e-08	-0.430559	-4.23322e-10	3.22413e-06	-0.58907	-4.23322e-10
133639336	chr9:133639336:T:C	5.16831e-09	-0.537646	-0.824229	1.57135e-06	-0.578801	-0.728995
133639458	chr9:133639458:G:A	1.05193e-09	-1.58469	-1.36911	2.99895e-07	-1.60949	-1.35457
133639476	chr9:133639476:T:C	1.06241e-09	-1.56484	-1.37904	3.02762e-07	-1.59057	-1.36397
133639513	chr9:133639513:A:C	4.23552e-09	-1.56092	-4.23322e-10	1.28865e-06	-1.50614	-4.23322e-10
133639531	chr9:133639531:G:A	1.03314e-09	-1.5812	-1.39062	2.94612e-07	-1.60761	-1.37421
133639570	chr9:133639570:C:T	2.65963e-08	-1.90926e-10	0.276352	8.03196e-06	-1.90926e-10	0.323697
133639622	chr9:133639622:C:T	5.8993e-09	-1.90926e-10	-1.22959	1.70413e-06	-1.90926e-10	-1.22668
133639801	chr9:133639801:C:T	9.20189e-10	-1.79295	-1.29465	2.5405e-07	-1.80738	-1.32258
133639992	chr9:133639992:A:G	3.82195e-09	-0.43134	-1.23232	1.15403e-06	-0.432578	-1.18389
133640005	chr9:133640005:C:T	9.1224e-10	-1.79266	-1.30361	2.51756e-07	-1.80725	-1.33177
133640024	chr9:133640024:G:A	2.6215e-09	-0.610381	-1.43029	6.99804e-07	-0.681228	-1.43546
133640119	chr9:133640119:A:G	4.94255e-09	-1.28898	-0.117557	1.83303e-06	-1.24599	0.0922259
133640404	chr9:133640404:G:A	1.76834e-09	-1.08758	-1.3468	5.43891e-07	-1.05107	-1.31767
133640478	chr9:133640478:T:C	4.91104e-09	-1.90926e-10	-1.41293	1.4117e-06	-1.90926e-10	-1.41494
133641085	chr9:133641085:C:G	1.58416e-08	-1.90926e-10	-0.24178	4.49108e-06	-1.90926e-10	-0.257639
133641202	chr9:133641202:A:C	1.82975e-09	-1.5236	-0.876646	4.01064e-07	-1.58048	-1.09289
133641246	chr9:133641246:G:A	4.80409e-09	-1.90926e-10	-1.43495	1.39026e-06	-1.90926e-10	-1.43024
133641398	chr9:133641398:G:T	3.65057e-08	-1.90926e-10	0.593049	1.09988e-05	-1.90926e-10	0.638051
133641472	chr9:133641472:G:A	5.11227e-09	-1.90926e-10	-1.37278	1.46741e-06	-1.90926e-10	-1.37623
133641643	chr9:133641643:C:T	2.18519e-08	-1.90926e-10	0.0798693	6.1241e-06	-1.90926e-10	0.0524996
133641861	chr9:133641861:T:C	1.49228e-08	-1.90926e-10	-0.301527	4.53291e-06	-1.90926e-10	-0.248368
133642040	chr9:133642040:T:G	1.81188e-09	-0.980197	-1.42986	4.80868e-07	-1.05557	-1.43633
133642057	chr9:133642057:C:T	2.62724e-09	-0.718887	-1.3196	6.93636e-07	-0.788424	-1.33711
133642322	chr9:133642322:A:G	5.09265e-09	-1.37662	-4.23322e-10	1.46893e-06	-1.3752	-4.23322e-10
133642351	chr9:133642351:G:A	2.0987e-09	-0.987518	-1.27559	6.43913e-07	-0.971855	-1.22807
133642455	chr9:133642455:C:T	2.58867e-09	-0.691843	-1.36143	6.84387e-07	-0.763457	-1.37551
133642620	chr9:133642620:A:G	4.64502e-09	-0.567866	-0.90076	1.42982e-06	-0.58283	-0.819354
133643536	chr9:133643536:G:A	4.84504e-09	-1.90926e-10	-1.42646	1.38739e-06	-1.90926e-10	-1.43231
133643642	chr9:133643642:C:T	5.23087e-09	-1.90926e-10	-1.34984	1.55475e-06	-1.90926e-10	-1.31842
133643778	chr9:133643778:T:G	7.32654e-09	-0.826798	-0.186119	1.71982e-06	-0.917675	-0.299836
133644030	chr9:133644030:C:T	9.74588e-09	-1.90926e-10	-0.727575	2.92713e-06	-1.90926e-10	-0.68571
133644153	chr9:133644153:G:T	1.72231e-09	-1.13351	-1.32725	5.07333e-07	-1.11478	-1.32354
133644190	chr9:133644190:C:T	4.32693e-09	-0.492439	-1.04712	1.25825e-06	-0.528559	-1.00145
133644329	chr9:133644329:C:T	1.85316e-09	-1.64093	-0.746596	5.14678e-07	-1.61356	-0.810388
133644466	chr9:133644466:C:T	1.69739e-09	-1.08546	-1.38987	4.72963e-07	-1.09199	-1.41648
133644480	chr9:133644480:C:T	2.26587e-08	-1.90926e-10	0.116124	6.34984e-06	-1.90926e-10	0.0886986
133644499	chr9:133644499:C:T	1.78723e-08	-0.541107	0.419939	4.19893e-06	-0.621733	0.296831
133644512	chr9:133644512:T:C	2.34819e-09	-0.813787	-1.33699	6.57559e-07	-0.852801	-1.32615
133644574	chr9:133644574:G:A	8.32173e-10	-1.78257	-1.40556	2.33181e-07	-1.79833	-1.41734
133644746	chr9:133644746:C:T	1.61241e-08	-1.90926e-10	-0.224103	4.96329e-06	-1.90926e-10	-0.157663
133644755	chr9:133644755:C:T	6.30699e-09	-1.90926e-10	-1.16276	1.85167e-06	-1.90926e-10	-1.14364
133644756	chr9:133644756:A:G	4.29577e-09	-0.581939	-0.964851	1.30857e-06	-0.602407	-0.88839
133644782	chr9:133644782:G:A	1.88107e-09	-1.02904	-1.34354	5.53529e-07	-1.01103	-1.34015
133644936	chr9:133644936:G:A	2.4076e-09	-0.781555	-1.34424	6.71012e-07	-0.825248	-1.33345
133644937	chr9:133644937:C:A	4.99777e-09	-0.349666	-1.04576	1.40999e-06	-0.400243	-1.01591
133645000	chr9:133645000:C:T	1.36836e-09	-1.77067	-0.920143	3.75904e-07	-1.75519	-0.982958
133645208	chr9:133645208:C:T	2.11599e-09	-0.933523	-1.32138	5.82117e-07	-0.935964	-1.36485
133645326	chr9:133645326:C:A	4.12777e-09	-1.58668	-4.23322e-10	1.10965e-06	-1.65569	-4.23322e-10
133645534	chr9:133645534:A:G	5.23062e-09	-1.90926e-10	-1.34989	1.54769e-06	-1.90926e-10	-1.32297
133645640	chr9:133645640:T:C	3.61591e-09	-1.71908	-4.23322e-10	1.00354e-06	-1.7562	-4.23322e-10
133645897	chr9:133645897:T:C	1.96387e-09	-0.938851	-1.39065	5.90313e-07	-0.875237	-1.4116
133645898	chr9:133645898:G:A	3.41122e-09	-1.77735	-4.23322e-10	9.85135e-07	-1.77471	-4.23322e-10
133645943	chr9:133645943:A:G	1.75475e-08	-1.90926e-10	-0.139511	5.06574e-06	-1.90926e-10	-0.137232
133646005	chr9:133646005:G:A	1.28595e-09	-1.39443	-1.35849	3.67914e-07	-1.37137	-1.38827
133646252	chr9:133646252:C:T	4.50506e-09	-1.58518	0.0859577	1.22514e-06	-1.59401	0.0373393
133646263	chr9:133646263:C:G	4.78491e-09	-0.14666	-1.29229	1.39762e-06	-0.151708	-1.27326
133646284	chr9:133646284:G:A	5.35761e-09	-1.90926e-10	-1.3259	1.49107e-06	-1.90926e-10	-1.36024
133646310	chr9:133646310:C:T	3.62275e-08	-1.90926e-10	0.585397	9.99053e-06	-1.90926e-10	0.541905
133646487	chr9:133646487:G:A	7.99576e-09	-1.90926e-10	-0.925508	2.40598e-06	-1.90926e-10	-0.881775
133646636	chr9:133646636:GCCTCAGCCTCCTGAGTAGCTGGGATTATAGGTGCGTGCCACCACA:G	1.10686e-08	-1.00962	0.409316	2.89778e-06	-1.05424	0.358455
133646949	chr9:133646949:C:G	1.23808e-08	-1.26696	0.778693	4.7225e-06	-1.10822	0.900821
133647111	chr9:133647111:C:T	1.74496e-08	-1.90926e-10	-0.145103	4.71613e-06	-1.90926e-10	-0.208742
133647153	chr9:133647153:T:C	1.84007e-09	-1.33837	-1.05624	6.95148e-07	-1.13781	-0.985558
133647221	chr9:133647221:G:A	4.88739e-09	-1.90926e-10	-1.41776	1.39835e-06	-1.90926e-10	-1.42444
133647393	chr9:133647393:T:C	1.05959e-09	-1.82783	-1.11871	2.69377e-07	-1.82206	-1.24932
133647614	chr9:133647614:C:T	5.32598e-09	-1.90926e-10	-1.33182	1.65121e-06	-1.90926e-10	-1.25822
133648061	chr9:133648061:T:C	9.06949e-10	-1.78544	-1.31665	2.59005e-07	-1.75339	-1.35725
133648178	chr9:133648178:G:A	6.71271e-09	-1.90926e-10	-1.10042	1.93604e-06	-1.90926e-10	-1.09909
133648381	chr9:133648381:C:T	1.48753e-09	-1.16554	-1.44176	4.14174e-07	-1.20016	-1.44104
133648448	chr9:133648448:C:T	4.91472e-09	-1.90926e-10	-1.41219	1.40691e-06	-1.90926e-10	-1.41833
133648590	chr9:133648590:C:T	9.82386e-10	-1.62151	-1.40069	2.82883e-07	-1.64996	-1.37249
133648675	chr9:133648675:G:A	4.86035e-09	-1.90926e-10	-1.42331	1.38864e-06	-1.90926e-10	-1.43141
133648740	chr9:133648740:G:C	5.69228e-09	-1.90926e-10	-1.26531	1.60687e-06	-1.90926e-10	-1.28544
133649021	chr9:133649021:G:A	3.62665e-09	-1.71611	-4.23322e-10	1.05824e-06	-1.70312	-4.23322e-10
133649190	chr9:133649190:A:G	8.34436e-10	-1.7497	-1.43571	2.38972e-07	-1.77078	-1.42036
133649258	chr9:133649258:T:C	5.12853e-09	-1.90926e-10	-1.3696	1.45188e-06	-1.90926e-10	-1.38687
133649281	chr9:133649281:T:C	4.90871e-09	-1.90926e-10	-1.41341	1.39832e-06	-1.90926e-10	-1.42446
133649417	chr9:133649417:T:G	8.38422e-10	-1.76624	-1.41441	2.41886e-07	-1.78926	-1.38976
133649476	chr9:133649476:G:A	8.73805e-09	-1.90926e-10	-0.836733	2.73655e-06	-1.90926e-10	-0.753033
133649546	chr9:133649546:G:C	2.94976e-09	-1.67874	-0.243955	7.3256e-07	-1.74443	-0.326509
133649842	chr9:133649842:C:T	4.78792e-09	-1.90926e-10	-1.43832	1.37453e-06	-1.90926e-10	-1.44162
133650208	chr9:133650208:C:T	9.07726e-10	-1.72349	-1.37775	2.63126e-07	-1.71162	-1.38323
133650542	chr9:133650542:C:T	4.86688e-09	-1.90926e-10	-1.42197	1.38109e-06	-1.90926e-10	-1.43686
133650823	chr9:133650823:C:T	2.00373e-09	-0.971021	-1.33839	5.15882e-07	-1.04628	-1.37533
133650864	chr9:133650864:T:C	1.25959e-09	-1.37805	-1.39559	3.31738e-07	-1.44117	-1.42197
133650953	chr9:133650953:G:T	1.99546e-09	-0.954751	-1.3588	5.16201e-07	-1.02951	-1.39148
133651400	chr9:133651400:G:C	4.81681e-09	-1.90926e-10	-1.43231	1.39823e-06	-1.90926e-10	-1.42452
133651448	chr9:133651448:C:A	2.7093e-09	-1.30409	-0.703643	6.03243e-07	-1.42888	-0.836285
133651453	chr9:133651453:G:A	9.37503e-10	-1.70366	-1.36529	2.70784e-07	-1.70415	-1.36201
133651839	chr9:133651839:G:A	5.0888e-09	-1.90926e-10	-1.37738	1.44246e-06	-1.90926e-10	-1.39338
133651887	chr9:133651887:T:C	1.50819e-08	0.33951	-0.630438	3.44385e-06	0.211481	-0.734622
133652024	chr9:133652024:A:C	1.53453e-08	0.347257	-0.62087	3.50653e-06	0.219462	-0.724568
133652027	chr9:133652027:A:G	1.55626e-08	0.349339	-0.608891	3.55052e-06	0.221255	-0.713893
133652029	chr9:133652029:C:G	1.56139e-08	0.362373	-0.618631	3.56421e-06	0.233912	-0.722701
133652182	chr9:133652182:G:A	5.46663e-09	-1.90926e-10	-1.30576	1.6059e-06	-1.90926e-10	-1.28605
133652364	chr9:133652364:G:A	3.46701e-09	-1.76113	-4.23322e-10	1.01592e-06	-1.74393	-4.23322e-10
133652546	chr9:133652546:C:G	7.72405e-09	-1.90926e-10	-0.960081	2.12353e-06	-1.90926e-10	-1.00665
133652619	chr9:133652619:G:A	7.33136e-09	-1.90926e-10	-1.01226	1.99172e-06	-1.90926e-10	-1.07073
133652886	chr9:133652886:G:A	5.36345e-09	-1.90926e-10	-1.32481	1.4981e-06	-1.90926e-10	-1.35554
133652975	chr9:133652975:A:G	2.67893e-09	-1.24021	-0.778793	6.7631e-07	-1.34186	-0.808975
133653227	chr9:133653227:G:A	6.87969e-09	-1.90926e-10	-1.07585	1.90934e-06	-1.90926e-10	-1.11297
133653265	chr9:133653265:C:T	6.50461e-09	-1.90926e-10	-1.13191	1.82883e-06	-1.90926e-10	-1.15605
133653361	chr9:133653361:T:C	5.12775e-09	-1.90926e-10	-1.36975	1.49786e-06	-1.90926e-10	-1.35569
133653391	chr9:133653391:C:T	8.49385e-09	-1.90926e-10	-0.865077	2.45299e-06	-1.90926e-10	-0.862426
133653488	chr9:133653488:T:C	5.19938e-09	-1.90926e-10	-1.35588	1.59775e-06	-1.90926e-10	-1.29114
133653499	chr9:133653499:T:C	9.4634e-09	-1.90926e-10	-0.756989	3.16144e-06	-1.90926e-10	-0.608703
133653808	chr9:133653808:C:T	1.94072e-08	-1.90926e-10	-0.0387757	5.673e-06	-1.90926e-10	-0.0240138
133653872	chr9:133653872:G:C	8.05071e-09	-1.90926e-10	-0.918661	2.17563e-06	-1.90926e-10	-0.982412
133653899	chr9:133653899:C:T	2.25436e-09	-1.781	-0.410556	6.23282e-07	-1.73222	-0.500269
133653977	chr9:133653977:G:C	5.08811e-09	-1.90926e-10	-1.37751	1.49005e-06	-1.90926e-10	-1.36092
133654127	chr9:133654127:T:TA	7.12263e-09	-1.90926e-10	-1.04114	1.93992e-06	-1.90926e-10	-1.09709
133654300	chr9:133654300:C:G	7.85436e-10	-1.82776	-1.41818	2.3009e-07	-1.8192	-1.40982
133654468	chr9:133654468:T:C	7.88502e-10	-1.81582	-1.42622	2.22672e-07	-1.82731	-1.43448
133654578	chr9:133654578:A:G	1.01182e-09	-1.77012	-1.22256	2.96732e-07	-1.72283	-1.25182
133654580	chr9:133654580:A:G	1.09976e-09	-1.74993	-1.1594	3.20483e-07	-1.7051	-1.19256
133654760	chr9:133654760:T:G	3.36331e-09	-1.79149	-4.23322e-10	9.63636e-07	-1.79677	-4.23322e-10
133654932	chr9:133654932:C:T	1.56353e-09	-1.81936	-0.738118	4.43958e-07	-1.81867	-0.753082
133655120	chr9:133655120:C:T	5.94179e-09	-1.22241	-4.23322e-10	1.87314e-06	-1.13212	-4.23322e-10
133655308	chr9:133655308:G:C	5.17689e-09	-1.90926e-10	-1.36022	1.46337e-06	-1.90926e-10	-1.37899
133655540	chr9:133655540:T:C	8.91534e-10	-1.7139	-1.40533	2.73075e-07	-1.64876	-1.40898
133655765	chr9:133655765:G:A	4.91559e-09	-1.90926e-10	-1.41201	1.43641e-06	-1.90926e-10	-1.39758
133655947	chr9:133655947:G:A	3.35689e-09	-1.7934	-4.23322e-10	1.02332e-06	-1.73668	-4.23322e-10
133655979	chr9:133655979:C:T	1.00524e-08	-1.90926e-10	-0.696607	2.65317e-06	-1.90926e-10	-0.783977
133656206	chr9:133656206:G:A	6.31334e-09	-1.16176	-4.23322e-10	1.60858e-06	-1.28438	-4.23322e-10
133656438	chr9:133656438:T:C	1.51826e-08	-1.90926e-10	-0.284268	3.99367e-06	-1.90926e-10	-0.375022
133656475	chr9:133656475:C:T	1.59315e-08	-1.90926e-10	-0.236121	4.11678e-06	-1.90926e-10	-0.34466
133656627	chr9:133656627:G:A	5.27219e-09	-1.90926e-10	-1.34197	1.53744e-06	-1.90926e-10	-1.32961
133657065	chr9:133657065:A:G	1.66111e-09	-1.29889	-1.19804	5.57991e-07	-1.09357	-1.24958
133657152	chr9:133657152:C:T	6.32076e-08	1.92794	-0.785936	1.61032e-05	1.89401	-0.874721
133657233	chr9:133657233:C:T	6.03345e-09	-1.90926e-10	-1.2071	1.71008e-06	-1.90926e-10	-1.22319
133657304	chr9:133657304:T:C	1.11525e-09	-1.47303	-1.42231	3.04115e-07	-1.53265	-1.41743
133657308	chr9:133657308:C:T	5.37333e-09	-1.90926e-10	-1.32297	1.51118e-06	-1.90926e-10	-1.34684
133657480	chr9:133657480:G:C	5.60717e-09	-1.90926e-10	-1.28037	1.58521e-06	-1.90926e-10	-1.29901
133657525	chr9:133657525:A:G	4.90547e-09	-1.90926e-10	-1.41407	1.42809e-06	-1.90926e-10	-1.40339
133657587	chr9:133657587:A:G	6.0409e-09	-1.90926e-10	-1.20587	1.71346e-06	-1.90926e-10	-1.22122
133657806	chr9:133657806:G:A	1.32519e-09	-1.7459	-0.976962	4.1591e-07	-1.64209	-0.994933
133657863	chr9:133657863:A:G	1.67661e-09	-1.10076	-1.38688	4.48779e-07	-1.19052	-1.37044
133657931	chr9:133657931:T:C	5.70663e-09	-1.90926e-10	-1.26279	1.59866e-06	-1.90926e-10	-1.29057
133658097	chr9:133658097:A:T	6.9801e-09	-1.90926e-10	-1.06136	1.96603e-06	-1.90926e-10	-1.08371
133658275	chr9:133658275:C:T	5.59829e-09	-1.90926e-10	-1.28196	1.57156e-06	-1.90926e-10	-1.30766
133658327	chr9:133658327:C:T	3.24551e-09	-1.82715	-4.23322e-10	9.38638e-07	-1.82306	-4.23322e-10
133658505	chr9:133658505:G:A	1.88754e-08	-1.90926e-10	-0.0665586	5.49739e-06	-1.90926e-10	-0.0554581
133658536	chr9:133658536:A:G	5.6889e-09	-1.90926e-10	-1.2659	1.60689e-06	-1.90926e-10	-1.28543
133658541	chr9:133658541:C:A	5.27061e-09	-1.90926e-10	-1.34227	1.53747e-06	-1.90926e-10	-1.32959
133658547	chr9:133658547:C:T	1.58168e-09	-1.55096	-0.994975	4.47557e-07	-1.56129	-1.00239
133658725	chr9:133658725:T:C	2.03559e-09	-1.13286	-1.16077	5.30504e-07	-1.23861	-1.15505
133658837	chr9:133658837:G:A	3.32755e-09	-0.455542	-1.34664	8.46291e-07	-0.522136	-1.40449
133658840	chr9:133658840:C:T	5.87607e-09	-1.90926e-10	-1.23353	1.6762e-06	-1.90926e-10	-1.2432
133659287	chr9:133659287:C:T	4.80757e-09	-1.90926e-10	-1.43423	1.3813e-06	-1.90926e-10	-1.43671
133659598	chr9:133659598:A:G	5.33018e-09	-1.90926e-10	-1.33104	1.51324e-06	-1.90926e-10	-1.34548
133659689	chr9:133659689:G:C	1.18378e-08	-0.267805	-0.265316	1.94373e-06	-0.567881	-0.527241
133659796	chr9:133659796:A:G	1.19878e-09	-1.43497	-1.38815	4.06158e-07	-1.26626	-1.39449
133659920	chr9:133659920:A:G	9.15878e-10	-1.73152	-1.36077	2.69183e-07	-1.71567	-1.35642
133659964	chr9:133659964:G:A	2.6362e-09	-1.61807	-0.417009	7.55526e-07	-1.63025	-0.409823
133660043	chr9:133660043:C:T	4.77697e-09	-1.90926e-10	-1.44061	1.37385e-06	-1.90926e-10	-1.44211
133660181	chr9:133660181:A:G	4.86085e-09	-1.90926e-10	-1.42321	1.38792e-06	-1.90926e-10	-1.43193
133660184	chr9:133660184:G:A	5.78977e-09	-1.90926e-10	-1.24833	1.69578e-06	-1.90926e-10	-1.23159
133660532	chr9:133660532:T:C	5.24273e-09	-1.90926e-10	-1.34758	1.50887e-06	-1.90926e-10	-1.34837
133660635	chr9:133660635:G:A	8.37245e-10	-1.7787	-1.40336	2.43659e-07	-1.77028	-1.40143
133661490	chr9:133661490:G:T	1.1626e-09	-1.60984	-1.24393	2.9883e-07	-1.70867	-1.25894
133661722	chr9:133661722:C:T	8.17615e-10	-1.78554	-1.42025	2.38354e-07	-1.77708	-1.41665
133662295	chr9:133662295:C:T	7.94314e-10	-1.81058	-1.42412	2.29466e-07	-1.80879	-1.42294
133663226	chr9:133663226:G:A	8.25385e-09	-1.18545	0.291714	2.33519e-06	-0.939241	0.027601
133663599	chr9:133663599:C:T	2.94932e-09	-1.24159	-0.681253	8.21544e-07	-1.23217	-0.724133
133664079	chr9:133664079:C:T	7.68606e-10	-1.82657	-1.44103	2.21323e-07	-1.82622	-1.44165
133664252	chr9:133664252:G:A	4.04945e-09	-1.60584	-4.23322e-10	1.18339e-06	-1.59135	-4.23322e-10
133664380	chr9:133664380:G:A	7.72568e-10	-1.82036	-1.4421	2.22837e-07	-1.81913	-1.44192
133664491	chr9:133664491:C:T	4.07567e-09	-1.10162	-0.497766	1.11436e-06	-1.09947	-0.551988
133664563	chr9:133664563:A:AGCTGGTGACGCCTGGCACT	6.75335e-09	-1.90926e-10	-1.09438	1.93877e-06	-1.90926e-10	-1.09768
133664691	chr9:133664691:C:T	5.21257e-09	-1.90926e-10	-1.35335	1.52239e-06	-1.90926e-10	-1.33945
133664898	chr9:133664898:T:G	9.14946e-10	-1.6544	-1.43891	2.42083e-07	-1.73815	-1.44005
133665008	chr9:133665008:C:A	2.7122e-09	-1.04789	-0.95877	5.38059e-07	-1.24721	-1.13231
133665086	chr9:133665086:C:A	7.80691e-10	-1.82147	-1.43053	2.2548e-07	-1.82026	-1.429
133665087	chr9:133665087:ATTTGCCCATTTCC:A	7.75127e-10	-1.82511	-1.43404	2.23732e-07	-1.82429	-1.43275
133665220	chr9:133665220:G:A	4.87088e-09	-1.90926e-10	-1.42115	1.42042e-06	-1.90926e-10	-1.40878
133665435	chr9:133665435:C:T	7.82108e-09	-0.928219	-0.0193784	2.36045e-06	-0.636339	-0.264539
133665466	chr9:133665466:C:T	7.76571e-09	-1.13188	0.177181	2.25814e-06	-0.87511	-0.0700799
133665816	chr9:133665816:C:T	8.85594e-09	-1.90926e-10	-0.823331	2.65416e-06	-1.90926e-10	-0.783605
133666206	chr9:133666206:A:AGAG	4.8148e-09	-1.90926e-10	-1.43273	1.3807e-06	-1.90926e-10	-1.43714
133666717	chr9:133666717:C:G	7.90459e-10	-1.8262	-1.41336	2.31092e-07	-1.82643	-1.39824
133666923	chr9:133666923:G:A	4.81477e-09	-1.90926e-10	-1.43273	1.39659e-06	-1.90926e-10	-1.4257
133666973	chr9:133666973:A:G	3.35582e-09	-1.79372	-4.23322e-10	9.64087e-07	-1.79631	-4.23322e-10
133667012	chr9:133667012:A:T	1.52576e-09	-1.5752	-1.00673	5.04791e-07	-1.4244	-1.01895
133667068	chr9:133667068:G:A	3.24537e-09	-1.82719	-4.23322e-10	9.34185e-07	-1.82781	-4.23322e-10
133667095	chr9:133667095:C:T	5.07917e-09	-1.90926e-10	-1.37927	1.43482e-06	-1.90926e-10	-1.39869
133667198	chr9:133667198:T:G	2.27445e-09	-1.13342	-1.04926	7.96153e-07	-0.889638	-1.09806
133667290	chr9:133667290:C:T	5.18151e-09	-1.34067	-0.0186554	1.67866e-06	-1.16293	-0.0788029
133667291	chr9:133667291:G:A	3.27812e-09	-1.81715	-4.23322e-10	9.35117e-07	-1.82682	-4.23322e-10
133667311	chr9:133667311:C:A	5.01814e-09	-0.958096	-0.433264	1.39241e-06	-0.960584	-0.468111
133667354	chr9:133667354:T:C	4.44235e-09	-1.30403	-0.209207	1.45871e-06	-1.12198	-0.260205
133667423	chr9:133667423:C:T	5.18649e-09	-0.997559	-0.360804	1.43965e-06	-0.999691	-0.395641
133667487	chr9:133667487:C:T	4.89813e-09	-1.90926e-10	-1.41557	1.39419e-06	-1.90926e-10	-1.42742
133667763	chr9:133667763:T:C	7.78366e-10	-1.81358	-1.4414	2.30604e-07	-1.78464	-1.44215
133667862	chr9:133667862:G:A	6.33651e-09	-1.90926e-10	-1.15809	1.74889e-06	-1.90926e-10	-1.20075
133667944	chr9:133667944:C:T	8.01128e-10	-1.80732	-1.41883	2.28709e-07	-1.81373	-1.42131
133668022	chr9:133668022:A:G	4.96125e-09	-1.90926e-10	-1.40276	1.40819e-06	-1.90926e-10	-1.41742
133668070	chr9:133668070:TCAGGCTG:T	5.75239e-09	-1.90926e-10	-1.2548	1.6182e-06	-1.90926e-10	-1.27841
133668106	chr9:133668106:G:A	7.84092e-10	-1.81075	-1.4369	2.28504e-07	-1.79845	-1.43749
133668182	chr9:133668182:T:C	5.62153e-09	-1.90926e-10	-1.27782	1.55979e-06	-1.90926e-10	-1.31518
133669736	chr9:133669736:G:A	3.5108e-09	-1.74858	-4.23322e-10	1.00805e-06	-1.75172	-4.23322e-10
133669848	chr9:133669848:G:A	5.35687e-07	1.32939	1.94974	0.000133724	1.38422	1.75182
133669887	chr9:133669887:G:A	2.58131e-08	-1.90926e-10	0.246463	8.04338e-06	-1.90926e-10	0.325118
133670103	chr9:133670103:C:T	1.23854e-09	-1.80358	-0.98691	3.46453e-07	-1.81374	-1.006
133670195	chr9:133670195:A:G	9.23708e-10	-1.74983	-1.33395	2.46936e-07	-1.78557	-1.37279
133670299	chr9:133670299:G:A	8.23975e-10	-1.7627	-1.43534	2.28076e-07	-1.79935	-1.43846
133670420	chr9:133670420:G:A	4.99102e-09	-1.90926e-10	-1.39678	1.44967e-06	-1.90926e-10	-1.3884
133670555	chr9:133670555:G:A	6.32021e-09	0.0979753	-1.25864	1.63829e-06	0.0319944	-1.29807
133670573	chr9:133670573:G:A	6.07986e-09	-1.90926e-10	-1.19944	1.79587e-06	-1.90926e-10	-1.17424
133670624	chr9:133670624:C:T	4.92173e-09	-1.90926e-10	-1.41076	1.39848e-06	-1.90926e-10	-1.42435
133670625	chr9:133670625:G:A	8.60349e-09	-1.90926e-10	-0.852252	2.34492e-06	-1.90926e-10	-0.90748
133670825	chr9:133670825:C:T	6.15121e-09	-1.90926e-10	-1.18777	1.81845e-06	-1.90926e-10	-1.16175
133670900	chr9:133670900:A:T	3.27378e-09	-1.81848	-4.23322e-10	9.4437e-07	-1.81697	-4.23322e-10
133670914	chr9:133670914:A:G	8.72024e-10	-1.81313	-1.32822	2.45152e-07	-1.82707	-1.33854
133670935	chr9:133670935:T:C	8.24926e-10	-1.82679	-1.37009	2.32702e-07	-1.82526	-1.39247
133671005	chr9:133671005:T:C	8.27112e-10	-1.82642	-1.36782	2.33046e-07	-1.82571	-1.39054
133671030	chr9:133671030:C:T	1.09794e-09	-1.73742	-1.17357	3.02149e-07	-1.79205	-1.16452
133671038	chr9:133671038:G:T	3.97609e-09	-0.916284	-0.707839	1.37468e-06	-0.708213	-0.733299
133671062	chr9:133671062:C:T	4.79179e-09	-1.90926e-10	-1.43752	1.37798e-06	-1.90926e-10	-1.43912
133671137	chr9:133671137:A:T	8.14915e-10	-1.80379	-1.4053	2.28118e-07	-1.82373	-1.41389
133671404	chr9:133671404:T:C	5.50479e-09	-1.90926e-10	-1.2988	1.53612e-06	-1.90926e-10	-1.33047
133671923	chr9:133671923:G:A	5.69383e-09	-1.90926e-10	-1.26504	1.60151e-06	-1.90926e-10	-1.28879
133672048	chr9:133672048:C:G	8.40623e-10	-1.77414	-1.40389	2.31629e-07	-1.80981	-1.41254
133672078	chr9:133672078:C:T	3.64294e-09	-1.71163	-4.23322e-10	1.11086e-06	-1.6546	-4.23322e-10
133672079	chr9:133672079:A:G	8.87799e-10	-1.7681	-1.35533	2.4296e-07	-1.8063	-1.36829
133672261	chr9:133672261:C:T	8.38688e-10	-1.77773	-1.40261	2.31473e-07	-1.81185	-1.41118
133672376	chr9:133672376:G:A	4.82329e-09	-1.90926e-10	-1.43096	1.37889e-06	-1.90926e-10	-1.43845
133672672	chr9:133672672:G:C	5.1259e-09	-1.90926e-10	-1.37011	1.50846e-06	-1.90926e-10	-1.34864
133672749	chr9:133672749:G:A	3.18722e-09	-1.73982	-0.105457	8.77363e-07	-1.74648	-0.144086
133672772	chr9:133672772:A:G	1.09672e-08	-0.60951	-4.23322e-10	3.55003e-06	-0.492777	-4.23322e-10
133673027	chr9:133673027:G:A	1.11086e-09	-1.49482	-1.40447	2.8143e-07	-1.60836	-1.41925
133673136	chr9:133673136:C:T	3.38576e-09	-1.78484	-4.23322e-10	9.57729e-07	-1.80292	-4.23322e-10
133673141	chr9:133673141:G:A	9.84963e-10	-1.79047	-1.2291	2.6778e-07	-1.81476	-1.26256
133673212	chr9:133673212:C:T	8.35642e-10	-1.819	-1.36497	2.32973e-07	-1.82759	-1.38897
133673238	chr9:133673238:A:G	8.95866e-10	-1.73785	-1.37653	2.41164e-07	-1.78469	-1.39732
133673255	chr9:133673255:A:T	7.07056e-09	-1.90926e-10	-1.04848	2.13463e-06	-1.90926e-10	-1.00144
133673397	chr9:133673397:C:T	7.68334e-10	-1.82744	-1.44051	2.20861e-07	-1.82783	-1.44212
133673676	chr9:133673676:C:T	4.12469e-09	-0.383344	-1.20408	1.07865e-06	-0.474075	-1.20995
133673708	chr9:133673708:T:C	1.05469e-08	-1.90926e-10	-0.648592	2.84127e-06	-1.90926e-10	-0.715482
133673923	chr9:133673923:G:A	5.57115e-09	-1.90926e-10	-1.28682	1.63993e-06	-1.90926e-10	-1.26508
133674812	chr9:133674812:A:G	5.88251e-09	-1.90926e-10	-1.23244	1.66838e-06	-1.90926e-10	-1.24788
133674905	chr9:133674905:C:T	1.25467e-08	-1.90926e-10	-0.474961	3.43073e-06	-1.90926e-10	-0.526958
133675170	chr9:133675170:C:T	5.11748e-09	-1.90926e-10	-1.37176	1.44122e-06	-1.90926e-10	-1.39424
133675275	chr9:133675275:A:C	8.59077e-10	-1.78427	-1.37204	2.35197e-07	-1.80995	-1.39712
133675813	chr9:133675813:GGGCATAGT:G	4.91227e-09	-1.90926e-10	-1.41268	1.40377e-06	-1.90926e-10	-1.42057
133676000	chr9:133676000:G:A	8.27196e-08	-1.90926e-10	1.41104	2.06448e-05	-1.90926e-10	1.26773
133676237	chr9:133676237:C:T	1.00609e-09	-1.5906	-1.40775	2.81123e-07	-1.6167	-1.41199
133676922	chr9:133676922:T:C	3.37261e-09	-1.78873	-4.23322e-10	9.55629e-07	-1.80512	-4.23322e-10
133676957	chr9:133676957:A:G	2.41858e-08	-1.90926e-10	0.181347	7.29622e-06	-1.90926e-10	0.227625
133676960	chr9:133676960:G:A	2.1323e-08	-1.90926e-10	0.0553664	6.41882e-06	-1.90926e-10	0.0995018
133677082	chr9:133677082:C:T	4.79131e-09	-1.90926e-10	-1.43762	1.37829e-06	-1.90926e-10	-1.43889
133677215	chr9:133677215:T:C	6.82997e-09	-1.1601	0.0769984	1.94595e-06	-1.13082	0.0368411
133677247	chr9:133677247:G:A	5.29083e-09	-1.90926e-10	-1.33844	1.51579e-06	-1.90926e-10	-1.34379
133677282	chr9:133677282:A:AG	1.09757e-09	-1.48065	-1.43067	3.15716e-07	-1.47535	-1.43729
133677345	chr9:133677345:G:A	5.35139e-09	-1.90926e-10	-1.32706	1.53955e-06	-1.90926e-10	-1.32824
133677690	chr9:133677690:C:T	2.93413e-09	-1.59465	-0.333354	6.66321e-07	-1.67786	-0.48786
133677917	chr9:133677917:G:A	5.24271e-09	-1.90926e-10	-1.34758	1.45318e-06	-1.90926e-10	-1.38598
133677983	chr9:133677983:C:T	4.76992e-09	-1.90926e-10	-1.44209	1.37631e-06	-1.90926e-10	-1.44033
133678456	chr9:133678456:A:C	1.25408e-08	-0.475435	-4.23322e-10	3.82551e-06	-0.418041	-4.23322e-10
133678572	chr9:133678572:G:A	6.68115e-09	-1.90926e-10	-1.10513	1.90106e-06	-1.90926e-10	-1.11732
133678583	chr9:133678583:T:C	1.70492e-09	-1.80963	-0.661273	3.88352e-07	-1.81563	-0.889943
133678654	chr9:133678654:C:G	7.70382e-10	-1.82315	-1.44214	2.24504e-07	-1.82467	-1.42893
133678818	chr9:133678818:C:T	7.9399e-10	-1.79632	-1.43879	2.3338e-07	-1.80038	-1.41444
133679183	chr9:133679183:G:A	5.19789e-09	-1.90926e-10	-1.35617	1.52672e-06	-1.90926e-10	-1.33661
133679407	chr9:133679407:C:T	3.36651e-09	-1.79054	-4.23322e-10	9.75156e-07	-1.78489	-4.23322e-10
133679543	chr9:133679543:C:T	8.53543e-09	-1.90926e-10	-0.860194	2.29605e-06	-1.90926e-10	-0.928539
133679821	chr9:133679821:T:C	3.13605e-09	-1.51794	-0.343517	6.86337e-07	-1.60478	-0.531334
133679917	chr9:133679917:T:C	1.54372e-09	-1.46689	-1.10334	3.6135e-07	-1.60134	-1.1763
133680241	chr9:133680241:A:G	7.98235e-10	-1.79414	-1.43563	2.3573e-07	-1.79934	-1.40546
133680301	chr9:133680301:A:G	1.06835e-09	-1.5243	-1.41401	2.88607e-07	-1.57372	-1.4287
133680323	chr9:133680323:CCCCA:C	7.96235e-10	-1.80006	-1.43223	2.36212e-07	-1.80484	-1.39792
133680660	chr9:133680660:C:T	8.04183e-10	-1.79451	-1.42783	2.39562e-07	-1.79971	-1.38896
133680828	chr9:133680828:T:C	8.11364e-10	-1.77992	-1.43354	2.39917e-07	-1.78618	-1.40102
133680941	chr9:133680941:C:T	8.13852e-10	-1.78362	-1.42677	2.42541e-07	-1.7894	-1.38692
133680988	chr9:133680988:A:G	8.23e-10	-1.77378	-1.42544	2.45287e-07	-1.78042	-1.38464
133681088	chr9:133681088:C:T	5.02634e-09	-1.90926e-10	-1.38973	1.44066e-06	-1.90926e-10	-1.39463
133681118	chr9:133681118:G:A	5.72575e-09	-1.90926e-10	-1.25945	1.6282e-06	-1.90926e-10	-1.27226
133681149	chr9:133681149:C:T	4.82812e-09	-1.90926e-10	-1.42996	1.4002e-06	-1.90926e-10	-1.42312
133681170	chr9:133681170:G:A	3.68771e-09	-1.63355	-0.0658609	1.05609e-06	-1.60392	-0.101241
133681337	chr9:133681337:C:T	8.27103e-10	-1.78313	-1.41111	2.49237e-07	-1.7893	-1.35978
133681417	chr9:133681417:G:A	6.02966e-09	-1.90926e-10	-1.20773	1.71384e-06	-1.90926e-10	-1.221
133681472	chr9:133681472:T:C	8.26393e-10	-1.77437	-1.42073	2.47183e-07	-1.78116	-1.3762
133681533	chr9:133681533:C:T	6.14487e-09	-1.90926e-10	-1.1888	1.82816e-06	-1.90926e-10	-1.15642
133681580	chr9:133681580:A:G	8.33383e-10	-1.76799	-1.41869	2.49571e-07	-1.77467	-1.37308
133681782	chr9:133681782:C:T	3.55543e-09	-1.73594	-4.23322e-10	1.05025e-06	-1.71071	-4.23322e-10
133681802	chr9:133681802:A:G	8.54329e-10	-1.72766	-1.4342	2.50886e-07	-1.74135	-1.40115
133681972	chr9:133681972:C:T	1.41584e-08	-1.90926e-10	-0.35411	3.69744e-06	-1.90926e-10	-0.452091
133682019	chr9:133682019:C:T	1.00171e-08	-0.700129	-4.23322e-10	2.3787e-06	-0.893178	-4.23322e-10
133682073	chr9:133682073:T:C	9.22079e-10	-1.73894	-1.34661	2.51849e-07	-1.74654	-1.39211
133682088	chr9:133682088:G:A	5.7271e-09	-1.90926e-10	-1.25921	1.60797e-06	-1.90926e-10	-1.28476
133682103	chr9:133682103:C:T	5.40478e-09	-1.90926e-10	-1.31714	1.61031e-06	-1.90926e-10	-1.2833
133682204	chr9:133682204:A:G	8.69628e-10	-1.71375	-1.43036	2.56839e-07	-1.72433	-1.39471
133682658	chr9:133682658:G:A	7.16872e-09	-1.90926e-10	-1.03469	2.12733e-06	-1.90926e-10	-1.00487
133682835	chr9:133682835:C:A	4.84225e-09	-1.90926e-10	-1.42704	1.40136e-06	-1.90926e-10	-1.42229
133682902	chr9:133682902:T:C	1.10731e-09	-1.73329	-1.16919	2.93771e-07	-1.73877	-1.24592
133682984	chr9:133682984:AC:A	5.30576e-09	-1.90926e-10	-1.33563	1.52146e-06	-1.90926e-10	-1.34006
133683013	chr9:133683013:C:T	5.85882e-09	-1.90926e-10	-1.23647	1.73656e-06	-1.90926e-10	-1.20782
133683134	chr9:133683134:C:T	1.20759e-09	-1.63658	-1.17921	3.49514e-07	-1.60754	-1.2034
133683143	chr9:133683143:A:C	6.17421e-09	-1.90926e-10	-1.18404	1.69368e-06	-1.90926e-10	-1.23283
133683318	chr9:133683318:G:A	6.65165e-09	-1.90926e-10	-1.10956	2.07721e-06	-1.90926e-10	-1.02871
133683503	chr9:133683503:C:A	1.10666e-09	-1.67424	-1.22884	2.96565e-07	-1.68939	-1.28583
133683677	chr9:133683677:T:C	9.19079e-10	-1.74628	-1.34252	2.51665e-07	-1.75316	-1.38623
133683921	chr9:133683921:C:T	1.19681e-09	-1.62839	-1.19637	3.47229e-07	-1.59863	-1.21887
133684040	chr9:133684040:TCTC:T	6.18432e-09	-1.90926e-10	-1.1824	1.69605e-06	-1.90926e-10	-1.23143
133684352	chr9:133684352:C:T	9.27905e-10	-1.66236	-1.41689	2.75286e-07	-1.6612	-1.38847
133684534	chr9:133684534:T:A	8.8292e-10	-1.6974	-1.43154	2.47395e-07	-1.71459	-1.44191
133684536	chr9:133684536:G:A	5.32531e-09	-1.90926e-10	-1.33195	1.51849e-06	-1.90926e-10	-1.34201
133684672	chr9:133684672:C:G	9.00682e-10	-1.67584	-1.43319	2.52527e-07	-1.69439	-1.44157
133684700	chr9:133684700:G:C	5.982e-08	-1.90926e-10	1.08692	1.98082e-05	-1.90926e-10	1.22637
133684710	chr9:133684710:G:T	5.29382e-09	-1.35895	0.0210748	1.48487e-06	-1.11507	-0.249336
133684857	chr9:133684857:G:A	2.28977e-09	-0.83299	-1.34298	7.93253e-07	-0.612293	-1.37905
133685130	chr9:133685130:C:T	3.17516e-09	-0.600005	-1.24906	1.1079e-06	-0.351885	-1.30538
133685548	chr9:133685548:C:T	3.25515e-09	-1.63336	-0.190824	8.66388e-07	-1.59879	-0.304365
133685551	chr9:133685551:T:C	1.24022e-08	-1.90926e-10	-0.486543	3.25414e-06	-1.90926e-10	-0.579802
133685566	chr9:133685566:G:C	3.73927e-08	-1.90926e-10	0.617056	9.63769e-06	-1.90926e-10	0.50595
133685695	chr9:133685695:A:G	8.33021e-10	-1.74507	-1.44204	2.40561e-07	-1.75684	-1.42768
133685876	chr9:133685876:C:T	8.77914e-10	-1.77527	-1.35935	2.41806e-07	-1.78072	-1.39863
133686207	chr9:133686207:C:T	2.75009e-08	-1.90926e-10	0.3098	8.24698e-06	-1.90926e-10	0.350116
133686252	chr9:133686252:G:A	6.3593e-09	-1.90926e-10	-1.1545	1.73425e-06	-1.90926e-10	-1.20916
133686312	chr9:133686312:G:A	4.71937e-08	-1.90926e-10	0.849841	1.42762e-05	-1.90926e-10	0.898865
133686327	chr9:133686327:C:G	4.9212e-09	-1.90926e-10	-1.41087	1.41348e-06	-1.90926e-10	-1.41368
133686422	chr9:133686422:C:T	8.91671e-10	-1.6821	-1.43698	2.52928e-07	-1.69265	-1.44173
133686428	chr9:133686428:A:G	8.13232e-10	-1.8274	-1.38376	2.27801e-07	-1.82581	-1.4132
133686873	chr9:133686873:G:A	4.82113e-09	-1.90926e-10	-1.43141	1.38554e-06	-1.90926e-10	-1.43364
133686883	chr9:133686883:T:C	9.10301e-10	-1.74154	-1.35686	2.53406e-07	-1.74249	-1.39
133687039	chr9:133687039:C:T	1.83873e-08	-1.90926e-10	-0.092758	4.67347e-06	-1.90926e-10	-0.21783
133687141	chr9:133687141:A:G	9.03533e-10	-1.74346	-1.3624	2.50966e-07	-1.7457	-1.39648
133687142	chr9:133687142:C:T	1.017e-09	-1.82255	-1.165	3.10489e-07	-1.8039	-1.12544
133687143	chr9:133687143:G:A	6.94447e-08	-1.90926e-10	1.23611	2.33904e-05	-1.90926e-10	1.3926
133687234	chr9:133687234:G:A	5.72891e-09	-1.90926e-10	-1.2589	1.61211e-06	-1.90926e-10	-1.28219
133687240	chr9:133687240:C:T	9.68074e-10	-1.64167	-1.39519	3.03941e-07	-1.59887	-1.35179
133687351	chr9:133687351:G:A	1.00846e-08	-1.90926e-10	-0.693413	2.73977e-06	-1.90926e-10	-0.751856
133687382	chr9:133687382:A:G	7.85906e-10	-1.80558	-1.43976	2.25682e-07	-1.81129	-1.43707
133687526	chr9:133687526:T:C	1.08441e-09	-1.79878	-1.12461	3.15403e-07	-1.78422	-1.12941
133687641	chr9:133687641:T:C	5.15315e-09	-1.90926e-10	-1.36481	1.50547e-06	-1.90926e-10	-1.35063
133687866	chr9:133687866:T:C	3.3702e-09	-1.78945	-4.23322e-10	9.99483e-07	-1.76025	-4.23322e-10
133688096	chr9:133688096:C:T	1.05327e-09	-1.81051	-1.14202	3.04332e-07	-1.79778	-1.15159
133688212	chr9:133688212:G:A	3.40926e-09	-1.77793	-4.23322e-10	1.00323e-06	-1.75651	-4.23322e-10
133688337	chr9:133688337:C:T	8.24014e-08	-1.90926e-10	1.40718	2.82036e-05	-1.90926e-10	1.57972
133688339	chr9:133688339:C:A	5.43088e-09	-1.90926e-10	-1.31232	1.54785e-06	-1.90926e-10	-1.32286
133688377	chr9:133688377:G:A	9.50401e-08	-1.90926e-10	1.54988	3.26092e-05	-1.90926e-10	1.72486
133688620	chr9:133688620:C:T	1.02796e-09	-1.65721	-1.31964	2.86404e-07	-1.73722	-1.27286
133688669	chr9:133688669:C:T	9.44026e-08	-1.90926e-10	1.54315	3.23883e-05	-1.90926e-10	1.71807
133689015	chr9:133689015:T:C	9.2301e-10	-1.72595	-1.35859	2.63254e-07	-1.76137	-1.333
133689698	chr9:133689698:C:T	7.73387e-10	-1.82615	-1.43525	2.22887e-07	-1.82031	-1.44051
133689892	chr9:133689892:G:A	8.51403e-10	-1.72342	-1.44187	2.59848e-07	-1.6729	-1.43449
133690094	chr9:133690094:G:A	4.92421e-09	-1.90926e-10	-1.41026	1.40946e-06	-1.90926e-10	-1.41653
133690507	chr9:133690507:T:C	7.83158e-10	-1.81001	-1.43883	2.3079e-07	-1.81089	-1.41509
133690652	chr9:133690652:G:A	5.82298e-09	-1.90926e-10	-1.24261	1.65247e-06	-1.90926e-10	-1.25746
133691020	chr9:133691020:T:C	8.61782e-10	-1.80763	-1.34555	2.50282e-07	-1.7929	-1.352
133691056	chr9:133691056:T:C	7.925e-09	-1.90926e-10	-0.934399	2.19115e-06	-1.90926e-10	-0.975306
133691125	chr9:133691125:A:C	4.80275e-09	-1.90926e-10	-1.43523	1.41025e-06	-1.90926e-10	-1.41596
133691698	chr9:133691698:C:T	6.1162e-09	-1.90926e-10	-1.19348	1.79149e-06	-1.90926e-10	-1.17669
133692232	chr9:133692232:G:A	1.1273e-08	-1.90926e-10	-0.582006	3.29034e-06	-1.90926e-10	-0.56874
133692484	chr9:133692484:C:G	8.25098e-10	-1.79656	-1.40011	2.36464e-07	-1.78653	-1.41516
133692624	chr9:133692624:T:C	9.95923e-09	-1.90926e-10	-0.70592	3.06619e-06	-1.90926e-10	-0.639296
133692636	chr9:133692636:G:A	7.65102e-09	-1.90926e-10	-0.969582	2.1983e-06	-1.90926e-10	-0.972049
133692701	chr9:133692701:C:A	7.9466e-10	-1.81511	-1.41915	2.3029e-07	-1.82768	-1.40047
133693010	chr9:133693010:C:G	2.19832e-08	-1.90926e-10	0.0858579	5.60234e-06	-1.90926e-10	-0.0365477
133693223	chr9:133693223:G:A	2.76983e-08	-1.90926e-10	0.316949	6.97301e-06	-1.90926e-10	0.182315
133693530	chr9:133693530:A:G	1.50367e-08	-1.90926e-10	-0.293925	3.8367e-06	-1.90926e-10	-0.415119
133693809	chr9:133693809:G:A	5.06375e-09	-1.90926e-10	-1.38231	1.48137e-06	-1.90926e-10	-1.36676
133694042	chr9:133694042:A:G	2.41623e-09	-1.81018	-0.312029	6.08616e-07	-1.82416	-0.432142
133694248	chr9:133694248:C:T	6.18944e-09	-1.90926e-10	-1.18158	1.74896e-06	-1.90926e-10	-1.20071
133694592	chr9:133694592:C:G	2.71159e-08	-1.90926e-10	0.2957	6.84069e-06	-1.90926e-10	0.163157
133694712	chr9:133694712:G:A	1.00144e-09	-1.66072	-1.34226	2.77088e-07	-1.65293	-1.39022
133695115	chr9:133695115:A:T	5.20234e-09	-1.90926e-10	-1.35531	1.44519e-06	-1.90926e-10	-1.39149
133695122	chr9:133695122:G:A	2.30063e-08	-1.90926e-10	0.131349	5.86595e-06	-1.90926e-10	0.00943333
133695262	chr9:133695262:G:A	1.19936e-09	-1.81339	-1.00925	4.05764e-07	-1.74326	-0.918455
133695511	chr9:133695511:C:T	9.56603e-10	-1.81541	-1.23337	2.50112e-07	-1.82783	-1.31775
133695539	chr9:133695539:C:T	2.40068e-09	-0.689545	-1.43912	5.96234e-07	-0.835168	-1.44169
133695933	chr9:133695933:G:C	1.21918e-08	-1.90926e-10	-0.503657	3.77681e-06	-1.90926e-10	-0.430853
133696181	chr9:133696181:A:T	2.06821e-09	-0.837704	-1.44003	5.34476e-07	-0.951348	-1.43485
133696326	chr9:133696326:G:A	5.51244e-09	-1.90926e-10	-1.29741	1.58014e-06	-1.90926e-10	-1.30222
133696861	chr9:133696861:C:T	5.93269e-09	-1.90926e-10	-1.22394	1.6369e-06	-1.90926e-10	-1.26693
133697064	chr9:133697064:G:A	5.27718e-09	-1.90926e-10	-1.34103	1.51438e-06	-1.90926e-10	-1.34472
133697129	chr9:133697129:C:T	5.13471e-09	-1.90926e-10	-1.3684	1.49615e-06	-1.90926e-10	-1.35684
133697918	chr9:133697918:A:G	7.69111e-10	-1.82666	-1.44028	2.21707e-07	-1.8243	-1.44183
133697989	chr9:133697989:G:T	7.72902e-10	-1.8244	-1.43762	2.24055e-07	-1.82024	-1.43536
133698067	chr9:133698067:G:A	7.95898e-10	-1.80608	-1.42662	2.34847e-07	-1.79527	-1.41328
133698098	chr9:133698098:AAC:A	7.56641e-09	-1.90926e-10	-0.980702	2.11874e-06	-1.90926e-10	-1.00891
133698109	chr9:133698109:A:G	4.98776e-09	-1.90926e-10	-1.39743	1.42178e-06	-1.90926e-10	-1.40782
133698145	chr9:133698145:A:G	5.36174e-09	-1.90926e-10	-1.32513	1.53806e-06	-1.90926e-10	-1.32921
133698290	chr9:133698290:A:G	5.46349e-09	-1.90926e-10	-1.30633	1.62775e-06	-1.90926e-10	-1.27254
133698681	chr9:133698681:A:G	1.17581e-08	-1.90926e-10	-0.539875	3.61864e-06	-1.90926e-10	-0.473633
133698804	chr9:133698804:C:T	1.1824e-09	-1.42786	-1.40901	3.16713e-07	-1.54561	-1.36388
133698912	chr9:133698912:T:C	6.91537e-09	-1.90926e-10	-1.07067	1.91813e-06	-1.90926e-10	-1.10838
133698969	chr9:133698969:C:T	4.80751e-09	-1.90926e-10	-1.43424	1.37936e-06	-1.90926e-10	-1.43811
133699071	chr9:133699071:C:G	3.72496e-09	-0.48825	-1.20111	8.88896e-07	-0.634001	-1.24351
133699132	chr9:133699132:A:G	7.79532e-10	-1.82124	-1.43224	2.24613e-07	-1.8164	-1.43671
133699168	chr9:133699168:G:A	6.01296e-09	-1.90926e-10	-1.2105	1.67742e-06	-1.90926e-10	-1.24248
133699206	chr9:133699206:C:T	5.65866e-09	-1.90926e-10	-1.27123	1.65826e-06	-1.90926e-10	-1.25396
133699453	chr9:133699453:C:A	1.22725e-09	-1.36942	-1.43023	3.20499e-07	-1.49322	-1.40439
133699517	chr9:133699517:A:G	5.21898e-09	-1.90926e-10	-1.35212	1.49746e-06	-1.90926e-10	-1.35596
133699757	chr9:133699757:C:G	4.80653e-09	-1.90926e-10	-1.43445	1.40144e-06	-1.90926e-10	-1.42223
133699833	chr9:133699833:CAG:C	1.76601e-09	-1.72696	-0.708734	5.45508e-07	-1.69342	-0.672345
133699912	chr9:133699912:G:T	1.63625e-09	-1.74626	-0.765754	5.03056e-07	-1.71601	-0.730781
133699975	chr9:133699975:G:A	6.43408e-09	-1.90926e-10	-1.14281	1.92189e-06	-1.90926e-10	-1.10642
133700575	chr9:133700575:G:A	5.09814e-09	-1.90926e-10	-1.37554	1.50492e-06	-1.90926e-10	-1.35099
133701013	chr9:133701013:C:T	2.75781e-08	0.3126	-4.23322e-10	7.72705e-06	0.284995	-4.23322e-10
133701358	chr9:133701358:C:T	7.7626e-10	-1.81581	-1.44188	2.24666e-07	-1.8108	-1.44207
133701837	chr9:133701837:A:C	3.25743e-09	-0.529173	-1.29431	7.77071e-07	-0.675184	-1.33677
133702009	chr9:133702009:T:C	4.10956e-09	-0.148982	-1.44212	1.02252e-06	-0.297227	-1.44023
133702539	chr9:133702539:A:C	2.78566e-08	-1.90926e-10	0.322649	8.31512e-06	-1.90926e-10	0.358344
133702685	chr9:133702685:C:G	4.76967e-09	-1.90926e-10	-1.44214	1.37514e-06	-1.90926e-10	-1.44117
133702852	chr9:133702852:C:T	5.42511e-09	-1.90926e-10	-1.31338	1.55498e-06	-1.90926e-10	-1.31827
133703190	chr9:133703190:C:T	1.56434e-09	-1.23552	-1.32144	4.17293e-07	-1.3032	-1.3305
133703328	chr9:133703328:T:C	4.95788e-09	-1.90926e-10	-1.40344	1.44588e-06	-1.90926e-10	-1.39101
133703719	chr9:133703719:T:C	1.81658e-09	-1.21739	-1.19008	4.35211e-07	-1.34083	-1.25083
133703744	chr9:133703744:T:C	2.66585e-09	-1.00506	-1.01883	6.38711e-07	-1.12355	-1.08448
133703755	chr9:133703755:T:C	1.77361e-09	-1.23988	-1.19152	4.32017e-07	-1.35041	-1.24862
133703921	chr9:133703921:G:A	3.40171e-08	0.522444	-4.23322e-10	9.29155e-06	0.469374	-4.23322e-10
133704162	chr9:133704162:G:C	4.94003e-09	-1.90926e-10	-1.40705	1.41926e-06	-1.90926e-10	-1.4096
133704217	chr9:133704217:G:C	4.84143e-09	-1.90926e-10	-1.42721	1.38238e-06	-1.90926e-10	-1.43593
133704731	chr9:133704731:C:T	8.94344e-10	-1.69424	-1.42184	2.53194e-07	-1.6962	-1.43713
133704785	chr9:133704785:G:A	1.11501e-09	-1.8276	-1.06796	3.10183e-07	-1.82053	-1.10979
133704848	chr9:133704848:A:G	4.76974e-09	-1.90926e-10	-1.44213	1.37743e-06	-1.90926e-10	-1.43951
133704852	chr9:133704852:G:A	7.97676e-10	-1.78848	-1.44199	2.28825e-07	-1.79401	-1.44052
133704878	chr9:133704878:G:A	1.42446e-09	-1.81067	-0.839955	4.11609e-07	-1.80309	-0.844323
133704882	chr9:133704882:G:A	1.0925e-09	-1.82783	-1.08813	3.0376e-07	-1.82254	-1.1287
133705106	chr9:133705106:C:A	9.27084e-09	-1.90926e-10	-0.777546	2.8118e-06	-1.90926e-10	-0.725906
133705226	chr9:133705226:C:T	8.53277e-09	-1.90926e-10	-0.860507	2.4378e-06	-1.90926e-10	-0.868636
133705482	chr9:133705482:C:T	5.13731e-09	-1.90926e-10	-1.36789	1.45003e-06	-1.90926e-10	-1.38815
133705618	chr9:133705618:C:T	8.93565e-10	-1.80056	-1.3164	2.63403e-07	-1.77363	-1.32017
133705650	chr9:133705650:C:T	7.61138e-09	-1.90926e-10	-0.974776	2.2854e-06	-1.90926e-10	-0.933189
133705890	chr9:133705890:G:C	6.95197e-09	-1.90926e-10	-1.0654	1.95216e-06	-1.90926e-10	-1.0908
133705967	chr9:133705967:G:A	1.49092e-09	-1.82767	-0.777359	4.24378e-07	-1.82528	-0.791581
133706245	chr9:133706245:G:GAATA	9.22882e-10	-1.73567	-1.349	3.0074e-07	-1.61867	-1.34257
133706247	chr9:133706247:C:T	9.24509e-10	-1.73338	-1.34953	3.01605e-07	-1.61523	-1.34314
133706429	chr9:133706429:A:G	4.85125e-09	-1.90926e-10	-1.42518	1.38573e-06	-1.90926e-10	-1.43351
133706764	chr9:133706764:C:T	5.71306e-09	-0.233319	-1.02835	2.48911e-06	0.0897561	-0.937563
133706796	chr9:133706796:G:A	6.04147e-09	-1.90926e-10	-1.20577	1.82255e-06	-1.90926e-10	-1.1595
133706899	chr9:133706899:G:A	3.99757e-09	-0.529197	-1.08954	1.7357e-06	-0.251428	-0.956892
133707228	chr9:133707228:C:T	1.1243e-08	-1.90926e-10	-0.584675	2.9936e-06	-1.90926e-10	-0.663254
133707272	chr9:133707272:G:A	6.23238e-09	-1.90926e-10	-1.17466	1.76374e-06	-1.90926e-10	-1.19229
133707628	chr9:133707628:C:T	1.08684e-09	-1.50777	-1.41337	3.63475e-07	-1.37112	-1.40066
133707793	chr9:133707793:G:A	4.77045e-09	-1.90926e-10	-1.44198	1.37392e-06	-1.90926e-10	-1.44207
133707930	chr9:133707930:T:C	1.01878e-09	-1.64705	-1.33877	3.12021e-07	-1.58495	-1.33947
133707936	chr9:133707936:T:C	5.06688e-09	-1.90926e-10	-1.38169	1.49259e-06	-1.90926e-10	-1.35922
133708051	chr9:133708051:C:G	1.05635e-09	-1.56674	-1.38286	3.34752e-07	-1.46798	-1.38611
133708184	chr9:133708184:T:A	5.30593e-09	-1.90926e-10	-1.3356	1.49771e-06	-1.90926e-10	-1.35579
133708289	chr9:133708289:C:T	6.27624e-09	-1.90926e-10	-1.16765	1.88031e-06	-1.90926e-10	-1.12829
133708470	chr9:133708470:C:T	5.67125e-09	-1.90926e-10	-1.26901	1.65219e-06	-1.90926e-10	-1.25763
133708526	chr9:133708526:A:T	1.49345e-09	-1.18407	-1.41926	4.87698e-07	-1.04466	-1.43313
133708661	chr9:133708661:G:A	4.76964e-09	-1.90926e-10	-1.44215	1.38023e-06	-1.90926e-10	-1.43748
133708823	chr9:133708823:GA:G	4.62934e-08	-1.90926e-10	0.830579	1.41356e-05	-1.90926e-10	0.888965
133709016	chr9:133709016:TCAGA:T	4.95596e-09	-1.90926e-10	-1.40383	1.42197e-06	-1.90926e-10	-1.40769
133709122	chr9:133709122:A:G	1.41551e-07	-1.90926e-10	1.94824	3.53647e-05	-1.90926e-10	1.80598
133709165	chr9:133709165:C:T	1.07715e-09	-1.49602	-1.43408	3.136e-07	-1.47774	-1.44164
133709172	chr9:133709172:G:A	5.23429e-09	-1.90926e-10	-1.34919	1.48823e-06	-1.90926e-10	-1.36215
133709206	chr9:133709206:G:A	4.79193e-09	-1.90926e-10	-1.43749	1.37383e-06	-1.90926e-10	-1.44213
133709358	chr9:133709358:C:T	9.55495e-10	-1.60855	-1.44139	2.74873e-07	-1.612	-1.43918
133709953	chr9:133709953:G:C	9.38301e-10	-1.62643	-1.44168	2.69162e-07	-1.63006	-1.44211
133710055	chr9:133710055:C:T	6.42181e-09	-1.90926e-10	-1.14472	1.92862e-06	-1.90926e-10	-1.10293
133710135	chr9:133710135:A:G	5.7795e-09	-1.90926e-10	-1.2501	1.63354e-06	-1.90926e-10	-1.26899
133710201	chr9:133710201:C:A	5.39176e-09	-1.90926e-10	-1.31955	1.52982e-06	-1.90926e-10	-1.33458
133710204	chr9:133710204:C:T	5.19736e-09	-1.90926e-10	-1.35627	1.46901e-06	-1.90926e-10	-1.37514
133710429	chr9:133710429:G:C	3.51246e-09	-1.7481	-4.23322e-10	1.01298e-06	-1.74683	-4.23322e-10
133710478	chr9:133710478:G:A	1.58689e-09	-1.24924	-1.29341	4.38828e-07	-1.24401	-1.33937
133710640	chr9:133710640:C:T	5.63022e-09	-1.90926e-10	-1.27627	1.63913e-06	-1.90926e-10	-1.26557
133710980	chr9:133710980:T:C	6.22323e-09	-1.90926e-10	-1.17613	1.74527e-06	-1.90926e-10	-1.20282
133711174	chr9:133711174:G:A	4.92053e-09	-1.90926e-10	-1.411	1.44145e-06	-1.90926e-10	-1.39408
133711313	chr9:133711313:A:G	1.01049e-09	-1.56046	-1.43352	3.19873e-07	-1.46139	-1.43817
133711424	chr9:133711424:A:G	1.6153e-09	-1.62587	-0.899029	4.70503e-07	-1.53797	-0.975714
133711582	chr9:133711582:G:C	3.04269e-09	-0.501624	-1.39005	1.04275e-06	-0.283288	-1.43459
133711683	chr9:133711683:G:A	4.90662e-09	-1.90926e-10	-1.41384	1.39694e-06	-1.90926e-10	-1.42545
133711820	chr9:133711820:G:A	2.87785e-09	-0.586504	-1.36087	9.65827e-07	-0.373247	-1.42125
133711938	chr9:133711938:G:A	3.14673e-09	-1.44305	-0.415011	9.41487e-07	-1.35468	-0.465342
133712092	chr9:133712092:T:C	3.75246e-09	-1.60319	-0.0788161	1.07919e-06	-1.56834	-0.115182
133712232	chr9:133712232:C:T	7.67082e-10	-1.82782	-1.44176	2.2116e-07	-1.82784	-1.44076
133712586	chr9:133712586:G:A	8.16929e-10	-1.7987	-1.40792	2.35465e-07	-1.80207	-1.40386
133712726	chr9:133712726:C:T	8.58064e-10	-1.7514	-1.4061	2.31502e-07	-1.80348	-1.41942
133712952	chr9:133712952:G:A	3.96669e-08	-1.90926e-10	0.676096	1.27912e-05	-1.90926e-10	0.789026
133713334	chr9:133713334:G:T	6.56901e-09	-1.90926e-10	-1.12206	1.83741e-06	-1.90926e-10	-1.15138
133713340	chr9:133713340:A:G	2.99065e-09	-0.526613	-1.38232	1.02399e-06	-0.305081	-1.43094
133713342	chr9:133713342:C:G	5.49071e-09	-1.90926e-10	-1.30136	1.64473e-06	-1.90926e-10	-1.26215
133713527	chr9:133713527:A:G	1.29246e-09	-1.30579	-1.44208	3.64188e-07	-1.32882	-1.441
133713871	chr9:133713871:A:G	6.02821e-09	-1.90926e-10	-1.20797	1.61646e-06	-1.90926e-10	-1.2795
133713991	chr9:133713991:C:T	4.77125e-09	-1.90926e-10	-1.44181	1.37854e-06	-1.90926e-10	-1.43871
133713995	chr9:133713995:C:G	4.77255e-09	-1.90926e-10	-1.44154	1.37957e-06	-1.90926e-10	-1.43796
133714029	chr9:133714029:C:T	5.39021e-09	-1.90926e-10	-1.31984	1.5223e-06	-1.90926e-10	-1.33951
133714355	chr9:133714355:G:A	4.77261e-09	-1.90926e-10	-1.44153	1.37408e-06	-1.90926e-10	-1.44195
133714467	chr9:133714467:G:A	1.44404e-09	-1.43082	-1.20615	4.06415e-07	-1.48088	-1.17923
133714472	chr9:133714472:C:T	1.05982e-09	-1.54335	-1.40297	3.30737e-07	-1.45774	-1.40842
133714473	chr9:133714473:G:A	4.77826e-09	-1.90926e-10	-1.44034	1.37397e-06	-1.90926e-10	-1.44203
133714574	chr9:133714574:C:T	1.05329e-09	-1.66768	-1.28482	3.07602e-07	-1.61883	-1.31985
133714851	chr9:133714851:C:T	5.37777e-09	-1.90926e-10	-1.32215	1.50949e-06	-1.90926e-10	-1.34796
133714922	chr9:133714922:T:A	1.68136e-09	-1.12648	-1.35834	5.74564e-07	-0.987215	-1.32666
133715007	chr9:133715007:G:A	1.3587e-08	-1.90926e-10	-0.395309	3.94983e-06	-1.90926e-10	-0.386059
133715403	chr9:133715403:C:A	4.95221e-09	-1.90926e-10	-1.40459	1.43543e-06	-1.90926e-10	-1.39827
133715445	chr9:133715445:C:T	5.97106e-09	-1.2175	-4.23322e-10	1.77931e-06	-1.1835	-4.23322e-10
133716111	chr9:133716111:C:T	5.14802e-09	-1.90926e-10	-1.36581	1.46908e-06	-1.90926e-10	-1.3751
133716541	chr9:133716541:C:T	5.26562e-09	-1.90926e-10	-1.34322	1.50075e-06	-1.90926e-10	-1.35377
133716598	chr9:133716598:C:T	1.22358e-09	-1.37169	-1.43094	3.86679e-07	-1.27942	-1.43047
133716655	chr9:133716655:G:A	1.20976e-09	-1.38889	-1.42511	3.82643e-07	-1.29629	-1.4241
133716913	chr9:133716913:ATCAGGGAAGGTC:A	1.76834e-09	-1.23261	-1.20177	5.53591e-07	-1.12408	-1.22698
133717146	chr9:133717146:T:C	1.0421e-08	-1.90926e-10	-0.660601	2.97448e-06	-1.90926e-10	-0.669662
133717257	chr9:133717257:A:G	5.48222e-09	-1.90926e-10	-1.30291	1.52438e-06	-1.90926e-10	-1.33814
133717273	chr9:133717273:A:G	1.07337e-09	-1.53211	-1.40151	3.34961e-07	-1.45487	-1.39861
133717360	chr9:133717360:C:A	5.29787e-09	-1.33712	-4.23322e-10	1.57396e-06	-1.30613	-4.23322e-10
133717880	chr9:133717880:T:A	5.12157e-09	-1.90926e-10	-1.37096	1.44561e-06	-1.90926e-10	-1.3912
133717886	chr9:133717886:A:G	1.22204e-09	-1.39114	-1.41276	3.83616e-07	-1.30768	-1.41016
133717929	chr9:133717929:TG:T	4.9995e-09	-1.90926e-10	-1.39508	1.41821e-06	-1.90926e-10	-1.41034
133718311	chr9:133718311:G:A	5.02237e-09	-1.90926e-10	-1.39052	1.42398e-06	-1.90926e-10	-1.40628
133718440	chr9:133718440:T:C	3.63451e-09	-1.71394	-4.23322e-10	1.04032e-06	-1.7202	-4.23322e-10
133718496	chr9:133718496:G:A	5.50789e-09	-1.90926e-10	-1.29824	1.61292e-06	-1.90926e-10	-1.28169
133718598	chr9:133718598:G:A	4.77097e-09	-1.90926e-10	-1.44187	1.37411e-06	-1.90926e-10	-1.44193
133718640	chr9:133718640:A:T	6.37637e-09	-1.90926e-10	-1.15182	1.90943e-06	-1.90926e-10	-1.11293
133718678	chr9:133718678:T:C	3.86264e-09	-1.65307	-4.23322e-10	1.12902e-06	-1.63838	-4.23322e-10
133718768	chr9:133718768:C:T	4.96471e-09	-1.90926e-10	-1.40207	1.40923e-06	-1.90926e-10	-1.41669
133718960	chr9:133718960:G:A	6.14225e-09	-1.90926e-10	-1.18923	1.83535e-06	-1.90926e-10	-1.15249
133719010	chr9:133719010:A:G	6.34152e-09	-1.90926e-10	-1.1573	1.89756e-06	-1.90926e-10	-1.11916
133719075	chr9:133719075:C:T	5.01504e-09	-1.90926e-10	-1.39198	1.42127e-06	-1.90926e-10	-1.40818
133719146	chr9:133719146:C:T	4.95383e-09	-1.90926e-10	-1.40426	1.40763e-06	-1.90926e-10	-1.41782
133719377	chr9:133719377:T:C	4.04969e-09	-0.666904	-0.938877	1.28626e-06	-0.575766	-0.932225
133719428	chr9:133719428:AG:A	5.06624e-09	-1.90926e-10	-1.38182	1.43315e-06	-1.90926e-10	-1.39986
133719434	chr9:133719434:G:T	5.06624e-09	-1.90926e-10	-1.38182	1.43315e-06	-1.90926e-10	-1.39986
133719437	chr9:133719437:A:G	4.9984e-09	-1.90926e-10	-1.3953	1.41726e-06	-1.90926e-10	-1.41101
133719438	chr9:133719438:C:G	4.99735e-09	-1.90926e-10	-1.39551	1.41701e-06	-1.90926e-10	-1.41118
133719776	chr9:133719776:C:T	4.82376e-09	-1.90926e-10	-1.43087	1.38766e-06	-1.90926e-10	-1.43212
133719972	chr9:133719972:G:A	7.40948e-08	-1.90926e-10	1.30092	1.8972e-05	-1.90926e-10	1.18323
133720192	chr9:133720192:C:T	4.77965e-09	-1.90926e-10	-1.44005	1.37475e-06	-1.90926e-10	-1.44146
133720218	chr9:133720218:G:C	4.10317e-09	-1.59266	-4.23322e-10	1.19126e-06	-1.58472	-4.23322e-10
133720258	chr9:133720258:C:A	1.05467e-09	-1.5245	-1.42669	3.09712e-07	-1.50279	-1.42906
133720517	chr9:133720517:T:C	9.94825e-10	-1.58822	-1.42139	3.21413e-07	-1.48001	-1.41475
133720519	chr9:133720519:C:A	8.44403e-10	-1.7407	-1.43285	2.3864e-07	-1.75048	-1.44205
133720937	chr9:133720937:C:T	4.98776e-09	-1.90926e-10	-1.39743	1.41611e-06	-1.90926e-10	-1.41182
133721141	chr9:133721141:G:A	1.91854e-09	-0.928807	-1.42405	6.57689e-07	-0.74192	-1.43684
133721245	chr9:133721245:A:G	1.03028e-09	-1.53633	-1.43826	3.30949e-07	-1.42604	-1.43948
133721532	chr9:133721532:G:A	4.20924e-08	-1.90926e-10	0.735447	1.09748e-05	-1.90926e-10	0.63587
133721667	chr9:133721667:G:A	7.11905e-09	-1.90926e-10	-1.04165	1.9501e-06	-1.90926e-10	-1.09185
133721673	chr9:133721673:G:A	1.15626e-09	-1.46436	-1.39487	3.70545e-07	-1.34578	-1.40673
133721801	chr9:133721801:G:C	5.32729e-09	-1.90926e-10	-1.33158	1.50478e-06	-1.90926e-10	-1.35109
133721832	chr9:133721832:C:T	1.06308e-09	-1.82765	-1.1156	2.87755e-07	-1.82767	-1.17771
133722090	chr9:133722090:T:C	1.11383e-09	-1.49557	-1.40105	3.26064e-07	-1.45073	-1.42967
133722574	chr9:133722574:T:C	1.64028e-08	-1.90926e-10	-0.206971	5.50861e-06	-1.90926e-10	-0.0534193
133722759	chr9:133722759:G:C	4.94088e-09	-1.90926e-10	-1.40688	1.40476e-06	-1.90926e-10	-1.41987
133723163	chr9:133723163:G:A	2.98308e-08	-1.90926e-10	0.39112	7.22977e-06	-1.90926e-10	0.218475
133723216	chr9:133723216:A:G	5.51331e-09	-1.90926e-10	-1.29726	1.59402e-06	-1.90926e-10	-1.29347
133723635	chr9:133723635:C:A	1.14584e-09	-1.81643	-1.05186	3.0906e-07	-1.82096	-1.113
133723752	chr9:133723752:G:A	2.12249e-08	-1.90926e-10	0.0507555	7.21973e-06	-1.90926e-10	0.217086
133723817	chr9:133723817:G:A	5.00462e-09	-1.90926e-10	-1.39406	1.42044e-06	-1.90926e-10	-1.40876
133724070	chr9:133724070:A:G	4.91171e-09	-1.90926e-10	-1.4128	1.38665e-06	-1.90926e-10	-1.43284
133724603	chr9:133724603:C:T	1.93893e-09	-1.38207	-0.960214	5.91906e-07	-1.28606	-0.998077
133724852	chr9:133724852:T:C	1.03795e-08	-1.90926e-10	-0.664585	2.84411e-06	-1.90926e-10	-0.714482
133725093	chr9:133725093:G:A	2.50825e-09	-0.677143	-1.40769	8.71288e-07	-0.464501	-1.43301
133725132	chr9:133725132:C:T	4.94016e-09	-1.90926e-10	-1.40702	1.40525e-06	-1.90926e-10	-1.41952
133725247	chr9:133725247:T:C	1.51018e-09	-1.59317	-0.999021	3.90723e-07	-1.62806	-1.07143
133725256	chr9:133725256:T:C	1.5389e-09	-1.60827	-0.965083	3.97846e-07	-1.64154	-1.03988
133725501	chr9:133725501:C:T	7.38077e-09	-1.90926e-10	-1.00554	2.23695e-06	-1.90926e-10	-0.954619
133725968	chr9:133725968:T:C	1.40615e-09	-1.81469	-0.848869	3.68205e-07	-1.82499	-0.93386
133725972	chr9:133725972:C:A	4.91139e-09	-1.90926e-10	-1.41286	1.3989e-06	-1.90926e-10	-1.42404
133726593	chr9:133726593:G:T	4.88591e-09	-1.90926e-10	-1.41806	1.39627e-06	-1.90926e-10	-1.42593
133726696	chr9:133726696:G:A	1.02906e-09	-1.57663	-1.39915	3.26836e-07	-1.47335	-1.40467
133726800	chr9:133726800:G:A	1.04446e-09	-1.5552	-1.40571	3.33516e-07	-1.44717	-1.41063
133727220	chr9:133727220:C:A	2.09408e-09	-0.880446	-1.38486	7.68249e-07	-0.689879	-1.33349
133727377	chr9:133727377:A:G	1.59457e-09	-1.80643	-0.731384	4.13566e-07	-1.82012	-0.822551
133727789	chr9:133727789:C:G	5.5578e-09	-1.90926e-10	-1.28922	1.63526e-06	-1.90926e-10	-1.26793
133727973	chr9:133727973:G:A	3.02396e-08	-1.90926e-10	0.404731	7.52197e-06	-1.90926e-10	0.258096
133728254	chr9:133728254:C:T	5.70101e-09	-1.90926e-10	-1.26378	1.59386e-06	-1.90926e-10	-1.29358
133728423	chr9:133728423:C:A	4.93713e-09	-1.90926e-10	-1.40764	1.40456e-06	-1.90926e-10	-1.42001
133729061	chr9:133729061:G:A	4.8079e-09	-1.90926e-10	-1.43416	1.37778e-06	-1.90926e-10	-1.43926
133729435	chr9:133729435:C:T	4.83668e-09	-1.90926e-10	-1.42819	1.38321e-06	-1.90926e-10	-1.43532
133729706	chr9:133729706:C:T	7.88922e-09	-1.90926e-10	-0.938924	2.4028e-06	-1.90926e-10	-0.883095
133729742	chr9:133729742:A:G	8.57381e-10	-1.79364	-1.36465	2.31118e-07	-1.81905	-1.40551
133730052	chr9:133730052:T:C	4.8361e-09	-1.90926e-10	-1.42831	1.38299e-06	-1.90926e-10	-1.43548
133730131	chr9:133730131:C:T	3.24256e-08	-1.90926e-10	0.474528	1.08701e-05	-1.90926e-10	0.626285
133730318	chr9:133730318:G:A	1.2735e-09	-1.47782	-1.28483	4.18153e-07	-1.3509	-1.28074
133730336	chr9:133730336:G:A	8.23582e-09	-0.895927	-4.23322e-10	2.41244e-06	-0.879093	-4.23322e-10
133730634	chr9:133730634:AG:A	8.04459e-10	-1.82702	-1.39498	2.23312e-07	-1.82768	-1.43124
133730751	chr9:133730751:G:T	3.35969e-09	-1.79257	-4.23322e-10	9.86468e-07	-1.77336	-4.23322e-10
133730818	chr9:133730818:A:C	5.65524e-09	-1.90926e-10	-1.27184	1.57307e-06	-1.90926e-10	-1.3067
133730927	chr9:133730927:T:A	1.63757e-09	-1.71987	-0.791335	3.93174e-07	-1.76815	-0.92509
133730992	chr9:133730992:A:C	5.07107e-09	-1.90926e-10	-1.38087	1.44136e-06	-1.90926e-10	-1.39414
133731255	chr9:133731255:G:A	4.86813e-09	-1.90926e-10	-1.42171	1.38962e-06	-1.90926e-10	-1.4307
133731275	chr9:133731275:G:A	1.33571e-09	-1.81624	-0.898718	3.45488e-07	-1.82016	-1.00237
133731622	chr9:133731622:G:A	6.10438e-09	-1.90926e-10	-1.19541	1.83731e-06	-1.90926e-10	-1.15143
133731628	chr9:133731628:C:T	9.68512e-10	-1.79237	-1.24404	2.52749e-07	-1.80362	-1.33147
133731748	chr9:133731748:T:C	1.45242e-08	-1.90926e-10	-0.328605	3.88077e-06	-1.90926e-10	-0.403699
133732761	chr9:133732761:A:G	2.62286e-09	-1.00048	-1.03968	6.41565e-07	-1.06824	-1.13533
133732857	chr9:133732857:T:C	9.48016e-10	-1.65129	-1.40652	2.58166e-07	-1.70854	-1.40534
133733006	chr9:133733006:T:G	2.68981e-09	-0.57825	-1.4367	7.13241e-07	-0.661451	-1.43622
133733090	chr9:133733090:C:T	4.98805e-09	-1.90926e-10	-1.39738	1.41711e-06	-1.90926e-10	-1.41111
133733162	chr9:133733162:A:G	1.03291e-09	-1.53727	-1.43477	2.75654e-07	-1.61219	-1.43615
133733337	chr9:133733337:C:T	3.5496e-09	-1.10862	-0.628961	7.95645e-07	-1.08423	-0.904105
133733412	chr9:133733412:C:A	4.77915e-09	-1.90926e-10	-1.44016	1.38508e-06	-1.90926e-10	-1.43397
133733434	chr9:133733434:A:C	4.7967e-09	-1.90926e-10	-1.43649	1.39404e-06	-1.90926e-10	-1.42752
133733528	chr9:133733528:G:A	1.14888e-08	-1.90926e-10	-0.563044	3.48348e-06	-1.90926e-10	-0.511699
133733804	chr9:133733804:C:G	1.86718e-09	-0.968026	-1.41196	5.45637e-07	-0.959536	-1.406
133733992	chr9:133733992:C:T	1.32849e-08	-1.90926e-10	-0.417796	3.40566e-06	-1.90926e-10	-0.534292
133734024	chr9:133734024:C:T	9.41075e-10	-1.62308	-1.44207	2.64934e-07	-1.65481	-1.4332
133734481	chr9:133734481:T:C	5.13034e-09	-1.90926e-10	-1.36925	1.46143e-06	-1.90926e-10	-1.38031
133734535	chr9:133734535:A:G	1.76348e-09	-1.49797	-0.939159	3.99099e-07	-1.58035	-1.09792
133734647	chr9:133734647:G:A	2.94789e-09	-0.904916	-1.01841	7.50721e-07	-0.913321	-1.13313
133735079	chr9:133735079:T:C	4.30334e-09	-0.148853	-1.39618	1.24117e-06	-0.158655	-1.38502
133735147	chr9:133735147:C:T	5.50853e-09	-1.90926e-10	-1.29812	1.63564e-06	-1.90926e-10	-1.2677
133735362	chr9:133735362:G:A	4.79916e-09	-1.90926e-10	-1.43598	1.39047e-06	-1.90926e-10	-1.43009
133735443	chr9:133735443:C:T	4.77255e-09	-1.90926e-10	-1.44154	1.37966e-06	-1.90926e-10	-1.43789
133735466	chr9:133735466:T:C	3.58707e-09	-0.302619	-1.42446	9.09554e-07	-0.420679	-1.43385
133735609	chr9:133735609:A:C	1.14277e-08	-1.90926e-10	-0.568376	3.60726e-06	-1.90926e-10	-0.476782
133735651	chr9:133735651:C:T	1.02385e-09	-1.53974	-1.44111	2.86829e-07	-1.57195	-1.43665
133735896	chr9:133735896:C:T	5.06535e-09	-1.90926e-10	-1.382	1.46996e-06	-1.90926e-10	-1.3745
133735926	chr9:133735926:G:A	1.77697e-09	-0.990228	-1.43928	5.0316e-07	-1.00817	-1.4384
133736066	chr9:133736066:A:T	8.63683e-09	-1.18803	0.339648	1.84379e-06	-1.26121	0.113299
133736268	chr9:133736268:T:C	4.82238e-09	-1.90926e-10	-1.43115	1.40639e-06	-1.90926e-10	-1.4187
133736288	chr9:133736288:C:T	6.67984e-09	-1.90926e-10	-1.10533	1.88871e-06	-1.90926e-10	-1.12384
133736552	chr9:133736552:T:C	7.03682e-09	-1.90926e-10	-1.05326	2.0993e-06	-1.90926e-10	-1.01813
133736647	chr9:133736647:C:T	2.25912e-09	-0.748709	-1.44074	6.62291e-07	-0.731659	-1.44012
133736987	chr9:133736987:A:G	5.90156e-09	-1.90926e-10	-1.2292	1.69638e-06	-1.90926e-10	-1.23123
133737157	chr9:133737157:C:A	5.24985e-09	-1.90926e-10	-1.34622	1.55313e-06	-1.90926e-10	-1.31946
133737614	chr9:133737614:C:T	4.8933e-09	-1.90926e-10	-1.41655	1.42279e-06	-1.90926e-10	-1.40711
133737715	chr9:133737715:G:C	5.78902e-09	-1.90926e-10	-1.24846	1.63055e-06	-1.90926e-10	-1.27081
133737936	chr9:133737936:C:T	2.59396e-09	-0.635758	-1.41548	7.66363e-07	-0.613455	-1.41238
133737988	chr9:133737988:C:G	6.07863e-09	-1.90926e-10	-1.19964	1.69138e-06	-1.90926e-10	-1.23419
133738081	chr9:133738081:A:T	2.31887e-09	-0.745034	-1.41831	7.08343e-07	-0.691846	-1.41271
133738192	chr9:133738192:A:C	7.00302e-09	-1.90926e-10	-1.05808	2.0645e-06	-1.90926e-10	-1.03485
133738473	chr9:133738473:C:T	4.77098e-09	-1.90926e-10	-1.44187	1.37413e-06	-1.90926e-10	-1.44191
133738539	chr9:133738539:C:T	1.471e-09	-1.54389	-1.07459	4.45758e-07	-1.46967	-1.09804
133738605	chr9:133738605:T:C	6.21856e-09	-1.90926e-10	-1.17688	1.8809e-06	-1.90926e-10	-1.12798
133738730	chr9:133738730:C:T	3.70993e-09	-0.289924	-1.40348	1.13686e-06	-0.220768	-1.41069
133739658	chr9:133739658:C:T	4.84204e-09	-1.90926e-10	-1.42708	1.38388e-06	-1.90926e-10	-1.43484
133740172	chr9:133740172:C:T	5.67825e-09	-1.90926e-10	-1.26778	1.70158e-06	-1.90926e-10	-1.22818
133740302	chr9:133740302:G:A	1.13277e-08	-1.90926e-10	-0.577171	3.45291e-06	-1.90926e-10	-0.520514
133740790	chr9:133740790:T:C	5.39737e-09	-1.90926e-10	-1.31851	1.52943e-06	-1.90926e-10	-1.33484
133741096	chr9:133741096:C:A	7.84018e-10	-1.82052	-1.42723	2.23478e-07	-1.82762	-1.43056
133741301	chr9:133741301:A:G	5.45131e-09	-1.90926e-10	-1.30856	1.53513e-06	-1.90926e-10	-1.33112
133741855	chr9:133741855:C:T	6.93516e-09	-1.90926e-10	-1.06782	2.10179e-06	-1.90926e-10	-1.01694
133742054	chr9:133742054:A:G	4.89707e-09	-1.90926e-10	-1.41578	1.44047e-06	-1.90926e-10	-1.39476
133742185	chr9:133742185:G:A	6.00695e-09	-1.90926e-10	-1.2115	1.78423e-06	-1.90926e-10	-1.18075
133742339	chr9:133742339:A:G	3.15734e-09	-0.551376	-1.30332	9.66089e-07	-0.48732	-1.30691
133742490	chr9:133742490:G:T	6.22645e-09	-1.90926e-10	-1.17561	1.85336e-06	-1.90926e-10	-1.14273
133743104	chr9:133743104:C:G	9.80786e-09	-0.721237	-4.23322e-10	2.67588e-06	-0.775455	-4.23322e-10
133743144	chr9:133743144:C:T	5.29462e-09	-1.90926e-10	-1.33773	1.51146e-06	-1.90926e-10	-1.34666
133743177	chr9:133743177:A:G	6.75068e-09	-1.90926e-10	-1.09478	2.01791e-06	-1.90926e-10	-1.05767
133743283	chr9:133743283:C:T	5.58807e-09	-1.90926e-10	-1.28379	1.67339e-06	-1.90926e-10	-1.24488
133743336	chr9:133743336:A:G	5.492e-09	-1.90926e-10	-1.30113	1.64094e-06	-1.90926e-10	-1.26446
133743728	chr9:133743728:T:C	2.19052e-09	-0.779934	-1.44035	6.30112e-07	-0.781239	-1.44035
133744163	chr9:133744163:T:C	1.58654e-09	-1.11724	-1.42563	4.37613e-07	-1.1482	-1.43795
133744213	chr9:133744213:G:A	7.8559e-09	-1.90926e-10	-0.943155	2.36317e-06	-1.90926e-10	-0.89973
133744685	chr9:133744685:C:T	2.05148e-08	-1.90926e-10	0.0167248	5.24573e-06	-1.90926e-10	-0.102318
133744977	chr9:133744977:C:T	5.49062e-09	-1.90926e-10	-1.30138	1.5659e-06	-1.90926e-10	-1.31127
133744998	chr9:133744998:C:T	8.04016e-10	-1.82256	-1.4	2.27185e-07	-1.82777	-1.41395
133745123	chr9:133745123:A:G	4.29042e-09	-1.54804	-4.23322e-10	1.26521e-06	-1.52449	-4.23322e-10
133745241	chr9:133745241:C:T	5.38724e-08	-1.90926e-10	0.982197	1.41449e-05	-1.90926e-10	0.88962
133745273	chr9:133745273:C:T	4.34876e-09	-1.17575	-0.358784	9.83478e-07	-1.09225	-0.684147
133745948	chr9:133745948:G:T	7.57201e-09	-1.90926e-10	-0.979962	2.1132e-06	-1.90926e-10	-1.01153
133746031	chr9:133746031:G:A	4.52191e-09	-1.49548	-4.23322e-10	1.31792e-06	-1.48368	-4.23322e-10
133746043	chr9:133746043:C:G	6.14595e-09	-1.90926e-10	-1.18863	1.73453e-06	-1.90926e-10	-1.209
133746230	chr9:133746230:G:T	4.77867e-09	-1.90926e-10	-1.44026	1.37978e-06	-1.90926e-10	-1.43781
133746528	chr9:133746528:G:C	4.86043e-09	-1.90926e-10	-1.42329	1.39557e-06	-1.90926e-10	-1.42643
133746651	chr9:133746651:A:G	8.40074e-09	-1.90926e-10	-0.876101	2.31326e-06	-1.90926e-10	-0.921074
133746698	chr9:133746698:G:C	4.94275e-09	-1.90926e-10	-1.4065	1.4072e-06	-1.90926e-10	-1.41813
133746977	chr9:133746977:A:G	4.77047e-09	-1.90926e-10	-1.44198	1.37466e-06	-1.90926e-10	-1.44152
133747118	chr9:133747118:A:C	1.02687e-09	-1.82602	-1.15188	2.85985e-07	-1.82784	-1.18371
133747304	chr9:133747304:A:G	8.41757e-10	-1.77739	-1.3993	2.45407e-07	-1.75188	-1.41269
133747340	chr9:133747340:A:G	9.02585e-10	-1.73803	-1.36889	2.81547e-07	-1.71769	-1.30949
133747694	chr9:133747694:G:A	9.87706e-09	-1.90926e-10	-0.714205	2.99908e-06	-1.90926e-10	-0.661427
133748018	chr9:133748018:T:C	6.24823e-09	-1.90926e-10	-1.17212	1.75502e-06	-1.90926e-10	-1.19725
133748224	chr9:133748224:A:G	5.06458e-09	-1.90926e-10	-1.38215	1.48656e-06	-1.90926e-10	-1.36327
133748394	chr9:133748394:T:C	9.22019e-10	-1.80581	-1.2798	2.59444e-07	-1.79558	-1.31337
133748426	chr9:133748426:G:A	1.60947e-09	-1.74791	-0.780601	4.4592e-07	-1.72757	-0.839776
133748500	chr9:133748500:T:A	8.73385e-09	-1.90926e-10	-0.837214	2.36473e-06	-1.90926e-10	-0.89907
133748502	chr9:133748502:A:T	5.72384e-09	-1.90926e-10	-1.25978	1.72387e-06	-1.90926e-10	-1.21516
133748629	chr9:133748629:A:G	8.26548e-09	-1.90926e-10	-0.892333	2.24233e-06	-1.90926e-10	-0.952215
133748658	chr9:133748658:T:C	1.07088e-08	-1.90926e-10	-0.633353	3.25743e-06	-1.90926e-10	-0.578795
133748881	chr9:133748881:C:T	2.82786e-08	-1.90926e-10	0.337684	7.3376e-06	-1.90926e-10	0.23328
133749310	chr9:133749310:C:T	8.48012e-10	-1.81102	-1.35826	2.32964e-07	-1.81771	-1.39889
133749361	chr9:133749361:C:T	4.76989e-09	-1.90926e-10	-1.4421	1.37686e-06	-1.90926e-10	-1.43993
133749484	chr9:133749484:A:G	1.44719e-08	-1.90926e-10	-0.332213	4.47357e-06	-1.90926e-10	-0.261546
133749560	chr9:133749560:T:C	6.03315e-09	-1.90926e-10	-1.20715	1.69904e-06	-1.90926e-10	-1.22967
133749583	chr9:133749583:A:G	1.55651e-09	-1.75387	-0.808108	4.30829e-07	-1.73379	-0.867989
133749702	chr9:133749702:T:A	5.6922e-09	-1.90926e-10	-1.26532	1.5454e-06	-1.90926e-10	-1.32445
133750587	chr9:133750587:T:G	1.11976e-08	-1.90926e-10	-0.588724	3.40992e-06	-1.90926e-10	-0.533044
133750984	chr9:133750984:T:G	1.27475e-08	-1.90926e-10	-0.459083	4.08399e-06	-1.90926e-10	-0.352657
133751063	chr9:133751063:G:A	7.13474e-09	-1.90926e-10	-1.03945	2.14446e-06	-1.90926e-10	-0.996844
133751261	chr9:133751261:T:C	7.20096e-09	-1.90926e-10	-1.03021	2.14921e-06	-1.90926e-10	-0.994633
133751452	chr9:133751452:C:T	1.81938e-09	-1.81251	-0.593409	4.55603e-07	-1.82261	-0.72326
133751504	chr9:133751504:G:A	1.09461e-09	-1.8265	-1.08752	2.88062e-07	-1.81878	-1.18553
133751726	chr9:133751726:C:T	4.78415e-09	-1.90926e-10	-1.43911	1.37421e-06	-1.90926e-10	-1.44185
133751728	chr9:133751728:T:G	1.05449e-09	-1.82185	-1.12951	2.81248e-07	-1.81106	-1.21719
133751750	chr9:133751750:G:A	4.95842e-09	-1.90926e-10	-1.40333	1.41987e-06	-1.90926e-10	-1.40917
133751973	chr9:133751973:C:T	3.32025e-09	-1.80438	-4.23322e-10	9.48562e-07	-1.81254	-4.23322e-10
133752119	chr9:133752119:T:C	1.25865e-09	-1.62472	-1.14965	3.47325e-07	-1.68087	-1.13636
133752270	chr9:133752270:C:T	1.03563e-08	0.21516	-0.881988	4.75058e-06	0.515451	-0.716915
133752359	chr9:133752359:G:A	5.12838e-09	-1.90926e-10	-1.36963	1.50897e-06	-1.90926e-10	-1.3483
133752584	chr9:133752584:G:A	7.38401e-09	0.32971	-1.33481	3.24399e-06	0.666959	-1.24989
133752683	chr9:133752683:A:T	1.29426e-08	0.844956	-1.28885	6.06598e-06	1.2363	-1.19334
133752782	chr9:133752782:C:T	4.83711e-09	-1.90926e-10	-1.4281	1.3814e-06	-1.90926e-10	-1.43664
133752802	chr9:133752802:G:C	4.88141e-09	-1.90926e-10	-1.41899	1.39767e-06	-1.90926e-10	-1.42492
133752826	chr9:133752826:A:G	6.63068e-09	0.0864041	-1.19912	2.995e-06	0.417617	-1.0804
133752835	chr9:133752835:G:C	6.64775e-09	0.11569	-1.22583	2.99247e-06	0.449695	-1.11333
133752945	chr9:133752945:A:T	6.08898e-09	-0.144134	-1.05381	2.86739e-06	0.201431	-0.907759
133753116	chr9:133753116:C:T	1.06059e-08	-1.90926e-10	-0.643007	2.98508e-06	-1.90926e-10	-0.666106
133753192	chr9:133753192:G:A	6.04335e-09	-0.0203865	-1.18508	2.7351e-06	0.326774	-1.08034
133753408	chr9:133753408:A:G	5.25476e-09	-1.90926e-10	-1.34529	1.4947e-06	-1.90926e-10	-1.35781
133753469	chr9:133753469:T:G	1.19734e-08	-0.521736	-4.23322e-10	2.94813e-06	-0.678561	-4.23322e-10
133753520	chr9:133753520:T:C	5.12805e-09	-1.90926e-10	-1.36969	1.42019e-06	-1.90926e-10	-1.40894
133753594	chr9:133753594:C:T	5.40809e-09	-0.0376033	-1.27892	2.30864e-06	0.270935	-1.19401
133753678	chr9:133753678:TAAGG:T	5.29902e-09	-0.131742	-1.20516	2.28622e-06	0.172228	-1.10506
133753829	chr9:133753829:G:A	4.88888e-09	-1.90926e-10	-1.41746	1.39137e-06	-1.90926e-10	-1.42944
133753991	chr9:133753991:G:A	9.06159e-10	-1.71223	-1.39073	2.55748e-07	-1.77053	-1.35276
133754014	chr9:133754014:GAGCT:G	5.1314e-09	-0.036326	-1.33272	2.16964e-06	0.27568	-1.26085
133754077	chr9:133754077:C:T	4.7941e-09	-0.0866668	-1.35037	2.00714e-06	0.220902	-1.28392
133754156	chr9:133754156:A:G	4.92202e-09	-0.10261	-1.30809	2.07401e-06	0.199815	-1.23006
133754334	chr9:133754334:G:A	1.72645e-08	-1.90926e-10	-0.15577	5.31526e-06	-1.90926e-10	-0.0891496
133754360	chr9:133754360:T:C	5.39511e-09	-1.90926e-10	-1.31893	1.52955e-06	-1.90926e-10	-1.33476
133754629	chr9:133754629:C:G	4.77611e-09	-1.90926e-10	-1.44079	1.37977e-06	-1.90926e-10	-1.43781
133754637	chr9:133754637:C:T	5.38578e-09	0.0158638	-1.33652	2.30753e-06	0.341837	-1.26539
133754649	chr9:133754649:T:TGTCA	5.74292e-09	0.100916	-1.35737	2.45801e-06	0.433137	-1.29352
133754686	chr9:133754686:A:C	5.415e-09	0.0477611	-1.36301	2.3003e-06	0.374263	-1.30096
133754734	chr9:133754734:C:CA	5.31871e-09	0.0396136	-1.3728	2.25057e-06	0.365597	-1.31415
133754822	chr9:133754822:A:G	2.83592e-08	-1.90926e-10	0.34053	7.42115e-06	-1.90926e-10	0.244602
133755136	chr9:133755136:C:T	1.84433e-08	-1.90926e-10	-0.0897201	5.07669e-06	-1.90926e-10	-0.135072
133755302	chr9:133755302:C:T	9.17112e-09	-1.90926e-10	-0.788361	2.77335e-06	-1.90926e-10	-0.739677
133755375	chr9:133755375:CTT:C	7.62772e-09	-0.972631	-4.23322e-10	2.24799e-06	-0.949694	-4.23322e-10
133755446	chr9:133755446:C:A	4.47225e-09	-0.221149	-1.28538	1.94135e-06	0.106049	-1.2024
133755917	chr9:133755917:G:A	7.69813e-09	-1.90926e-10	-0.963443	2.11182e-06	-1.90926e-10	-1.01218
133756027	chr9:133756027:C:T	4.51498e-09	-0.165504	-1.33152	1.87734e-06	0.12913	-1.259
133756087	chr9:133756087:C:T	2.27101e-08	-1.90926e-10	0.11839	5.97551e-06	-1.90926e-10	0.0279383
133756185	chr9:133756185:G:A	4.88074e-09	-1.90926e-10	-1.41912	1.39378e-06	-1.90926e-10	-1.42771
133756260	chr9:133756260:G:A	7.94439e-08	1.37063	-4.23322e-10	1.79634e-05	1.12861	-4.23322e-10
133756278	chr9:133756278:T:C	4.81382e-09	-1.90926e-10	-1.43293	1.39511e-06	-1.90926e-10	-1.42676
133756380	chr9:133756380:C:T	5.05458e-09	-0.699007	-0.685119	1.36856e-06	-0.591501	-0.854474
133756418	chr9:133756418:T:C	1.04718e-08	-1.90926e-10	-0.655733	2.85519e-06	-1.90926e-10	-0.710592
133756712	chr9:133756712:A:G	3.4859e-09	-1.75569	-4.23322e-10	1.02448e-06	-1.73554	-4.23322e-10
133756988	chr9:133756988:T:C	6.01136e-09	-0.411792	-0.798976	1.96055e-06	-0.28032	-0.806186
133757279	chr9:133757279:T:C	1.13092e-08	0.77527	-1.35408	4.2496e-06	0.991278	-1.30418
133757280	chr9:133757280:G:T	1.2613e-08	0.900107	-1.3698	4.73941e-06	1.12047	-1.32429
133757458	chr9:133757458:A:G	7.71502e-09	0.411518	-1.37277	2.8054e-06	0.602348	-1.33053
133757522	chr9:133757522:C:G	4.96413e-09	-1.90926e-10	-1.40218	1.44177e-06	-1.90926e-10	-1.39386
133757612	chr9:133757612:T:C	5.14007e-09	-1.90926e-10	-1.36735	1.42141e-06	-1.90926e-10	-1.40808
133757695	chr9:133757695:C:T	9.36364e-09	-1.90926e-10	-0.767587	2.5571e-06	-1.90926e-10	-0.820858
133757896	chr9:133757896:C:T	4.4393e-09	-1.51392	-4.23322e-10	1.2808e-06	-1.51224	-4.23322e-10
133758070	chr9:133758070:T:C	4.86559e-09	-1.90926e-10	-1.42223	1.38723e-06	-1.90926e-10	-1.43242
133758498	chr9:133758498:C:T	7.38327e-09	-1.90926e-10	-1.0052	2.06427e-06	-1.90926e-10	-1.03496
133758506	chr9:133758506:G:A	7.68334e-09	0.114099	-1.07946	2.19158e-06	0.199936	-1.17504
133758816	chr9:133758816:T:C	8.99355e-10	-1.82582	-1.28468	2.42087e-07	-1.82715	-1.35104
133758983	chr9:133758983:G:A	5.10405e-09	-1.90926e-10	-1.37439	1.41441e-06	-1.90926e-10	-1.41302
133758990	chr9:133758990:T:C	1.24269e-09	-1.35605	-1.43109	3.32042e-07	-1.43501	-1.42721
133759003	chr9:133759003:G:A	1.23607e-09	-1.3635	-1.42899	3.3036e-07	-1.44249	-1.42481
133759310	chr9:133759310:C:T	3.71726e-09	-0.97148	-0.719953	9.47725e-07	-1.05041	-0.763014
133759850	chr9:133759850:G:A	4.77821e-09	-1.90926e-10	-1.44035	1.37384e-06	-1.90926e-10	-1.44212
133759883	chr9:133759883:T:A	3.01866e-09	-0.958467	-0.941139	7.49028e-07	-1.11612	-0.932595
133761249	chr9:133761249:G:A	2.85353e-09	-1.00074	-0.955123	7.33962e-07	-1.07575	-0.993276
133761317	chr9:133761317:T:G	2.63783e-09	-1.07471	-0.959757	6.81789e-07	-1.14479	-0.997979
133761397	chr9:133761397:G:A	1.02948e-09	-1.79111	-1.18426	2.80404e-07	-1.81583	-1.21542
133761488	chr9:133761488:G:A	8.04892e-09	-1.90926e-10	-0.918882	2.2139e-06	-1.90926e-10	-0.964977
133761637	chr9:133761637:C:A	8.28836e-09	-1.90926e-10	-0.889568	2.29998e-06	-1.90926e-10	-0.92683
133761645	chr9:133761645:T:C	9.28406e-10	-1.7039	-1.3748	2.54108e-07	-1.74732	-1.3824
133761963	chr9:133761963:C:T	4.90614e-09	-1.90926e-10	-1.41393	1.39179e-06	-1.90926e-10	-1.42914
133761987	chr9:133761987:C:T	4.84313e-09	-1.90926e-10	-1.42686	1.38292e-06	-1.90926e-10	-1.43554
133761988	chr9:133761988:G:A	2.57282e-09	-1.04305	-1.01637	6.60377e-07	-1.1186	-1.05608
133762614	chr9:133762614:T:TC	5.9374e-09	-1.90926e-10	-1.22315	1.65484e-06	-1.90926e-10	-1.25602
133763099	chr9:133763099:G:A	1.1332e-09	-1.72635	-1.15303	3.06266e-07	-1.7706	-1.17243
133763126	chr9:133763126:T:C	1.71664e-08	-0.161464	-4.23322e-10	4.16036e-06	-0.334131	-4.23322e-10
133763184	chr9:133763184:C:G	4.77123e-09	-1.90926e-10	-1.44182	1.3809e-06	-1.90926e-10	-1.437
133763211	chr9:133763211:CCT:C	5.37885e-08	0.980639	-4.23322e-10	1.53677e-05	0.972535	-4.23322e-10
133763269	chr9:133763269:G:A	4.77061e-09	-1.90926e-10	-1.44195	1.38054e-06	-1.90926e-10	-1.43726
133763320	chr9:133763320:G:A	5.54994e-09	-1.90926e-10	-1.29063	1.57067e-06	-1.90926e-10	-1.30823
133763439	chr9:133763439:T:A	5.25549e-09	-1.90926e-10	-1.34515	1.58782e-06	-1.90926e-10	-1.29737
133763793	chr9:133763793:G:A	7.87272e-09	-1.90926e-10	-0.941017	2.34354e-06	-1.90926e-10	-0.908068
133763934	chr9:133763934:T:C	7.36293e-09	-1.90926e-10	-1.00796	2.10138e-06	-1.90926e-10	-1.01714
133764176	chr9:133764176:A:G	5.69204e-08	1.26079	-0.223553	1.46035e-05	1.28802	-0.366491
133764232	chr9:133764232:A:G	5.17289e-09	-1.90926e-10	-1.36099	1.55875e-06	-1.90926e-10	-1.31584
133764252	chr9:133764252:G:T	5.17366e-09	-1.90926e-10	-1.36084	1.55903e-06	-1.90926e-10	-1.31567
133764277	chr9:133764277:G:A	3.66082e-08	0.834055	-0.238203	9.5554e-06	0.854925	-0.35755
133764421	chr9:133764421:TTCAG:T	1.48587e-08	-0.305837	-4.23322e-10	4.63986e-06	-0.225047	-4.23322e-10
133765066	chr9:133765066:G:C	4.7806e-09	-1.90926e-10	-1.43985	1.37496e-06	-1.90926e-10	-1.44131
133765106	chr9:133765106:C:T	7.55659e-08	1.49178	-0.171193	1.93743e-05	1.51052	-0.306303
133765276	chr9:133765276:T:C	1.26838e-09	-1.44875	-1.31793	4.50705e-07	-1.36801	-1.18867
133765328	chr9:133765328:T:C	4.79826e-09	-1.90926e-10	-1.43617	1.3775e-06	-1.90926e-10	-1.43946
133765586	chr9:133765586:G:A	9.77182e-08	1.60236	-0.0246898	2.4715e-05	1.60739	-0.159705
133765629	chr9:133765629:C:T	6.8313e-08	1.42443	-0.204753	1.78315e-05	1.44954	-0.328305
133765843	chr9:133765843:T:C	1.37197e-09	-1.53853	-1.14964	4.84651e-07	-1.46959	-1.01447
133765899	chr9:133765899:C:T	5.21198e-09	-1.90926e-10	-1.35346	1.48205e-06	-1.90926e-10	-1.36631
133765911	chr9:133765911:G:GA	4.82662e-09	-1.90926e-10	-1.43027	1.39886e-06	-1.90926e-10	-1.42408
133766134	chr9:133766134:G:A	1.40427e-09	-1.48569	-1.17921	4.97095e-07	-1.41049	-1.04821
133766256	chr9:133766256:T:C	7.14791e-08	0.50186	0.763125	1.92986e-05	0.548399	0.6519
133766762	chr9:133766762:AT:A	6.2668e-09	-1.16915	-4.23322e-10	1.69782e-06	-1.23039	-4.23322e-10
133767482	chr9:133767482:A:G	1.2081e-09	-1.41779	-1.39759	3.68326e-07	-1.32775	-1.43077
133768266	chr9:133768266:G:A	5.61232e-09	-1.90926e-10	-1.27946	1.71577e-06	-1.90926e-10	-1.21987
133768484	chr9:133768484:G:A	9.0501e-10	-1.72556	-1.37867	2.40295e-07	-1.7663	-1.41932
133768865	chr9:133768865:C:T	5.11187e-09	-1.90926e-10	-1.37286	1.49197e-06	-1.90926e-10	-1.35964
133769351	chr9:133769351:C:T	6.55106e-09	-1.90926e-10	-1.12479	1.9541e-06	-1.90926e-10	-1.0898
133769737	chr9:133769737:C:T	2.4875e-09	-0.876846	-1.2163	6.721e-07	-0.898885	-1.2582
133769846	chr9:133769846:G:A	3.37484e-09	-1.78807	-4.23322e-10	9.88932e-07	-1.77086	-4.23322e-10
133770745	chr9:133770745:A:G	1.03305e-08	-1.90926e-10	-0.669322	2.75543e-06	-1.90926e-10	-0.746157
133771517	chr9:133771517:C:G	4.78086e-09	-1.90926e-10	-1.4398	1.37381e-06	-1.90926e-10	-1.44215
133771908	chr9:133771908:C:A	5.84525e-09	-1.90926e-10	-1.23879	1.70522e-06	-1.90926e-10	-1.22603
133772346	chr9:133772346:T:C	9.06199e-09	-1.90926e-10	-0.800332	2.68994e-06	-1.90926e-10	-0.770211
133772354	chr9:133772354:A:G	5.74772e-09	-1.90926e-10	-1.25562	1.61375e-06	-1.90926e-10	-1.28117
133772536	chr9:133772536:C:G	4.91181e-09	-1.90926e-10	-1.41278	1.39101e-06	-1.90926e-10	-1.4297
133772545	chr9:133772545:AG:A	3.94091e-09	-1.63301	-4.23322e-10	1.13207e-06	-1.63569	-4.23322e-10
133772634	chr9:133772634:CCAGACA:C	1.81573e-07	1.6723	0.524939	4.74418e-05	1.72594	0.373836
133772748	chr9:133772748:G:A	4.85995e-09	-1.90926e-10	-1.42339	1.38631e-06	-1.90926e-10	-1.43309
133773336	chr9:133773336:T:C	2.88826e-07	2.52206	0.139347	0.000114173	2.69914	0.278848
133773400	chr9:133773400:A:G	9.54228e-08	0.776992	0.776905	2.55786e-05	0.853913	0.62811
133773610	chr9:133773610:A:AT	9.54449e-08	1.00182	0.55231	2.4933e-05	1.05736	0.399095
133773688	chr9:133773688:C:T	5.90392e-09	-1.90926e-10	-1.2288	1.72188e-06	-1.90926e-10	-1.21631
133773755	chr9:133773755:A:C	1.92202e-09	-1.28071	-1.07033	7.16137e-07	-1.18545	-0.908169
133773847	chr9:133773847:T:A	2.03249e-09	-0.942914	-1.35224	6.2783e-07	-0.810807	-1.41441
133773909	chr9:133773909:C:A	1.62348e-09	-1.07775	-1.4421	5.27576e-07	-0.972012	-1.42718
133773989	chr9:133773989:T:C	2.15025e-09	-0.903397	-1.33544	6.62106e-07	-0.767003	-1.40506
133774131	chr9:133774131:G:A	1.36402e-07	0.654908	1.25628	3.0159e-05	0.683845	0.962905
133774290	chr9:133774290:T:C	7.91089e-10	-1.80685	-1.43192	2.42518e-07	-1.7805	-1.39591
133774295	chr9:133774295:G:A	9.26774e-10	-1.63869	-1.44178	2.93984e-07	-1.56	-1.42397
133774451	chr9:133774451:G:A	4.78953e-09	-1.90926e-10	-1.43799	1.37592e-06	-1.90926e-10	-1.44061
133774486	chr9:133774486:C:G	3.41909e-09	-1.56641	-0.208638	7.94523e-07	-1.59668	-0.393067
133774768	chr9:133774768:G:C	5.21255e-09	-1.90926e-10	-1.35335	1.43562e-06	-1.90926e-10	-1.39814
133774994	chr9:133774994:G:A	1.47443e-09	-1.60321	-1.01294	3.83944e-07	-1.64541	-1.07158
133775000	chr9:133775000:G:A	6.06413e-09	-1.90926e-10	-1.20203	1.66276e-06	-1.90926e-10	-1.25125
133775077	chr9:133775077:G:A	2.92372e-09	-0.530446	-1.40112	7.73409e-07	-0.603113	-1.41357
133775213	chr9:133775213:G:A	7.19644e-09	-1.90926e-10	-1.03083	2.15144e-06	-1.90926e-10	-0.993595
133775319	chr9:133775319:C:T	2.33039e-09	-0.857048	-1.30134	7.15811e-07	-0.864857	-1.22921
133775718	chr9:133775718:AC:A	5.63414e-09	-1.69872	0.423145	1.55838e-06	-1.63516	0.319069
133775938	chr9:133775938:C:T	4.80128e-09	-1.90926e-10	-1.43554	1.37621e-06	-1.90926e-10	-1.4404
133775950	chr9:133775950:C:G	8.98823e-10	-1.73973	-1.37136	2.82716e-07	-1.71502	-1.30803
133776113	chr9:133776113:C:T	1.22867e-09	-1.78686	-1.01163	3.50994e-07	-1.82125	-0.985462
133776219	chr9:133776219:G:A	7.65572e-09	-1.90926e-10	-0.968967	2.10856e-06	-1.90926e-10	-1.01373
133776356	chr9:133776356:C:T	4.01012e-09	-1.36344	-0.252156	1.32542e-06	-1.37253	-0.105473
133776471	chr9:133776471:T:C	2.5072e-09	-1.23966	-0.845593	7.8355e-07	-1.26378	-0.739875
133776483	chr9:133776483:A:G	8.53152e-09	0.165286	-1.02594	2.08002e-06	-0.0340517	-0.993302
133776511	chr9:133776511:T:C	4.77838e-09	-1.90926e-10	-1.44032	1.37773e-06	-1.90926e-10	-1.43929
133776591	chr9:133776591:C:T	6.5387e-09	-1.62813	0.501447	2.03459e-06	-1.72857	0.679131
133776839	chr9:133776839:G:A	1.17034e-09	-1.54554	-1.30158	3.10562e-07	-1.58973	-1.33937
133776982	chr9:133776982:G:A	3.20786e-09	-1.32847	-0.510351	1.03921e-06	-1.33924	-0.382031
133777556	chr9:133777556:C:T	3.51791e-09	-1.74655	-4.23322e-10	9.76588e-07	-1.78342	-4.23322e-10
133778117	chr9:133778117:G:A	4.15516e-08	2.15905	-1.43654	1.04849e-05	2.02642	-1.43622
133778161	chr9:133778161:T:C	5.00285e-09	-1.90926e-10	-1.39441	1.43186e-06	-1.90926e-10	-1.40076
133778166	chr9:133778166:G:T	5.6388e-09	-1.90926e-10	-1.27475	1.60209e-06	-1.90926e-10	-1.28843
133778454	chr9:133778454:A:C	1.9832e-08	-1.90926e-10	-0.0171229	5.41047e-06	-1.90926e-10	-0.0713958
133778516	chr9:133778516:C:T	4.89441e-09	-1.90926e-10	-1.41633	1.39465e-06	-1.90926e-10	-1.42709
133778786	chr9:133778786:G:A	6.93753e-08	2.4904	-1.25529	1.31642e-05	2.11053	-1.29277
133779039	chr9:133779039:A:G	9.13623e-09	-1.90926e-10	-0.792172	2.56697e-06	-1.90926e-10	-0.817005
133779410	chr9:133779410:G:A	1.86446e-09	-1.70495	-0.676498	5.00151e-07	-1.63377	-0.81881
133779416	chr9:133779416:C:T	9.26554e-09	-1.90926e-10	-0.778118	2.60148e-06	-1.90926e-10	-0.803651
133779418	chr9:133779418:CAG:C	2.66594e-09	-1.57412	-0.449741	7.0727e-07	-1.59996	-0.506116
133779487	chr9:133779487:C:G	2.72898e-09	-1.55598	-0.444511	7.2348e-07	-1.58239	-0.501022
133779564	chr9:133779564:G:A	9.13304e-09	-1.90926e-10	-0.792521	2.56603e-06	-1.90926e-10	-0.81737
133779584	chr9:133779584:T:C	5.15004e-09	-1.55153	0.186111	1.32096e-06	-1.58434	0.102969
133779643	chr9:133779643:G:A	1.55492e-08	1.01512	-1.27554	3.3228e-06	0.750154	-1.30908
133779655	chr9:133779655:T:C	2.33363e-09	-1.32889	-0.828106	5.4764e-07	-1.42829	-0.933575
133779768	chr9:133779768:A:G	2.68015e-09	-1.56138	-0.457172	7.11194e-07	-1.58724	-0.513297
133779846	chr9:133779846:T:C	5.10064e-09	-1.55816	0.183103	1.30854e-06	-1.59038	0.099564
133780015	chr9:133780015:G:A	1.59882e-08	1.01934	-1.25191	3.42475e-06	0.759011	-1.28771
133780219	chr9:133780219:T:C	1.75623e-09	-1.01138	-1.42987	4.98118e-07	-1.0187	-1.43796
133780446	chr9:133780446:C:T	1.42621e-08	-1.90926e-10	-0.346816	3.9048e-06	-1.90926e-10	-0.397524
133780572	chr9:133780572:T:G	6.50332e-09	-1.16099	0.028883	2.17666e-06	-1.16747	0.185528
133780605	chr9:133780605:A:G	2.12069e-09	-1.68169	-0.570988	5.80262e-07	-1.69097	-0.613033
133780768	chr9:133780768:C:A	5.45119e-09	-1.90926e-10	-1.30859	1.50813e-06	-1.90926e-10	-1.34886
133780968	chr9:133780968:T:C	6.72986e-09	-1.90926e-10	-1.09787	2.07974e-06	-1.90926e-10	-1.02749
133781050	chr9:133781050:C:G	7.60435e-09	-1.90926e-10	-0.9757	2.12177e-06	-1.90926e-10	-1.00748
133781062	chr9:133781062:G:A	6.12571e-09	-1.90926e-10	-1.19193	1.67074e-06	-1.90926e-10	-1.24646
133781375	chr9:133781375:A:G	5.23091e-09	-1.90926e-10	-1.34983	1.47587e-06	-1.90926e-10	-1.37048
133781648	chr9:133781648:T:C	2.3501e-09	-0.99612	-1.15384	6.5686e-07	-0.970237	-1.20978
133781764	chr9:133781764:G:A	3.26358e-09	-1.8216	-4.23322e-10	9.38165e-07	-1.82356	-4.23322e-10
133781931	chr9:133781931:T:C	1.5517e-08	-0.0729783	-0.189504	3.73342e-06	-0.106095	-0.336313
133781957	chr9:133781957:G:A	6.24116e-09	0.101718	-1.27497	1.33406e-06	-0.126291	-1.34521
133782102	chr9:133782102:GGGGCGGGGC:G	8.69196e-10	-1.81471	-1.32989	2.47433e-07	-1.81961	-1.33674
133782344	chr9:133782344:A:G	2.03993e-09	-1.82415	-0.467356	5.77033e-07	-1.81551	-0.494081
133782502	chr9:133782502:T:C	2.38928e-09	-1.61808	-0.515347	7.6034e-07	-1.53861	-0.495114
133782554	chr9:133782554:C:T	1.23312e-09	-1.79747	-0.997402	3.39421e-07	-1.80863	-1.03161
133782566	chr9:133782566:A:G	1.19911e-09	-1.79629	-1.02656	3.30266e-07	-1.80761	-1.05998
133782875	chr9:133782875:A:T	3.36573e-09	-1.45486	-0.335918	1.11092e-06	-1.34659	-0.307957
133782891	chr9:133782891:G:T	3.67598e-09	-1.40872	-0.293884	1.22829e-06	-1.29198	-0.262126
133783009	chr9:133783009:C:A	6.41654e-09	-1.90926e-10	-1.14554	1.89608e-06	-1.90926e-10	-1.11994
133783348	chr9:133783348:G:A	5.25862e-09	-1.90926e-10	-1.34455	1.50085e-06	-1.90926e-10	-1.3537
133783361	chr9:133783361:T:C	3.3557e-09	-1.43625	-0.357513	1.09568e-06	-1.42823	-0.240127
133783552	chr9:133783552:G:A	8.44883e-09	-1.90926e-10	-0.870393	2.42449e-06	-1.90926e-10	-0.87411
133783624	chr9:133783624:G:C	1.447e-09	-1.48487	-1.15006	5.15244e-07	-1.40765	-1.01519
133783792	chr9:133783792:G:C	1.23221e-08	-1.90926e-10	-0.493024	3.16839e-06	-1.90926e-10	-0.606508
133783859	chr9:133783859:T:C	8.05466e-10	-1.82701	-1.39375	2.52316e-07	-1.81414	-1.32266
133784902	chr9:133784902:G:A	3.51178e-09	-0.436013	-1.31228	9.32039e-07	-0.528198	-1.30191
133784905	chr9:133784905:A:G	4.89201e-09	-1.90926e-10	-1.41682	1.39384e-06	-1.90926e-10	-1.42767
133784927	chr9:133784927:T:C	1.25883e-08	-0.47165	-4.23322e-10	3.21884e-06	-0.590712	-4.23322e-10
133784937	chr9:133784937:G:A	1.43941e-08	-0.3376	-4.23322e-10	3.65158e-06	-0.464572	-4.23322e-10
133784962	chr9:133784962:G:T	1.29999e-08	-0.439475	-4.23322e-10	3.31942e-06	-0.55994	-4.23322e-10
133785183	chr9:133785183:A:G	1.13336e-09	-1.60935	-1.26989	3.27248e-07	-1.59563	-1.28113
133785200	chr9:133785200:C:T	1.16165e-08	-0.551993	-4.23322e-10	2.97936e-06	-0.668024	-4.23322e-10
133785359	chr9:133785359:A:G	8.48243e-10	-1.80145	-1.36756	2.38005e-07	-1.81186	-1.38334
133785419	chr9:133785419:G:A	1.67216e-08	-1.90926e-10	-0.18772	4.46858e-06	-1.90926e-10	-0.262662
133785604	chr9:133785604:T:C	4.77255e-09	-1.90926e-10	-1.44154	1.37649e-06	-1.90926e-10	-1.44019
133785618	chr9:133785618:G:A	1.09461e-09	-1.61324	-1.30079	3.16252e-07	-1.59878	-1.31217
133785844	chr9:133785844:C:T	1.27657e-08	-0.457658	-4.23322e-10	3.26228e-06	-0.577306	-4.23322e-10
133786003	chr9:133786003:GGTGCCT:G	1.11761e-09	-1.59378	-1.29944	3.23611e-07	-1.57871	-1.30923
133786025	chr9:133786025:CAT:C	5.10033e-09	-1.90926e-10	-1.37511	1.50252e-06	-1.90926e-10	-1.35259
133786043	chr9:133786043:CCTG:C	6.30427e-09	-1.90926e-10	-1.16319	1.87225e-06	-1.90926e-10	-1.13259
133786108	chr9:133786108:C:T	1.82007e-08	-1.90926e-10	-0.102962	4.85752e-06	-1.90926e-10	-0.179203
133786163	chr9:133786163:A:G	1.14274e-09	-1.58555	-1.28544	3.29972e-07	-1.57023	-1.29825
133786470	chr9:133786470:A:T	5.16108e-09	-1.90926e-10	-1.36327	1.53259e-06	-1.90926e-10	-1.33277
133786479	chr9:133786479:T:TG	1.32629e-08	-0.41945	-4.23322e-10	3.37704e-06	-0.542732	-4.23322e-10
133786507	chr9:133786507:G:A	7.76012e-10	-1.82683	-1.43117	2.2257e-07	-1.82779	-1.43445
133786661	chr9:133786661:C:T	5.11083e-09	-1.90926e-10	-1.37306	1.51514e-06	-1.90926e-10	-1.34422
133786837	chr9:133786837:G:A	1.34294e-09	-1.45378	-1.25577	3.93335e-07	-1.42962	-1.26321
133786841	chr9:133786841:C:T	1.3537e-08	-1.90926e-10	-0.398994	3.46771e-06	-1.90926e-10	-0.516238
133786867	chr9:133786867:G:A	5.15719e-09	-1.90926e-10	-1.36403	1.53122e-06	-1.90926e-10	-1.33367
133786984	chr9:133786984:A:G	3.24828e-09	-1.8263	-4.23322e-10	9.45881e-07	-1.81537	-4.23322e-10
133787062	chr9:133787062:G:A	1.9842e-09	-1.22482	-1.09438	5.455e-07	-1.27736	-1.08843
133787102	chr9:133787102:G:A	4.85962e-09	-0.222213	-1.20125	1.21913e-06	-0.361235	-1.20036
133787327	chr9:133787327:G:C	2.04396e-08	-1.90926e-10	0.0130542	5.43661e-06	-1.90926e-10	-0.0665766
133787343	chr9:133787343:A:G	9.60269e-10	-1.7317	-1.31326	2.76596e-07	-1.72532	-1.31961
133787563	chr9:133787563:C:T	1.97096e-08	-1.90926e-10	-0.0233153	5.24427e-06	-1.90926e-10	-0.102596
133787812	chr9:133787812:C:T	5.4035e-09	-1.90926e-10	-1.31737	1.6015e-06	-1.90926e-10	-1.28879
133788314	chr9:133788314:C:T	4.00957e-09	-1.61574	-4.23322e-10	1.16028e-06	-1.61107	-4.23322e-10
133788429	chr9:133788429:G:A	3.93234e-09	-1.63518	-4.23322e-10	1.1476e-06	-1.62206	-4.23322e-10
133788500	chr9:133788500:C:T	1.92067e-08	-1.90926e-10	-0.049161	5.09601e-06	-1.90926e-10	-0.131273
133788911	chr9:133788911:C:T	7.36612e-09	-1.00753	-4.23322e-10	1.94293e-06	-1.09553	-4.23322e-10
133788916	chr9:133788916:G:A	2.2539e-09	-1.75043	-0.441327	4.89198e-07	-1.77797	-0.696747
133788926	chr9:133788926:C:T	1.15827e-08	-0.554912	-4.23322e-10	2.82898e-06	-0.719814	-4.23322e-10
133789008	chr9:133789008:C:A	9.35926e-09	-0.768054	-4.23322e-10	2.46448e-06	-0.857752	-4.23322e-10
133789054	chr9:133789054:C:T	1.25783e-08	-0.472445	-4.23322e-10	3.21468e-06	-0.592006	-4.23322e-10
133789055	chr9:133789055:A:G	4.49527e-09	-0.101758	-1.39964	1.15229e-06	-0.218082	-1.3999
133789375	chr9:133789375:G:A	1.21628e-09	-1.8111	-0.997525	3.51159e-07	-1.80722	-0.999028
133789458	chr9:133789458:C:T	1.48654e-09	-1.3496	-1.25837	4.08037e-07	-1.40107	-1.25506
133789577	chr9:133789577:T:C	7.15958e-09	-0.278325	-0.757643	1.8198e-06	-0.378938	-0.782067
133789646	chr9:133789646:G:A	4.06294e-09	-0.202304	-1.40021	1.04412e-06	-0.315445	-1.40111
133789667	chr9:133789667:C:T	1.44464e-08	-0.333977	-4.23322e-10	3.64588e-06	-0.466133	-4.23322e-10
133790128	chr9:133790128:A:G	1.329e-08	-0.417411	-4.23322e-10	3.38956e-06	-0.539031	-4.23322e-10
133790362	chr9:133790362:A:G	7.97176e-09	-1.90926e-10	-0.928516	2.36862e-06	-1.90926e-10	-0.897424
133790635	chr9:133790635:G:T	3.25878e-09	-1.82307	-4.23322e-10	9.34174e-07	-1.82782	-4.23322e-10
133790807	chr9:133790807:T:C	4.97078e-09	-1.90926e-10	-1.40084	1.43894e-06	-1.90926e-10	-1.39583
133790823	chr9:133790823:G:A	9.62128e-09	-1.90926e-10	-0.740443	2.88651e-06	-1.90926e-10	-0.699685
133791114	chr9:133791114:G:A	1.43063e-09	-1.25782	-1.38848	3.91043e-07	-1.31047	-1.38821
133791128	chr9:133791128:C:A	1.0324e-08	-1.90926e-10	-0.66995	2.82123e-06	-1.90926e-10	-0.72256
133791230	chr9:133791230:G:A	1.89662e-09	-0.922529	-1.44182	5.07208e-07	-0.9992	-1.43937
133791261	chr9:133791261:A:G	1.08356e-09	-1.5503	-1.37387	3.0366e-07	-1.5752	-1.37638
133791272	chr9:133791272:C:T	1.08577e-09	-1.53829	-1.38384	3.0424e-07	-1.56354	-1.38613
133791434	chr9:133791434:A:C	8.78187e-09	-1.90926e-10	-0.831731	2.41429e-06	-1.90926e-10	-0.878328
133791722	chr9:133791722:C:T	1.49178e-08	-0.301863	-4.23322e-10	3.76102e-06	-0.435042	-4.23322e-10
133792488	chr9:133792488:G:A	6.59759e-09	-1.11772	-4.23322e-10	1.84752e-06	-1.14589	-4.23322e-10
133792582	chr9:133792582:G:A	1.1367e-09	-1.63135	-1.24493	3.21789e-07	-1.64203	-1.25156
133792632	chr9:133792632:G:C	9.25671e-10	-1.82156	-1.2601	2.68286e-07	-1.82305	-1.25238
133792652	chr9:133792652:A:G	9.15342e-10	-1.69622	-1.39666	2.60468e-07	-1.70581	-1.3992
133792836	chr9:133792836:A:C	1.08729e-08	-0.618145	-4.23322e-10	2.96447e-06	-0.673033	-4.23322e-10
133792838	chr9:133792838:C:T	9.67192e-10	-1.77534	-1.26243	2.78901e-07	-1.78262	-1.25401
133792903	chr9:133792903:C:G	5.42948e-09	-1.90926e-10	-1.31258	1.53179e-06	-1.90926e-10	-1.3333
133793190	chr9:133793190:T:C	6.08599e-09	-1.90926e-10	-1.19843	1.6911e-06	-1.90926e-10	-1.23435
133793227	chr9:133793227:G:A	5.29145e-09	-1.90926e-10	-1.33833	1.5573e-06	-1.90926e-10	-1.31678
133793238	chr9:133793238:G:A	8.92556e-10	-1.75375	-1.36434	2.58937e-07	-1.76185	-1.34905
133793240	chr9:133793240:G:A	5.15741e-09	-1.36399	-4.23322e-10	1.38509e-06	-1.43397	-4.23322e-10
133793245	chr9:133793245:G:A	5.64942e-09	-1.90926e-10	-1.27287	1.69031e-06	-1.90926e-10	-1.23482
133793303	chr9:133793303:T:C	7.31057e-08	-0.0881883	1.37567	1.38534e-05	-0.155261	1.02406
133793369	chr9:133793369:C:T	1.01458e-09	-1.82783	-1.16211	3.20598e-07	-1.82668	-1.07061
133793463	chr9:133793463:G:A	4.77655e-09	-1.90926e-10	-1.4407	1.3766e-06	-1.90926e-10	-1.44011
133793491	chr9:133793491:A:G	1.02951e-08	-0.672753	-4.23322e-10	2.6728e-06	-0.776606	-4.23322e-10
133793496	chr9:133793496:C:T	2.24885e-09	-1.76432	-0.429684	7.34624e-07	-1.75138	-0.316753
133793612	chr9:133793612:C:T	2.47698e-09	-1.58333	-0.514048	8.18235e-07	-1.55799	-0.402349
133793694	chr9:133793694:T:C	8.2563e-10	-1.7589	-1.43713	2.34641e-07	-1.76871	-1.44072
133793809	chr9:133793809:G:A	8.44952e-10	-1.73482	-1.43808	2.4002e-07	-1.74559	-1.44118
133793830	chr9:133793830:C:T	8.31357e-10	-1.75061	-1.4385	2.36418e-07	-1.7605	-1.44139
133793865	chr9:133793865:C:T	8.30611e-10	-1.75273	-1.43728	2.3597e-07	-1.76301	-1.44077
133793877	chr9:133793877:T:C	8.30495e-10	-1.75124	-1.43891	2.36104e-07	-1.76165	-1.44157
133794009	chr9:133794009:G:A	7.16706e-09	-1.90926e-10	-1.03493	1.90663e-06	-1.90926e-10	-1.11439
133794051	chr9:133794051:A:G	8.28987e-10	-1.7548	-1.43717	2.35592e-07	-1.76469	-1.44069
133794205	chr9:133794205:C:T	2.1543e-09	-1.53879	-0.698166	7.08698e-07	-1.50646	-0.597597
133794261	chr9:133794261:T:C	7.95679e-10	-1.79539	-1.43759	2.26652e-07	-1.80318	-1.44089
133794399	chr9:133794399:C:T	5.13538e-09	-1.90926e-10	-1.36827	1.50918e-06	-1.90926e-10	-1.34816
133794542	chr9:133794542:C:T	4.67614e-09	-0.861624	-0.600324	1.14862e-06	-0.957752	-0.663414
133794595	chr9:133794595:C:T	5.85306e-09	-1.90926e-10	-1.23746	1.76518e-06	-1.90926e-10	-1.19148
133794711	chr9:133794711:G:A	8.34095e-10	-1.74721	-1.43861	2.37066e-07	-1.75772	-1.44143
133794890	chr9:133794890:A:G	8.44623e-10	-1.73387	-1.43941	2.39984e-07	-1.74517	-1.44174
133794996	chr9:133794996:C:A	8.41209e-10	-1.73885	-1.43848	2.38927e-07	-1.75	-1.44133
133795032	chr9:133795032:G:A	4.36819e-09	-0.890953	-0.639117	1.07659e-06	-0.985225	-0.700709
133795133	chr9:133795133:A:G	9.20565e-09	-1.90926e-10	-0.784603	2.65549e-06	-1.90926e-10	-0.783104
133795205	chr9:133795205:G:A	8.43485e-10	-1.73464	-1.43999	2.39658e-07	-1.74637	-1.4419
133795234	chr9:133795234:G:C	1.04249e-08	-1.90926e-10	-0.66022	3.13772e-06	-1.90926e-10	-0.616234
133795282	chr9:133795282:T:C	2.82862e-09	-1.04716	-0.91747	7.04598e-07	-1.13527	-0.974594
133795827	chr9:133795827:C:G	1.65481e-08	-0.198147	-4.23322e-10	4.10864e-06	-0.34664	-4.23322e-10
133795875	chr9:133795875:T:G	1.74232e-09	-1.56435	-0.884858	5.30818e-07	-1.49881	-0.894259
133796031	chr9:133796031:C:T	4.85048e-09	-1.90926e-10	-1.42534	1.40022e-06	-1.90926e-10	-1.4231
133796103	chr9:133796103:C:T	5.8961e-09	-1.90926e-10	-1.23013	1.63997e-06	-1.90926e-10	-1.26506
133796193	chr9:133796193:C:T	4.84587e-09	-1.90926e-10	-1.42629	1.39884e-06	-1.90926e-10	-1.42408
133796812	chr9:133796812:T:C	1.00905e-09	-1.6625	-1.3329	2.77213e-07	-1.67223	-1.37048
133797091	chr9:133797091:C:T	8.99723e-10	-1.71102	-1.39907	2.71368e-07	-1.66593	-1.39808
133797516	chr9:133797516:G:A	2.92365e-09	-0.494531	-1.43706	8.34569e-07	-0.506958	-1.43361
133797568	chr9:133797568:A:C	6.03425e-09	-1.20697	-4.23322e-10	1.99464e-06	-1.06927	-4.23322e-10
133797806	chr9:133797806:A:G	3.57549e-09	-0.335952	-1.39437	9.62873e-07	-0.386087	-1.41148
133797918	chr9:133797918:G:C	9.36249e-09	-1.90926e-10	-0.767709	2.98607e-06	-1.90926e-10	-0.665772
133797944	chr9:133797944:G:A	6.24744e-09	-1.90926e-10	-1.17225	1.89458e-06	-1.90926e-10	-1.12073
133798117	chr9:133798117:C:A	7.64587e-09	-1.90926e-10	-0.970255	2.34204e-06	-1.90926e-10	-0.908708
133798304	chr9:133798304:G:A	2.37508e-08	0.163195	-4.23322e-10	5.82752e-06	0.00285983	-4.23322e-10
133798401	chr9:133798401:A:G	3.51233e-09	-0.913624	-0.834518	8.71244e-07	-1.00586	-0.891706
133798705	chr9:133798705:C:T	2.14832e-08	0.0628517	-4.23322e-10	5.29707e-06	-0.0925777	-4.23322e-10
133798713	chr9:133798713:G:A	1.9445e-08	-0.0368294	-4.23322e-10	4.81509e-06	-0.187977	-4.23322e-10
133798743	chr9:133798743:G:A	8.77179e-09	-1.90926e-10	-0.83288	2.29029e-06	-1.90926e-10	-0.931052
133798889	chr9:133798889:A:G	2.0449e-09	-1.28437	-1.0047	5.43547e-07	-1.23957	-1.12981
133798918	chr9:133798918:T:A	2.17776e-08	0.0764619	-4.23322e-10	5.36274e-06	-0.0802563	-4.23322e-10
133799048	chr9:133799048:G:A	4.18812e-08	-0.89564	1.62606	1.04047e-05	-1.02514	1.60766
133799306	chr9:133799306:C:T	7.18393e-09	-1.90926e-10	-1.03257	1.87449e-06	-1.90926e-10	-1.13139
133799335	chr9:133799335:T:C	3.3757e-09	-0.410364	-1.37745	9.96809e-07	-0.433892	-1.32904
133799371	chr9:133799371:C:T	1.49136e-09	-1.64742	-0.957312	4.49659e-07	-1.59247	-0.966526
133799435	chr9:133799435:G:A	5.16298e-09	-1.90926e-10	-1.36291	1.46058e-06	-1.90926e-10	-1.38089
133799779	chr9:133799779:A:T	2.04035e-09	-1.50904	-0.782264	5.56154e-07	-1.47732	-0.869123
133799900	chr9:133799900:G:A	7.71702e-09	-1.00629	0.0452971	1.5954e-06	-1.08258	-0.210027
133800186	chr9:133800186:T:C	2.89803e-09	-0.558182	-1.38221	8.56835e-07	-0.577685	-1.33656
133800539	chr9:133800539:G:A	2.67967e-08	0.283859	-4.23322e-10	6.55755e-06	0.120886	-4.23322e-10
133800871	chr9:133800871:G:C	3.93566e-09	-0.768635	-0.865706	1.32944e-06	-0.710707	-0.764264
133800890	chr9:133800890:A:G	2.1933e-08	0.0835729	-4.23322e-10	5.39806e-06	-0.0736928	-4.23322e-10
133801096	chr9:133801096:C:T	3.30985e-09	-1.80752	-4.23322e-10	9.53381e-07	-1.80747	-4.23322e-10
133801106	chr9:133801106:G:A	7.46574e-09	-1.90926e-10	-0.994096	1.99477e-06	-1.90926e-10	-1.0692
133801118	chr9:133801118:G:A	1.23548e-08	-1.90926e-10	-0.490377	4.01328e-06	-1.90926e-10	-0.370124
133801344	chr9:133801344:G:C	2.32076e-08	0.14006	-4.23322e-10	5.69737e-06	-0.0197278	-4.23322e-10
133801358	chr9:133801358:A:G	2.31953e-08	0.139531	-4.23322e-10	5.69455e-06	-0.0202222	-4.23322e-10
133801361	chr9:133801361:C:T	4.20333e-09	-1.64086	0.0723154	1.223e-06	-1.67209	0.113665
133801438	chr9:133801438:T:C	6.52564e-08	-0.210763	1.38467	1.80929e-05	-0.228581	1.36437
133801452	chr9:133801452:C:G	2.05327e-09	-1.45864	-0.826348	5.62396e-07	-1.42508	-0.910198
133801471	chr9:133801471:G:A	8.48033e-09	-1.90926e-10	-0.866671	2.23007e-06	-1.90926e-10	-0.957698
133801676	chr9:133801676:T:C	3.82643e-09	-0.841109	-0.82138	9.37294e-07	-0.944961	-0.879529
133801776	chr9:133801776:C:T	8.41859e-09	-1.90926e-10	-0.873978	2.21529e-06	-1.90926e-10	-0.96435
133802024	chr9:133802024:G:A	2.52372e-08	0.2239	-4.23322e-10	6.1814e-06	0.0618122	-4.23322e-10
133802410	chr9:133802410:C:A	5.44338e-09	-1.90926e-10	-1.31002	1.72482e-06	-1.90926e-10	-1.21461
133802610	chr9:133802610:C:T	1.69384e-08	-1.90926e-10	-0.17484	5.64398e-06	-1.90926e-10	-0.029143
133802696	chr9:133802696:C:A	4.11364e-09	-0.606045	-0.984067	1.2124e-06	-0.565653	-1.00148
133802751	chr9:133802751:CCT:C	8.4153e-10	-1.8131	-1.36385	2.26848e-07	-1.82033	-1.42287
133803131	chr9:133803131:G:A	4.93774e-09	-1.90926e-10	-1.40751	1.50433e-06	-1.90926e-10	-1.35138
133803295	chr9:133803295:C:T	4.79612e-09	-1.90926e-10	-1.43661	1.39074e-06	-1.90926e-10	-1.42989
133803347	chr9:133803347:C:T	4.87615e-09	-1.90926e-10	-1.42006	1.40291e-06	-1.90926e-10	-1.42118
133803432	chr9:133803432:A:AC	3.00667e-08	0.398997	-4.23322e-10	7.99353e-06	0.318901	-4.23322e-10
133803702	chr9:133803702:G:A	1.85453e-09	-1.61764	-0.76915	5.05897e-07	-1.58754	-0.853617
133803825	chr9:133803825:G:A	4.78934e-09	-1.90926e-10	-1.43803	1.41826e-06	-1.90926e-10	-1.4103
133804067	chr9:133804067:G:A	1.56187e-09	-1.2463	-1.31224	4.25222e-07	-1.29006	-1.32482
133804241	chr9:133804241:C:T	1.02856e-09	-1.56904	-1.40722	3.16549e-07	-1.50341	-1.40659
133804417	chr9:133804417:G:A	2.20492e-08	0.0888569	-4.23322e-10	5.42437e-06	-0.0688304	-4.23322e-10
133804529	chr9:133804529:C:T	1.40711e-07	-1.90926e-10	1.94229	3.59909e-05	-1.90926e-10	1.82353
133804822	chr9:133804822:T:C	9.04736e-10	-1.66482	-1.43971	2.73719e-07	-1.61607	-1.43931
133804831	chr9:133804831:G:A	7.12754e-09	-1.90926e-10	-1.04045	1.86524e-06	-1.90926e-10	-1.13634
133804956	chr9:133804956:G:C	5.11703e-08	0.51336	0.41738	1.00156e-05	0.421013	0.123394
133805253	chr9:133805253:G:C	3.28346e-09	-1.82267	0.00714888	7.42512e-07	-1.81937	-0.238075
133805285	chr9:133805285:C:T	9.29564e-10	-1.64796	-1.4295	2.82963e-07	-1.59297	-1.4292
133805515	chr9:133805515:C:T	1.42018e-09	-1.2121	-1.44154	3.79606e-07	-1.29698	-1.43138
133805705	chr9:133805705:T:C	3.51216e-09	-1.37671	-0.371483	8.43621e-07	-1.38795	-0.541829
133805777	chr9:133805777:A:C	9.06034e-09	-1.90926e-10	-0.800514	2.67834e-06	-1.90926e-10	-0.774534
133805896	chr9:133805896:C:T	1.13137e-08	-1.90926e-10	-0.578404	2.84082e-06	-1.90926e-10	-0.71564
133805915	chr9:133805915:C:T	2.65775e-08	-1.90926e-10	0.275644	6.97239e-06	-1.90926e-10	0.182226
133805952	chr9:133805952:G:A	2.10411e-09	-1.03557	-1.22495	5.66772e-07	-1.0512	-1.27633
133806347	chr9:133806347:G:A	1.78194e-09	-1.61025	-0.81647	5.77586e-07	-1.5857	-0.722928
133806440	chr9:133806440:G:A	2.47747e-09	-0.842888	-1.2543	6.15881e-07	-0.948928	-1.29551
133806485	chr9:133806485:G:A	1.12195e-08	-1.90926e-10	-0.586768	2.82129e-06	-1.90926e-10	-0.722538
133806673	chr9:133806673:G:A	4.86151e-09	-1.90926e-10	-1.42307	1.38681e-06	-1.90926e-10	-1.43273
133806819	chr9:133806819:T:C	4.27009e-09	-1.20855	-0.344237	1.11035e-06	-1.15762	-0.49743
133807001	chr9:133807001:G:A	2.59341e-08	-1.90926e-10	0.251137	6.90939e-06	-1.90926e-10	0.17315
133807098	chr9:133807098:C:G	9.72578e-09	-1.90926e-10	-0.729641	2.91209e-06	-1.90926e-10	-0.690862
133807127	chr9:133807127:C:T	1.70937e-09	-1.07071	-1.39758	4.27156e-07	-1.17587	-1.43447
133807179	chr9:133807179:G:A	3.02299e-08	-1.90926e-10	0.404412	7.16055e-06	-1.90926e-10	0.208854
133807208	chr9:133807208:C:T	1.90307e-08	-1.90926e-10	-0.0583644	6.34128e-06	-1.90926e-10	0.0873491
133807236	chr9:133807236:C:T	1.83201e-09	-1.56566	-0.833348	5.99932e-07	-1.53124	-0.739427
133807252	chr9:133807252:C:G	4.84353e-09	-1.90926e-10	-1.42678	1.39381e-06	-1.90926e-10	-1.42769
133807371	chr9:133807371:A:G	4.09668e-09	-0.887997	-0.706247	1.14416e-06	-0.854449	-0.770611
133807407	chr9:133807407:A:G	3.79394e-09	-0.91579	-0.755224	1.00001e-06	-0.850502	-0.909216
133807418	chr9:133807418:G:A	4.80999e-09	-1.90926e-10	-1.43373	1.38331e-06	-1.90926e-10	-1.43525
133807619	chr9:133807619:G:A	4.9649e-09	-1.90926e-10	-1.40203	1.41751e-06	-1.90926e-10	-1.41083
133807820	chr9:133807820:G:A	7.236e-09	-1.90926e-10	-1.02535	1.93898e-06	-1.90926e-10	-1.09757
133808113	chr9:133808113:C:T	4.99239e-09	-1.90926e-10	-1.39651	1.42357e-06	-1.90926e-10	-1.40656
133808126	chr9:133808126:A:T	1.12999e-09	-1.5315	-1.35071	3.5096e-07	-1.49612	-1.31069
133808241	chr9:133808241:C:T	1.5328e-09	-1.2056	-1.37172	4.21387e-07	-1.27703	-1.34691
133808294	chr9:133808294:C:A	5.13072e-09	-1.90926e-10	-1.36917	1.45542e-06	-1.90926e-10	-1.38443
133808601	chr9:133808601:C:T	4.76971e-09	-1.90926e-10	-1.44214	1.3739e-06	-1.90926e-10	-1.44208
133809256	chr9:133809256:G:A	1.2155e-08	-1.90926e-10	-0.506678	3.66583e-06	-1.90926e-10	-0.460677
133809852	chr9:133809852:G:C	3.09326e-08	0.465689	-0.0382992	6.20295e-06	0.360055	-0.294761
133810077	chr9:133810077:T:C	9.55189e-09	-1.90926e-10	-0.747682	3.10842e-06	-1.90926e-10	-0.625619
133810180	chr9:133810180:G:A	2.79656e-09	-1.08478	-0.891249	7.23912e-07	-1.20161	-0.88121
133810422	chr9:133810422:T:C	1.60503e-09	-1.17233	-1.35895	4.40509e-07	-1.24769	-1.33186
133810590	chr9:133810590:TG:T	4.84628e-09	-1.90926e-10	-1.42621	1.38355e-06	-1.90926e-10	-1.43508
133810617	chr9:133810617:C:T	1.12064e-09	-1.54861	-1.34191	3.46194e-07	-1.52081	-1.29968
133810892	chr9:133810892:T:C	1.83454e-08	1.29105	-1.38609	4.48717e-06	1.14257	-1.40108
133811153	chr9:133811153:T:A	1.72256e-08	1.18041	-1.33843	4.19054e-06	1.03124	-1.35814
133812072	chr9:133812072:G:C	2.30777e-08	-1.90926e-10	0.134444	5.71226e-06	-1.90926e-10	-0.0171172
133812405	chr9:133812405:G:A	2.18108e-08	-1.90926e-10	0.0779841	5.44079e-06	-1.90926e-10	-0.0658083
133812433	chr9:133812433:G:C	2.2799e-08	-1.90926e-10	0.122298	5.64335e-06	-1.90926e-10	-0.0292536
133812599	chr9:133812599:CCAGAA:C	1.68715e-09	-1.1375	-1.34388	4.62099e-07	-1.2157	-1.316
133812844	chr9:133812844:A:G	1.00128e-08	-1.90926e-10	-0.700558	3.01918e-06	-1.90926e-10	-0.654747
133812981	chr9:133812981:G:A	5.4562e-09	-1.90926e-10	-1.30767	1.59281e-06	-1.90926e-10	-1.29423
133813398	chr9:133813398:G:A	9.65913e-09	-1.90926e-10	-0.736517	3.14963e-06	-1.90926e-10	-0.612446
133813543	chr9:133813543:G:A	1.49304e-08	-1.90926e-10	-0.301024	3.79121e-06	-1.90926e-10	-0.427045
133813568	chr9:133813568:G:A	4.77133e-09	-1.90926e-10	-1.4418	1.37461e-06	-1.90926e-10	-1.44156
133813845	chr9:133813845:C:G	3.24525e-09	-1.82723	-4.23322e-10	9.35563e-07	-1.82634	-4.23322e-10
133813958	chr9:133813958:A:G	1.69315e-08	1.26601	-1.44126	4.09262e-06	1.08774	-1.43829
133814224	chr9:133814224:G:A	5.53241e-09	-1.90926e-10	-1.2938	1.58074e-06	-1.90926e-10	-1.30184
133814335	chr9:133814335:T:C	1.20842e-09	-1.51818	-1.29693	3.85598e-07	-1.4652	-1.24749
133814349	chr9:133814349:T:G	1.89161e-08	-0.0644083	-4.23322e-10	4.67269e-06	-0.217997	-4.23322e-10
133814508	chr9:133814508:G:T	1.50852e-09	-1.21071	-1.38258	4.25733e-07	-1.30805	-1.30562
133814631	chr9:133814631:G:A	4.78481e-09	-1.90926e-10	-1.43897	1.38013e-06	-1.90926e-10	-1.43755
133814758	chr9:133814758:G:A	1.34449e-08	-1.90926e-10	-0.405823	3.42731e-06	-1.90926e-10	-0.527956
133814799	chr9:133814799:G:A	1.12566e-09	-1.5736	-1.31245	3.56488e-07	-1.52572	-1.26546
133815092	chr9:133815092:C:T	4.78501e-09	-1.90926e-10	-1.43893	1.37757e-06	-1.90926e-10	-1.43941
133815503	chr9:133815503:A:G	7.96236e-09	-1.90926e-10	-0.929695	2.21102e-06	-1.90926e-10	-0.966278
133815627	chr9:133815627:T:G	7.68749e-09	0.447005	-1.41183	2.07872e-06	0.358211	-1.38619
133815693	chr9:133815693:T:C	7.9636e-09	0.483716	-1.41326	2.14892e-06	0.393365	-1.38813
133815781	chr9:133815781:C:T	2.58415e-08	1.43507	-1.18751	7.96666e-06	1.43275	-1.11721
133815800	chr9:133815800:C:A	2.34724e-08	1.35229	-1.20088	7.26041e-06	1.35509	-1.13239
133815871	chr9:133815871:C:G	1.40529e-08	-1.90926e-10	-0.361589	3.5783e-06	-1.90926e-10	-0.484844
133816093	chr9:133816093:G:A	2.79007e-07	2.21505	0.41177	7.96869e-05	2.13789	0.480487
133816143	chr9:133816143:G:A	3.03421e-08	-1.90926e-10	0.408116	9.17867e-06	-1.90926e-10	0.45715
133816289	chr9:133816289:T:C	8.33521e-09	0.519839	-1.40377	2.25536e-06	0.429237	-1.37566
133816419	chr9:133816419:C:T	3.15173e-07	2.31696	0.431739	8.98655e-05	2.23759	0.500988
133816634	chr9:133816634:G:C	4.53434e-07	2.32654	0.78589	0.000129237	2.24412	0.857797
133816682	chr9:133816682:A:G	2.19545e-09	-1.64101	-0.577025	6.94127e-07	-1.56434	-0.560493
133816711	chr9:133816711:C:T	5.45018e-09	-1.90926e-10	-1.30877	1.49153e-06	-1.90926e-10	-1.35993
133816782	chr9:133816782:C:G	1.95449e-08	-0.0317077	-4.23322e-10	4.82197e-06	-0.186549	-4.23322e-10
133816854	chr9:133816854:T:C	2.21405e-09	-1.63512	-0.574472	7.00778e-07	-1.55739	-0.557906
133816948	chr9:133816948:G:C	4.93319e-09	-1.90926e-10	-1.40843	1.43942e-06	-1.90926e-10	-1.39549
133816985	chr9:133816985:T:C	2.74455e-07	2.16786	0.442509	7.87621e-05	2.09464	0.512057
133817001	chr9:133817001:G:A	6.87307e-09	-1.90926e-10	-1.07681	1.87858e-06	-1.90926e-10	-1.12921
133817017	chr9:133817017:T:A	5.05309e-09	-1.90926e-10	-1.38442	1.553e-06	-1.90926e-10	-1.31954
133817272	chr9:133817272:T:C	4.32249e-08	1.16563	-0.403633	1.10251e-05	0.999657	-0.359213
133817286	chr9:133817286:G:A	2.54239e-07	2.14626	0.387598	7.29924e-05	2.07447	0.456154
133817327	chr9:133817327:T:C	2.34917e-07	2.06351	0.391307	6.7474e-05	1.99196	0.46005
133817346	chr9:133817346:C:T	2.47954e-07	2.08759	0.421237	7.12139e-05	2.0155	0.490455
133817360	chr9:133817360:G:A	3.03986e-07	2.18372	0.528839	8.73523e-05	2.11053	0.59969
133817379	chr9:133817379:G:A	2.92574e-07	2.22922	0.445077	8.38802e-05	2.15497	0.514687
133817391	chr9:133817391:G:A	2.39146e-07	2.14778	0.324878	6.84728e-05	2.07511	0.391597
133817423	chr9:133817423:T:C	2.39148e-07	2.15469	0.317974	6.83607e-05	2.08195	0.383114
133817476	chr9:133817476:A:G	7.56193e-08	-1.90926e-10	1.32129	1.9583e-05	-1.90926e-10	1.21493
133817551	chr9:133817551:T:C	2.19006e-07	2.27005	0.11463	6.52998e-05	2.24019	0.179069
133817592	chr9:133817592:G:C	2.21044e-09	-1.66772	-0.543507	6.96101e-07	-1.5961	-0.525888
133817783	chr9:133817783:T:C	1.93064e-07	2.40673	-0.148133	5.68495e-05	2.3659	-0.0852196
133817803	chr9:133817803:A:G	1.98245e-08	-0.0175036	-4.23322e-10	4.78245e-06	-0.194778	-4.23322e-10
133817931	chr9:133817931:G:A	1.09544e-09	-1.6781	-1.23517	3.39008e-07	-1.60777	-1.23369
133818036	chr9:133818036:T:C	1.44821e-08	-0.331508	-4.23322e-10	4.30993e-06	-0.298809	-4.23322e-10
133818083	chr9:133818083:G:A	2.05495e-08	0.0184152	-4.23322e-10	5.01949e-06	-0.146404	-4.23322e-10
133818095	chr9:133818095:C:T	6.86708e-09	-1.07768	-4.23322e-10	1.7833e-06	-1.18127	-4.23322e-10
133818167	chr9:133818167:A:G	2.72132e-09	-1.39265	-0.610655	6.35415e-07	-1.38053	-0.832683
133818223	chr9:133818223:A:G	9.29285e-10	-1.74915	-1.32861	2.55227e-07	-1.7937	-1.33164
133818234	chr9:133818234:C:T	5.32646e-08	0.970851	-4.23322e-10	1.43188e-05	0.901845	-4.23322e-10
133818282	chr9:133818282:C:T	9.46699e-10	-1.70284	-1.35635	3.08761e-07	-1.65131	-1.2836
133818444	chr9:133818444:G:A	6.11872e-08	1.10952	-4.23322e-10	1.65446e-05	1.04633	-4.23322e-10
133818474	chr9:133818474:C:A	6.30041e-09	-1.90926e-10	-1.16381	1.78966e-06	-1.90926e-10	-1.1777
133818634	chr9:133818634:G:A	3.67428e-09	-0.363656	-1.33941	1.1102e-06	-0.360804	-1.29438
133818659	chr9:133818659:A:G	7.28153e-09	0.372507	-1.39159	2.15536e-06	0.433025	-1.4248
133818686	chr9:133818686:C:T	4.82442e-09	-0.0173323	-1.4134	1.46464e-06	0.00210685	-1.38023
133818730	chr9:133818730:A:G	5.02896e-09	0.0221853	-1.41139	1.52083e-06	0.0366493	-1.37712
133818955	chr9:133818955:G:C	4.69489e-09	-0.134734	-1.32321	1.41553e-06	-0.137338	-1.27489
133818996	chr9:133818996:T:C	4.18948e-09	-0.250385	-1.32146	1.26032e-06	-0.254119	-1.27424
133819102	chr9:133819102:G:A	6.17164e-09	0.207073	-1.39153	1.81102e-06	0.259255	-1.42509
133819109	chr9:133819109:T:C	2.54879e-09	-0.70934	-1.35946	8.00178e-07	-0.66628	-1.31637
133819147	chr9:133819147:G:A	4.14992e-09	-0.241815	-1.33952	1.24884e-06	-0.243196	-1.29432
133819211	chr9:133819211:G:A	9.77163e-09	-1.90926e-10	-0.724937	2.65727e-06	-1.90926e-10	-0.782434
133819241	chr9:133819241:G:A	1.81942e-09	-1.44733	-0.958576	4.74778e-07	-1.5392	-0.965438
133819378	chr9:133819378:G:A	4.20488e-09	-0.255769	-1.31241	1.26697e-06	-0.26048	-1.26263
133819392	chr9:133819392:A:T	4.90467e-09	0.0182765	-1.43251	1.46224e-06	0.0623614	-1.44212
133819406	chr9:133819406:G:A	1.60674e-08	-1.90926e-10	-0.227628	4.50716e-06	-1.90926e-10	-0.254064
133819428	chr9:133819428:G:A	6.84585e-09	-1.90926e-10	-1.08078	1.89554e-06	-1.90926e-10	-1.12023
133819440	chr9:133819440:C:T	5.59975e-09	-1.2817	-4.23322e-10	1.47079e-06	-1.37393	-4.23322e-10
133819469	chr9:133819469:C:T	3.83098e-09	-0.386397	-1.2749	1.16206e-06	-0.390568	-1.21897
133819529	chr9:133819529:T:A	5.55008e-09	-1.29061	-4.23322e-10	1.45948e-06	-1.38165	-4.23322e-10
133819658	chr9:133819658:C:T	2.17299e-09	-1.35554	-0.872772	6.35904e-07	-1.25915	-0.953286
133819659	chr9:133819659:G:A	6.55804e-09	-1.90926e-10	-1.12373	1.79672e-06	-1.90926e-10	-1.17377
133819672	chr9:133819672:G:A	1.98692e-09	-1.464	-0.853839	5.73853e-07	-1.37923	-0.935884
133819733	chr9:133819733:C:T	4.20934e-09	-0.269897	-1.29722	1.2749e-06	-0.271729	-1.24514
133819779	chr9:133819779:T:C	3.92672e-09	-0.354515	-1.2821	1.18909e-06	-0.358812	-1.22773
133819959	chr9:133819959:A:G	5.89178e-09	-1.90926e-10	-1.23086	1.68095e-06	-1.90926e-10	-1.24037
133820018	chr9:133820018:T:C	2.09781e-09	-1.40251	-0.861011	6.08481e-07	-1.31396	-0.942561
133820254	chr9:133820254:C:T	4.76999e-09	-1.90926e-10	-1.44208	1.37589e-06	-1.90926e-10	-1.44063
133820392	chr9:133820392:C:T	4.20701e-09	-0.292659	-1.27501	1.27478e-06	-0.297348	-1.21961
133820425	chr9:133820425:G:A	4.95438e-09	-1.90926e-10	-1.40415	1.44073e-06	-1.90926e-10	-1.39458
133820449	chr9:133820449:A:G	3.99253e-09	-0.347166	-1.27283	1.21075e-06	-0.351599	-1.2169
133820686	chr9:133820686:C:T	3.52906e-09	-0.459957	-1.28343	1.06669e-06	-0.465554	-1.22962
133820741	chr9:133820741:C:T	6.04625e-09	-1.90926e-10	-1.20498	1.72383e-06	-1.90926e-10	-1.21518
133820793	chr9:133820793:T:C	4.40255e-09	-0.0878296	-1.43441	1.31468e-06	-0.0442379	-1.4419
133820851	chr9:133820851:G:A	6.17225e-09	-1.90926e-10	-1.18436	1.69432e-06	-1.90926e-10	-1.23245
133820873	chr9:133820873:C:A	6.78581e-09	-1.90926e-10	-1.08959	2.01078e-06	-1.90926e-10	-1.06121
133820943	chr9:133820943:AGC:A	2.37945e-09	-0.887731	-1.24982	7.56414e-07	-0.850754	-1.18814
133820959	chr9:133820959:G:A	4.90444e-09	-1.90926e-10	-1.41428	1.42216e-06	-1.90926e-10	-1.40756
133821120	chr9:133821120:C:T	4.73547e-09	-0.319123	-1.13022	1.48523e-06	-0.315453	-1.04871
133821183	chr9:133821183:C:T	6.04294e-09	-0.00126938	-1.20426	1.92682e-06	0.0206482	-1.12451
133821213	chr9:133821213:T:C	4.99195e-09	-0.0637035	-1.33289	1.55975e-06	-0.0387965	-1.27641
133821267	chr9:133821267:A:T	3.91332e-09	-0.415717	-1.22432	1.246e-06	-0.385602	-1.15419
133821368	chr9:133821368:G:C	4.20029e-09	-0.12894	-1.44033	1.29647e-06	-0.0796513	-1.42044
133821620	chr9:133821620:T:C	4.84363e-09	-1.90926e-10	-1.42676	1.39782e-06	-1.90926e-10	-1.42482
133821799	chr9:133821799:A:G	5.34169e-09	-1.32888	-4.23322e-10	1.40884e-06	-1.41697	-4.23322e-10
133822166	chr9:133822166:CA:C	4.46057e-09	-0.352836	-1.15631	1.22092e-06	-0.32992	-1.2302
133822272	chr9:133822272:G:A	4.7891e-09	-1.90926e-10	-1.43808	1.38847e-06	-1.90926e-10	-1.43153
133822838	chr9:133822838:A:G	3.31013e-09	-0.527623	-1.27981	9.15068e-07	-0.536986	-1.3115
133823111	chr9:133823111:G:A	6.53896e-09	-1.90926e-10	-1.12664	1.78227e-06	-1.90926e-10	-1.18184
133823897	chr9:133823897:G:T	1.77805e-08	-1.90926e-10	-0.126318	4.73409e-06	-1.90926e-10	-0.204943
133824209	chr9:133824209:GGT:G	1.20744e-09	-1.57578	-1.24013	3.16425e-07	-1.58396	-1.32644
133824436	chr9:133824436:CCCAG:C	2.55583e-09	-1.28875	-0.777291	7.01278e-07	-1.26967	-0.844908
133824476	chr9:133824476:T:C	2.94119e-09	-0.797041	-1.12857	7.97214e-07	-0.812405	-1.17396
133824719	chr9:133824719:C:T	2.48641e-09	-1.36829	-0.725287	6.79344e-07	-1.35125	-0.795105
133824752	chr9:133824752:C:T	1.17198e-09	-1.64057	-1.20516	3.05496e-07	-1.64738	-1.29817
133824828	chr9:133824828:G:A	1.16899e-09	-1.64803	-1.20025	3.04411e-07	-1.65494	-1.29417
133824851	chr9:133824851:C:T	8.39398e-09	-1.90926e-10	-0.876905	2.20437e-06	-1.90926e-10	-0.969291
133824856	chr9:133824856:C:G	7.38938e-09	-1.90926e-10	-1.00438	2.19866e-06	-1.90926e-10	-0.971882
133824920	chr9:133824920:C:T	3.7495e-09	-0.849237	-0.833562	1.00044e-06	-0.866542	-0.892746
133824934	chr9:133824934:G:C	2.99117e-09	-0.763574	-1.14518	8.13526e-07	-0.777569	-1.18854
133825079	chr9:133825079:G:A	6.71628e-09	-1.90926e-10	-1.09989	1.8584e-06	-1.90926e-10	-1.14002
133825160	chr9:133825160:G:A	6.74319e-09	-1.90926e-10	-1.09589	1.75313e-06	-1.90926e-10	-1.19833
133825247	chr9:133825247:A:G	3.15862e-09	-0.726341	-1.12794	8.5753e-07	-0.741698	-1.17173
133825284	chr9:133825284:C:T	8.59296e-09	-1.90926e-10	-0.853478	2.25104e-06	-1.90926e-10	-0.948342
133825303	chr9:133825303:G:A	2.76487e-09	-0.945604	-1.04182	6.5449e-07	-0.992873	-1.19076
133825306	chr9:133825306:C:T	9.0942e-09	-1.90926e-10	-0.796784	2.33936e-06	-1.90926e-10	-0.909855
133825446	chr9:133825446:T:C	5.68205e-09	-1.90926e-10	-1.26711	1.59234e-06	-1.90926e-10	-1.29453
133825460	chr9:133825460:G:A	8.73467e-09	-1.90926e-10	-0.83712	2.25266e-06	-1.90926e-10	-0.947622
133825466	chr9:133825466:G:A	8.11555e-09	-0.910638	-4.23322e-10	2.15303e-06	-0.992854	-4.23322e-10
133825517	chr9:133825517:G:T	6.949e-09	-1.90926e-10	-1.06582	2.04266e-06	-1.90926e-10	-1.04548
133825800	chr9:133825800:C:T	6.03035e-09	-0.799019	-0.408596	1.37333e-06	-0.845778	-0.596714
133825846	chr9:133825846:C:T	7.4567e-09	-1.90926e-10	-0.995307	1.95209e-06	-1.90926e-10	-1.09083
133825867	chr9:133825867:G:A	2.83443e-09	-0.825862	-1.13672	6.8225e-07	-0.876829	-1.26526
133825999	chr9:133825999:T:C	1.9659e-08	-1.90926e-10	-0.0258852	5.85523e-06	-1.90926e-10	0.00760413
133826023	chr9:133826023:C:A	1.45665e-09	-1.79244	-0.835847	3.90232e-07	-1.73134	-0.969403
133826068	chr9:133826068:C:T	1.17509e-08	-1.90926e-10	-0.540491	3.61012e-06	-1.90926e-10	-0.475991
133826384	chr9:133826384:C:T	8.65998e-09	-0.845708	-4.23322e-10	2.20123e-06	-0.970716	-4.23322e-10
133826500	chr9:133826500:C:T	1.00584e-07	-1.90926e-10	1.60658	3.22487e-05	-1.90926e-10	1.71375
133826702	chr9:133826702:T:C	3.34925e-09	-1.79568	-4.23322e-10	9.9339e-07	-1.76636	-4.23322e-10
133826720	chr9:133826720:T:C	4.77325e-09	-1.90926e-10	-1.44139	1.37382e-06	-1.90926e-10	-1.44214
133827157	chr9:133827157:C:T	5.61349e-09	-1.90926e-10	-1.27925	1.64777e-06	-1.90926e-10	-1.26031
133828550	chr9:133828550:C:A	4.7717e-09	-1.90926e-10	-1.44172	1.37383e-06	-1.90926e-10	-1.44213
133828595	chr9:133828595:G:A	4.86134e-09	-1.90926e-10	-1.42311	1.4278e-06	-1.90926e-10	-1.4036
133828784	chr9:133828784:A:G	1.24937e-09	-1.54185	-1.23994	4.04156e-07	-1.49756	-1.16813
133828878	chr9:133828878:G:A	4.88002e-09	-1.90926e-10	-1.41927	1.39884e-06	-1.90926e-10	-1.42409
133829029	chr9:133829029:A:C	4.83433e-09	-1.90926e-10	-1.42868	1.41875e-06	-1.90926e-10	-1.40996
133829389	chr9:133829389:C:T	5.96835e-09	-1.21795	-4.23322e-10	1.70195e-06	-1.22796	-4.23322e-10
133829590	chr9:133829590:A:C	6.47512e-09	-1.90926e-10	-1.13645	1.84462e-06	-1.90926e-10	-1.14746
133829617	chr9:133829617:T:C	6.96137e-09	-1.90926e-10	-1.06404	1.88477e-06	-1.90926e-10	-1.12593
133829745	chr9:133829745:CCA:C	1.33865e-08	-1.90926e-10	-0.410174	4.14752e-06	-1.90926e-10	-0.337221
133829785	chr9:133829785:C:T	1.01653e-08	-1.90926e-10	-0.685436	3.10683e-06	-1.90926e-10	-0.626129
133829864	chr9:133829864:C:T	1.0127e-08	-1.90926e-10	-0.689211	3.09467e-06	-1.90926e-10	-0.630052
133830010	chr9:133830010:G:A	3.29755e-09	-0.369433	-1.44181	1.06698e-06	-0.254961	-1.43994
133830437	chr9:133830437:A:G	2.56525e-09	-0.620412	-1.44195	8.08575e-07	-0.538932	-1.43328
133830593	chr9:133830593:G:A	5.08618e-09	-1.90926e-10	-1.37789	1.42381e-06	-1.90926e-10	-1.40639
133831145	chr9:133831145:T:C	4.79913e-09	-1.90926e-10	-1.43599	1.3741e-06	-1.90926e-10	-1.44193
133831184	chr9:133831184:T:C	5.33488e-09	-1.33015	-4.23322e-10	1.41767e-06	-1.41072	-4.23322e-10
133831193	chr9:133831193:T:C	3.09887e-09	-1.08951	-0.78387	8.96433e-07	-1.1456	-0.723459
133831420	chr9:133831420:G:A	1.11626e-09	-1.51955	-1.37489	3.04088e-07	-1.54214	-1.40803
133831682	chr9:133831682:T:C	9.08412e-10	-1.65897	-1.44151	2.71539e-07	-1.62135	-1.44203
133831732	chr9:133831732:C:T	1.13828e-09	-1.55699	-1.31791	3.0437e-07	-1.58003	-1.36922
133831852	chr9:133831852:T:C	5.71481e-09	-1.90926e-10	-1.26136	1.66743e-06	-1.90926e-10	-1.24845
133832404	chr9:133832404:C:T	6.39621e-09	-1.90926e-10	-1.14871	1.759e-06	-1.90926e-10	-1.19499
133832413	chr9:133832413:A:C	7.72029e-10	-1.82783	-1.43532	2.28765e-07	-1.82125	-1.41354
133832568	chr9:133832568:TTTTA:T	4.92002e-09	-1.90926e-10	-1.41111	1.40327e-06	-1.90926e-10	-1.42093
133832597	chr9:133832597:C:T	4.81446e-09	-1.90926e-10	-1.4328	1.41272e-06	-1.90926e-10	-1.41422
133832678	chr9:133832678:C:T	1.14116e-09	-1.8253	-1.04707	3.27736e-07	-1.82465	-1.05063
133832824	chr9:133832824:A:G	4.7824e-09	-1.90926e-10	-1.43948	1.37428e-06	-1.90926e-10	-1.4418
133832951	chr9:133832951:G:A	6.36579e-09	-1.90926e-10	-1.15348	1.75133e-06	-1.90926e-10	-1.19936
133833236	chr9:133833236:T:G	6.22065e-09	-1.90926e-10	-1.17655	1.82217e-06	-1.90926e-10	-1.1597
133833295	chr9:133833295:C:T	5.08865e-09	-1.90926e-10	-1.37741	1.49584e-06	-1.90926e-10	-1.35705
133833491	chr9:133833491:G:A	4.77802e-09	-1.90926e-10	-1.44039	1.37384e-06	-1.90926e-10	-1.44212
133833526	chr9:133833526:T:C	1.52267e-09	-1.2996	-1.28436	4.44541e-07	-1.2879	-1.28254
133833533	chr9:133833533:T:C	5.21967e-09	-1.35199	-4.23322e-10	1.39031e-06	-1.43021	-4.23322e-10
133833534	chr9:133833534:G:A	3.34871e-09	-1.79584	-4.23322e-10	9.47819e-07	-1.81332	-4.23322e-10
133833654	chr9:133833654:C:T	5.27331e-09	-1.90926e-10	-1.34176	1.46265e-06	-1.90926e-10	-1.37948
133834123	chr9:133834123:C:T	8.37115e-09	-1.90926e-10	-0.879629	2.54752e-06	-1.90926e-10	-0.824612
133834369	chr9:133834369:A:G	5.81701e-09	-1.90926e-10	-1.24363	1.62634e-06	-1.90926e-10	-1.2734
133834595	chr9:133834595:G:A	6.25913e-09	-1.90926e-10	-1.17038	1.82661e-06	-1.90926e-10	-1.15727
133834678	chr9:133834678:C:T	5.8509e-09	-1.90926e-10	-1.23782	1.57962e-06	-1.90926e-10	-1.30255
133835131	chr9:133835131:G:A	5.08358e-09	-1.3784	-4.23322e-10	1.35955e-06	-1.45258	-4.23322e-10
133835452	chr9:133835452:C:G	6.8374e-09	-1.90926e-10	-1.08201	1.78799e-06	-1.90926e-10	-1.17864
133835483	chr9:133835483:C:T	1.48347e-09	-1.61966	-0.99037	4.58392e-07	-1.73254	-0.807218
133835569	chr9:133835569:G:A	6.14512e-09	-1.90926e-10	-1.18876	1.81395e-06	-1.90926e-10	-1.16422
133836137	chr9:133836137:C:T	8.0651e-09	-1.90926e-10	-0.916874	2.22154e-06	-1.90926e-10	-0.961531
133836162	chr9:133836162:C:T	6.62845e-09	-1.90926e-10	-1.11305	1.96261e-06	-1.90926e-10	-1.08546
133836184	chr9:133836184:C:T	7.43334e-09	-1.90926e-10	-0.998445	2.20629e-06	-1.90926e-10	-0.968418
133836355	chr9:133836355:C:T	7.29693e-09	-1.90926e-10	-1.01697	2.16471e-06	-1.90926e-10	-0.987443
133836407	chr9:133836407:G:A	5.01706e-09	-1.90926e-10	-1.39158	1.4252e-06	-1.90926e-10	-1.40542
133836604	chr9:133836604:G:A	5.29054e-09	-1.3385	-4.23322e-10	1.40965e-06	-1.41639	-4.23322e-10
133836918	chr9:133836918:G:C	4.86498e-09	-1.90926e-10	-1.42236	1.38978e-06	-1.90926e-10	-1.43059
133836964	chr9:133836964:A:T	4.77416e-09	-1.90926e-10	-1.4412	1.37385e-06	-1.90926e-10	-1.44212
133837263	chr9:133837263:C:T	7.38053e-09	-1.90926e-10	-1.00558	1.91612e-06	-1.90926e-10	-1.10943
133837462	chr9:133837462:C:T	5.41873e-09	-1.90926e-10	-1.31456	1.51094e-06	-1.90926e-10	-1.347
133837495	chr9:133837495:G:A	9.76234e-10	-1.62217	-1.40631	2.93153e-07	-1.63948	-1.34731
133837572	chr9:133837572:G:A	5.54182e-09	-1.90926e-10	-1.2921	1.65678e-06	-1.90926e-10	-1.25486
133837597	chr9:133837597:GC:G	5.20174e-09	-1.90926e-10	-1.35543	1.53969e-06	-1.90926e-10	-1.32815
133838167	chr9:133838167:G:A	5.52099e-09	-1.90926e-10	-1.29586	1.57674e-06	-1.90926e-10	-1.30438
133838729	chr9:133838729:G:A	7.8026e-09	-1.90926e-10	-0.949963	2.3475e-06	-1.90926e-10	-0.906382
133839066	chr9:133839066:G:A	5.06316e-09	-1.90926e-10	-1.38243	1.4888e-06	-1.90926e-10	-1.36176
133839067	chr9:133839067:A:G	4.87357e-09	-1.90926e-10	-1.42059	1.44842e-06	-1.90926e-10	-1.38926
133839072	chr9:133839072:T:C	5.39361e-09	-1.90926e-10	-1.31921	1.6513e-06	-1.90926e-10	-1.25817
133839217	chr9:133839217:C:T	6.34183e-09	-1.90926e-10	-1.15725	1.77102e-06	-1.90926e-10	-1.18818
133839559	chr9:133839559:C:T	3.63391e-09	-1.71411	-4.23322e-10	1.07221e-06	-1.69001	-4.23322e-10
133839707	chr9:133839707:C:T	4.82011e-09	-1.90926e-10	-1.43162	1.38046e-06	-1.90926e-10	-1.43732
133839917	chr9:133839917:T:G	5.25667e-09	-1.90926e-10	-1.34492	1.49943e-06	-1.90926e-10	-1.35465
133840252	chr9:133840252:T:C	5.22375e-09	-1.90926e-10	-1.3512	1.56057e-06	-1.90926e-10	-1.31468
133840318	chr9:133840318:T:C	2.31016e-09	-0.725298	-1.44181	6.90633e-07	-0.688423	-1.44146
133840692	chr9:133840692:C:T	4.97913e-09	-1.90926e-10	-1.39917	1.40276e-06	-1.90926e-10	-1.42129
133840726	chr9:133840726:T:G	5.70963e-09	-1.26227	-4.23322e-10	1.51114e-06	-1.34687	-4.23322e-10
133840834	chr9:133840834:G:A	9.86082e-10	-1.58255	-1.43588	2.99229e-07	-1.54483	-1.42145
133841392	chr9:133841392:A:T	2.55856e-09	-1.78684	-0.27814	6.13384e-07	-1.80794	-0.440551
133841459	chr9:133841459:G:A	6.84e-09	-1.90926e-10	-1.08163	2.02427e-06	-1.90926e-10	-1.05452
133841716	chr9:133841716:T:C	1.06868e-09	-1.60074	-1.33725	2.90516e-07	-1.61551	-1.38032
133841874	chr9:133841874:C:T	4.96959e-09	-1.90926e-10	-1.40108	1.45681e-06	-1.90926e-10	-1.38348
133841943	chr9:133841943:T:A	3.45962e-08	0.539324	-4.23322e-10	1.12801e-05	0.663311	-4.23322e-10
133842113	chr9:133842113:C:G	5.02218e-09	-1.90926e-10	-1.39056	1.42604e-06	-1.90926e-10	-1.40483
133842387	chr9:133842387:G:GAGCCTC	1.01571e-08	-1.90926e-10	-0.686247	2.76176e-06	-1.90926e-10	-0.743864
133842693	chr9:133842693:T:C	1.05374e-09	-1.59471	-1.35737	3.16855e-07	-1.5837	-1.32534
133842694	chr9:133842694:G:A	8.02668e-09	-1.90926e-10	-0.921649	2.42616e-06	-1.90926e-10	-0.873421
133842752	chr9:133842752:T:C	4.83801e-09	-1.90926e-10	-1.42792	1.38833e-06	-1.90926e-10	-1.43163
133842757	chr9:133842757:A:G	4.93731e-09	-1.90926e-10	-1.4076	1.40635e-06	-1.90926e-10	-1.41873
133843169	chr9:133843169:G:C	4.892e-09	-1.90926e-10	-1.41682	1.4013e-06	-1.90926e-10	-1.42233
133843397	chr9:133843397:G:A	5.52527e-09	-1.90926e-10	-1.29509	1.52283e-06	-1.90926e-10	-1.33916
133843698	chr9:133843698:G:A	9.33619e-10	-1.68605	-1.38705	2.7401e-07	-1.66557	-1.38875
133844372	chr9:133844372:C:T	9.42136e-09	-0.761441	-4.23322e-10	3.52202e-06	-0.500697	-4.23322e-10
133844481	chr9:133844481:G:A	4.06106e-09	-1.60298	-4.23322e-10	1.14792e-06	-1.62178	-4.23322e-10
133844788	chr9:133844788:C:T	5.85514e-09	-1.2371	-4.23322e-10	1.52873e-06	-1.3353	-4.23322e-10
133844940	chr9:133844940:A:G	8.94465e-10	-1.70634	-1.40961	2.61536e-07	-1.71244	-1.38848
133845303	chr9:133845303:G:A	8.58423e-09	-1.90926e-10	-0.854494	2.35472e-06	-1.90926e-10	-0.903308
133845392	chr9:133845392:C:T	8.5434e-10	-1.72242	-1.43943	2.47858e-07	-1.71407	-1.44056
133845413	chr9:133845413:C:T	4.80291e-09	-1.90926e-10	-1.4352	1.3876e-06	-1.90926e-10	-1.43216
133845428	chr9:133845428:G:A	8.19462e-10	-1.76707	-1.43646	2.38592e-07	-1.76031	-1.43242
133845475	chr9:133845475:G:A	5.12262e-09	-1.90926e-10	-1.37075	1.42866e-06	-1.90926e-10	-1.40299
133845545	chr9:133845545:CCCTGCACTT:C	4.77278e-09	-1.90926e-10	-1.44149	1.37712e-06	-1.90926e-10	-1.43974
133845565	chr9:133845565:T:C	5.38624e-09	-1.90926e-10	-1.32057	1.51046e-06	-1.90926e-10	-1.34732
133845597	chr9:133845597:G:A	4.77278e-09	-1.90926e-10	-1.44149	1.37712e-06	-1.90926e-10	-1.43974
133845720	chr9:133845720:C:T	4.90431e-09	-1.90926e-10	-1.41431	1.41329e-06	-1.90926e-10	-1.41381
133845759	chr9:133845759:A:G	8.40048e-10	-1.7504	-1.42832	2.47555e-07	-1.73698	-1.41888
133845780	chr9:133845780:G:A	5.25982e-09	-1.90926e-10	-1.34432	1.49826e-06	-1.90926e-10	-1.35543
133846600	chr9:133846600:G:GCA	3.95178e-09	-1.63026	-4.23322e-10	1.09842e-06	-1.66586	-4.23322e-10
133846761	chr9:133846761:C:T	5.97475e-09	-1.90926e-10	-1.21688	1.6598e-06	-1.90926e-10	-1.25303
133846813	chr9:133846813:C:T	9.76003e-09	-1.90926e-10	-0.726125	2.50845e-06	-1.90926e-10	-0.840067
133846925	chr9:133846925:C:T	4.81663e-09	-1.90926e-10	-1.43235	1.39671e-06	-1.90926e-10	-1.42561
133847048	chr9:133847048:G:A	5.74219e-09	-1.90926e-10	-1.25658	1.60073e-06	-1.90926e-10	-1.28927
133847187	chr9:133847187:T:C	5.0121e-09	-1.90926e-10	-1.39256	1.42541e-06	-1.90926e-10	-1.40528
133847212	chr9:133847212:G:A	5.08975e-09	-1.90926e-10	-1.37719	1.44442e-06	-1.90926e-10	-1.39202
133847489	chr9:133847489:G:A	5.1981e-09	-1.90926e-10	-1.35613	1.49685e-06	-1.90926e-10	-1.35637
133847822	chr9:133847822:G:A	4.78991e-09	-1.90926e-10	-1.43791	1.37388e-06	-1.90926e-10	-1.44209
133848162	chr9:133848162:T:C	2.36162e-09	-0.894906	-1.25016	7.2488e-07	-0.86222	-1.21926
133848213	chr9:133848213:G:A	3.48608e-09	-1.75564	-4.23322e-10	1.00201e-06	-1.75772	-4.23322e-10
133848400	chr9:133848400:G:A	3.78076e-09	-1.55346	-0.12104	8.24794e-07	-1.5789	-0.373454
133848544	chr9:133848544:A:C	3.26644e-09	-1.82072	-4.23322e-10	9.41108e-07	-1.82043	-4.23322e-10
133848821	chr9:133848821:C:A	5.15638e-09	-1.90926e-10	-1.36418	1.48497e-06	-1.90926e-10	-1.36433
133848874	chr9:133848874:T:C	2.06249e-09	-0.841821	-1.43868	6.35213e-07	-0.771988	-1.44154
133848927	chr9:133848927:G:A	7.52122e-09	-1.90926e-10	-0.986692	2.0679e-06	-1.90926e-10	-1.0332
133849067	chr9:133849067:T:C	5.1587e-09	-1.90926e-10	-1.36374	1.48566e-06	-1.90926e-10	-1.36387
133849087	chr9:133849087:G:A	3.91635e-09	-1.55963	-0.0796324	8.52269e-07	-1.58502	-0.33456
133849269	chr9:133849269:C:T	4.84009e-09	-1.90926e-10	-1.42749	1.38992e-06	-1.90926e-10	-1.43049
133849374	chr9:133849374:C:T	5.50975e-09	-1.2979	-4.23322e-10	1.46431e-06	-1.37835	-4.23322e-10
133849547	chr9:133849547:T:C	9.84251e-09	0.6602	-1.37791	3.79813e-06	0.997346	-1.42257
133849558	chr9:133849558:C:T	6.54971e-09	0.21725	-1.34225	2.12843e-06	0.310294	-1.31464
133849694	chr9:133849694:C:G	9.27201e-09	-1.90926e-10	-0.77742	2.57799e-06	-1.90926e-10	-0.812721
133849878	chr9:133849878:TC:T	6.68331e-09	-1.10481	-4.23322e-10	1.74696e-06	-1.20185	-4.23322e-10
133850194	chr9:133850194:G:T	3.59594e-09	-1.72462	-4.23322e-10	1.08351e-06	-1.67952	-4.23322e-10
133850434	chr9:133850434:C:T	8.40134e-09	0.490703	-1.36673	3.188e-06	0.815706	-1.41604
133850516	chr9:133850516:G:A	1.18342e-09	-1.78311	-1.0529	3.07196e-07	-1.78764	-1.15236
133850808	chr9:133850808:A:G	1.04751e-09	-1.7236	-1.2344	2.907e-07	-1.70755	-1.28765
133851136	chr9:133851136:G:A	5.47777e-09	-1.90926e-10	-1.30372	1.51724e-06	-1.90926e-10	-1.34284
133851161	chr9:133851161:C:T	5.17943e-09	-1.90926e-10	-1.35973	1.43678e-06	-1.90926e-10	-1.39733
133851197	chr9:133851197:T:C	1.85422e-09	-1.67072	-0.716237	4.86424e-07	-1.65669	-0.823714
133851277	chr9:133851277:A:G	1.373e-09	-1.80483	-0.882594	3.49396e-07	-1.79538	-1.0159
133851401	chr9:133851401:C:T	1.45547e-09	-1.34622	-1.28287	4.12335e-07	-1.2704	-1.37525
133851406	chr9:133851406:C:T	1.40039e-08	-0.365087	-4.23322e-10	3.97172e-06	-0.380531	-4.23322e-10
133851423	chr9:133851423:C:T	7.92956e-09	-1.90926e-10	-0.933823	2.12247e-06	-1.90926e-10	-1.00715
133851427	chr9:133851427:G:A	1.17636e-09	-1.79723	-1.04476	3.09344e-07	-1.79727	-1.13576
133851435	chr9:133851435:T:A	1.20026e-09	-1.79554	-1.02634	3.1493e-07	-1.79559	-1.11955
133851619	chr9:133851619:G:A	1.54812e-09	-1.2363	-1.33108	4.66432e-07	-1.13356	-1.38881
133851623	chr9:133851623:T:G	1.51942e-09	-1.30843	-1.27766	4.30771e-07	-1.22993	-1.37198
133851752	chr9:133851752:AT:A	1.72721e-09	-1.06773	-1.39018	5.62411e-07	-0.978625	-1.35663
133851790	chr9:133851790:T:C	8.33233e-09	0.523031	-1.40731	3.45452e-06	0.91798	-1.43803
133851804	chr9:133851804:G:GATGA	1.03859e-08	0.747063	-1.41103	4.11585e-06	1.09369	-1.43858
133851806	chr9:133851806:TG:T	6.3878e-09	-1.90926e-10	-1.15003	1.76712e-06	-1.90926e-10	-1.19038
133851847	chr9:133851847:G:A	4.85261e-09	-1.90926e-10	-1.4249	1.38772e-06	-1.90926e-10	-1.43207
133852076	chr9:133852076:C:T	5.13638e-09	-1.90926e-10	-1.36807	1.53599e-06	-1.90926e-10	-1.33056
133852709	chr9:133852709:C:T	6.19557e-09	0.223026	-1.40361	2.36001e-06	0.534861	-1.43593
133852765	chr9:133852765:C:T	7.32301e-09	0.349888	-1.36329	2.76041e-06	0.671035	-1.41539
133853552	chr9:133853552:T:C	5.90093e-09	-1.90926e-10	-1.22931	1.66537e-06	-1.90926e-10	-1.24968
133853570	chr9:133853570:G:A	3.78043e-09	-1.67458	-4.23322e-10	1.08246e-06	-1.68049	-4.23322e-10
133853574	chr9:133853574:A:G	1.92079e-09	-1.04581	-1.30587	5.80728e-07	-0.929383	-1.37382
133853768	chr9:133853768:C:T	5.84752e-09	-1.90926e-10	-1.2384	1.64449e-06	-1.90926e-10	-1.2623
133853923	chr9:133853923:G:T	2.08861e-09	-1.72518	-0.542739	4.78505e-07	-1.7299	-0.766921
133853992	chr9:133853992:G:A	4.91688e-09	-1.90926e-10	-1.41175	1.39215e-06	-1.90926e-10	-1.42889
133854106	chr9:133854106:C:A	7.53273e-09	-1.90926e-10	-0.985163	2.00592e-06	-1.90926e-10	-1.06363
133854108	chr9:133854108:C:T	5.74836e-09	-1.25551	-4.23322e-10	1.51447e-06	-1.34467	-4.23322e-10
133854128	chr9:133854128:ACACACACCCC:A	4.0337e-09	-1.60974	-4.23322e-10	1.16733e-06	-1.60501	-4.23322e-10
133854238	chr9:133854238:C:T	6.03988e-09	-1.90926e-10	-1.20604	1.66268e-06	-1.90926e-10	-1.2513
133854458	chr9:133854458:A:C	5.56342e-09	-1.90926e-10	-1.28821	1.57583e-06	-1.90926e-10	-1.30495
133854646	chr9:133854646:GGGGGCCAGACCCCA:G	8.50087e-09	-1.90926e-10	-0.864251	2.35928e-06	-1.90926e-10	-0.901376
133854702	chr9:133854702:C:A	6.12318e-09	-1.90926e-10	-1.19234	1.64472e-06	-1.90926e-10	-1.26216
133855363	chr9:133855363:T:C	1.41502e-08	0.749637	-1.10433	5.42836e-06	1.18698	-1.25507
133855489	chr9:133855489:C:T	5.90876e-09	-1.90926e-10	-1.22798	1.69591e-06	-1.90926e-10	-1.23151
133855677	chr9:133855677:C:T	5.17567e-09	-1.77422	0.413766	1.08483e-06	-1.77686	0.0985453
133855699	chr9:133855699:G:A	1.8395e-09	-1.81709	-0.577838	4.57721e-07	-1.81741	-0.72382
133855786	chr9:133855786:A:C	5.58739e-09	-1.90926e-10	-1.28391	1.58281e-06	-1.90926e-10	-1.30053
133855789	chr9:133855789:C:G	6.1728e-09	-1.90926e-10	-1.18427	1.72207e-06	-1.90926e-10	-1.21621
133855942	chr9:133855942:G:A	5.92749e-09	-1.90926e-10	-1.22482	1.59988e-06	-1.90926e-10	-1.2898
133855956	chr9:133855956:C:A	2.12137e-09	-1.19421	-1.05815	5.69267e-07	-1.11409	-1.20904
133856002	chr9:133856002:A:G	6.46313e-09	-1.13831	-4.23322e-10	1.69203e-06	-1.2338	-4.23322e-10
133856019	chr9:133856019:G:A	6.159e-09	-1.90926e-10	-1.18651	1.70509e-06	-1.90926e-10	-1.22611
133856183	chr9:133856183:G:A	4.77236e-09	-1.90926e-10	-1.44158	1.37584e-06	-1.90926e-10	-1.44067
133856546	chr9:133856546:A:C	1.4849e-09	-1.82057	-0.788503	3.60207e-07	-1.81064	-0.970165
133856619	chr9:133856619:T:C	7.74262e-10	-1.82287	-1.4374	2.23036e-07	-1.82777	-1.43238
133856889	chr9:133856889:C:T	7.7501e-10	-1.82436	-1.43494	2.23786e-07	-1.82783	-1.42896
133856948	chr9:133856948:A:G	8.1629e-10	-1.78297	-1.42444	2.43074e-07	-1.74361	-1.43051
133856971	chr9:133856971:G:A	1.84144e-09	-0.951772	-1.4421	5.42983e-07	-0.93122	-1.43919
133857069	chr9:133857069:C:T	1.34452e-09	-1.81762	-0.890755	3.32076e-07	-1.80625	-1.05587
133857236	chr9:133857236:C:T	5.23743e-09	-1.90926e-10	-1.34859	1.45361e-06	-1.90926e-10	-1.38568
133857800	chr9:133857800:G:T	8.50033e-09	-1.90926e-10	-0.864315	2.56654e-06	-1.90926e-10	-0.817175
133857914	chr9:133857914:G:A	3.30786e-09	-1.80812	-4.23322e-10	9.43525e-07	-1.81786	-4.23322e-10
133858010	chr9:133858010:C:A	9.51097e-10	-1.67973	-1.37483	2.90443e-07	-1.62027	-1.37581
133858013	chr9:133858013:A:C	6.1075e-09	-1.1949	-4.23322e-10	1.60603e-06	-1.28597	-4.23322e-10
133858054	chr9:133858054:C:T	5.40903e-09	-1.90926e-10	-1.31635	1.54607e-06	-1.90926e-10	-1.32401
133858131	chr9:133858131:G:A	9.79982e-09	-0.722056	-4.23322e-10	3.24022e-06	-0.584089	-4.23322e-10
133858398	chr9:133858398:A:G	2.18396e-09	-1.06725	-1.15603	6.69583e-07	-0.912809	-1.24802
133858688	chr9:133858688:C:T	3.30839e-08	-1.90926e-10	0.494628	9.53033e-06	-1.90926e-10	0.494748
133858939	chr9:133858939:G:A	8.13272e-09	-1.90926e-10	-0.908525	2.11024e-06	-1.90926e-10	-1.01293
133859000	chr9:133859000:C:T	1.48843e-08	-0.304113	-4.23322e-10	3.31089e-06	-0.562515	-4.23322e-10
133859241	chr9:133859241:G:A	1.81075e-08	-1.90926e-10	-0.108092	4.32986e-06	-1.90926e-10	-0.294195
133859377	chr9:133859377:G:A	4.80762e-09	-1.90926e-10	-1.43422	1.38164e-06	-1.90926e-10	-1.43646
133859892	chr9:133859892:A:G	1.70127e-09	-1.74444	-0.728611	4.35506e-07	-1.68287	-0.908111
133859896	chr9:133859896:G:C	8.266e-09	-0.89227	-4.23322e-10	2.70334e-06	-0.765245	-4.23322e-10
133860131	chr9:133860131:TC:T	4.77114e-09	-1.90926e-10	-1.44183	1.37504e-06	-1.90926e-10	-1.44125
133860256	chr9:133860256:C:T	6.00287e-09	-1.21218	-4.23322e-10	1.57917e-06	-1.30283	-4.23322e-10
133860683	chr9:133860683:C:A	7.53878e-09	-1.90926e-10	-0.98436	2.01021e-06	-1.90926e-10	-1.06149
133860917	chr9:133860917:A:C	7.78097e-10	-1.81409	-1.44124	2.22264e-07	-1.82411	-1.43951
133861235	chr9:133861235:C:T	6.09033e-09	-1.19772	-4.23322e-10	1.59899e-06	-1.29036	-4.23322e-10
133861424	chr9:133861424:G:A	8.00927e-09	-1.90926e-10	-0.92382	2.08251e-06	-1.90926e-10	-1.02616
133861504	chr9:133861504:C:G	9.17798e-10	-1.7798	-1.3104	2.57091e-07	-1.7926	-1.32545
133862096	chr9:133862096:G:A	1.3683e-09	-1.81588	-0.874977	3.51404e-07	-1.81625	-0.989303
133862179	chr9:133862179:G:A	8.37075e-09	-1.90926e-10	-0.879677	2.16808e-06	-1.90926e-10	-0.985891
133862319	chr9:133862319:C:T	6.70601e-09	-1.10142	-4.23322e-10	1.78256e-06	-1.18168	-4.23322e-10
133862624	chr9:133862624:C:T	7.82088e-09	-1.14952	0.201895	1.91324e-06	-0.997384	-0.11355
133862707	chr9:133862707:C:T	8.16424e-09	-1.90926e-10	-0.904657	1.9598e-06	-1.90926e-10	-1.08689
133862745	chr9:133862745:G:A	6.54417e-09	-1.90926e-10	-1.12585	1.76909e-06	-1.90926e-10	-1.18926
133862788	chr9:133862788:C:T	5.96928e-09	-1.90926e-10	-1.21779	1.69493e-06	-1.90926e-10	-1.23209
133863076	chr9:133863076:A:AG	4.62802e-09	-1.47229	-4.23322e-10	1.31768e-06	-1.48386	-4.23322e-10
133863180	chr9:133863180:G:A	5.35435e-09	-1.90926e-10	-1.32651	1.55069e-06	-1.90926e-10	-1.32103
133863241	chr9:133863241:A:G	9.41068e-09	-1.90926e-10	-0.762575	2.48804e-06	-1.90926e-10	-0.848237
133863266	chr9:133863266:G:A	5.4392e-09	-1.90926e-10	-1.31079	1.60073e-06	-1.90926e-10	-1.28927
133863276	chr9:133863276:G:A	3.68768e-09	-1.69942	-4.23322e-10	1.09981e-06	-1.6646	-4.23322e-10
133863612	chr9:133863612:A:G	5.7591e-09	-1.90926e-10	-1.25364	1.58946e-06	-1.90926e-10	-1.29634
133863793	chr9:133863793:C:G	6.75686e-09	-1.09386	-4.23322e-10	1.76196e-06	-1.19331	-4.23322e-10
133864102	chr9:133864102:G:C	4.82196e-09	-1.90926e-10	-1.43124	1.39048e-06	-1.90926e-10	-1.43008
133864301	chr9:133864301:C:T	6.28502e-09	-1.90926e-10	-1.16625	1.82048e-06	-1.90926e-10	-1.16063
133864493	chr9:133864493:A:G	5.95102e-09	-1.90926e-10	-1.22086	1.63653e-06	-1.90926e-10	-1.26715
133864548	chr9:133864548:G:A	4.7768e-09	-1.90926e-10	-1.44065	1.37522e-06	-1.90926e-10	-1.44111
133864549	chr9:133864549:T:G	7.18193e-09	-1.90926e-10	-1.03285	1.88045e-06	-1.90926e-10	-1.12822
133864570	chr9:133864570:CA:C	5.84892e-09	-1.90926e-10	-1.23816	1.59343e-06	-1.90926e-10	-1.29384
133864900	chr9:133864900:C:T	1.12278e-08	-1.90926e-10	-0.586029	3.03193e-06	-1.90926e-10	-0.650532
133864925	chr9:133864925:C:T	3.36569e-09	-1.79079	-4.23322e-10	9.53125e-07	-1.80774	-4.23322e-10
133865056	chr9:133865056:C:T	8.36142e-09	-1.90926e-10	-0.880792	2.22477e-06	-1.90926e-10	-0.960076
133865745	chr9:133865745:C:G	5.27723e-09	-1.90926e-10	-1.34102	1.51122e-06	-1.90926e-10	-1.34682
133865749	chr9:133865749:C:T	7.62472e-09	-1.90926e-10	-0.973025	2.29606e-06	-1.90926e-10	-0.928535
133866062	chr9:133866062:G:A	5.09043e-09	-1.90926e-10	-1.37706	1.43996e-06	-1.90926e-10	-1.39511
133866305	chr9:133866305:C:T	4.04909e-09	-1.66591	0.0599773	9.50537e-07	-1.61821	-0.192246
133866531	chr9:133866531:C:T	5.26201e-09	-1.90926e-10	-1.34391	1.46093e-06	-1.90926e-10	-1.38066
133866579	chr9:133866579:A:G	1.40664e-08	-1.90926e-10	-0.360633	3.3034e-06	-1.90926e-10	-0.56478
133866637	chr9:133866637:C:T	3.65698e-09	-1.70778	-4.23322e-10	1.07217e-06	-1.69005	-4.23322e-10
133866641	chr9:133866641:T:C	8.76075e-09	-1.90926e-10	-0.834139	2.44419e-06	-1.90926e-10	-0.866019
133866760	chr9:133866760:T:C	1.82023e-09	-1.59919	-0.806267	4.09608e-07	-1.70222	-0.950062
133866874	chr9:133866874:G:A	8.70955e-09	-1.90926e-10	-0.84	2.35734e-06	-1.90926e-10	-0.902198
133867043	chr9:133867043:C:T	5.07523e-09	-1.90926e-10	-1.38005	1.42374e-06	-1.90926e-10	-1.40644
133867084	chr9:133867084:C:G	2.64244e-09	-0.804353	-1.22837	7.94547e-07	-0.710603	-1.27911
133867645	chr9:133867645:C:T	2.39472e-09	-1.62136	-0.509797	5.78167e-07	-1.67565	-0.631971
133867653	chr9:133867653:G:A	6.6024e-09	-1.11699	-4.23322e-10	1.73069e-06	-1.21121	-4.23322e-10
133867727	chr9:133867727:T:C	6.68016e-09	-1.10528	-4.23322e-10	1.74862e-06	-1.2009	-4.23322e-10
133867857	chr9:133867857:C:T	5.15667e-09	-1.90926e-10	-1.36413	1.46944e-06	-1.90926e-10	-1.37485
133867888	chr9:133867888:C:T	1.03555e-08	-1.90926e-10	-0.666904	2.72464e-06	-1.90926e-10	-0.757396
133868006	chr9:133868006:C:A	4.80344e-09	-1.90926e-10	-1.43509	1.37907e-06	-1.90926e-10	-1.43832
133868204	chr9:133868204:A:G	1.73297e-08	-1.90926e-10	-0.152	4.41864e-06	-1.90926e-10	-0.2739
133868219	chr9:133868219:C:T	5.8319e-09	-1.90926e-10	-1.24108	1.59955e-06	-1.90926e-10	-1.29001
133868277	chr9:133868277:A:G	1.72831e-08	-1.90926e-10	-0.15469	4.40729e-06	-1.90926e-10	-0.276472
133868288	chr9:133868288:A:G	8.16089e-09	-0.86757	-0.0374972	2.04347e-06	-0.781429	-0.263654
133868335	chr9:133868335:T:C	1.32878e-09	-1.64511	-1.07505	3.59899e-07	-1.56539	-1.21628
133868360	chr9:133868360:T:G	4.79073e-09	-1.787	0.349266	1.04221e-06	-1.75691	0.0385181
133868473	chr9:133868473:G:A	1.54852e-09	-1.77923	-0.787891	4.51453e-07	-1.7567	-0.798312
133868496	chr9:133868496:G:A	7.69001e-09	-1.90926e-10	-0.964498	1.97486e-06	-1.90926e-10	-1.07923
133868660	chr9:133868660:G:T	6.7022e-08	-1.90926e-10	1.2006	1.7692e-05	-1.90926e-10	1.11338
133868684	chr9:133868684:T:C	1.60605e-09	-1.76801	-0.762637	4.69184e-07	-1.74333	-0.773167
133868704	chr9:133868704:C:T	1.44307e-09	-1.82769	-0.809963	4.17893e-07	-1.81873	-0.813536
133868724	chr9:133868724:G:A	1.58821e-09	-1.14876	-1.39306	4.76106e-07	-1.12967	-1.37218
133868853	chr9:133868853:T:C	6.20683e-09	-1.78932	0.610545	1.31912e-06	-1.76017	0.277399
133868924	chr9:133868924:C:T	3.09603e-09	-1.76253	-0.111771	7.06869e-07	-1.79228	-0.314367
133869090	chr9:133869090:G:A	1.66994e-09	-1.80408	-0.687547	4.82901e-07	-1.78705	-0.700626
133869211	chr9:133869211:A:G	1.53719e-09	-1.78633	-0.78814	4.4659e-07	-1.76523	-0.800613
133869530	chr9:133869530:A:G	4.80103e-09	-1.90926e-10	-1.43559	1.37855e-06	-1.90926e-10	-1.4387
133869571	chr9:133869571:C:G	1.40924e-09	-1.73924	-0.922129	3.48815e-07	-1.76809	-1.04485
133869652	chr9:133869652:C:T	3.3814e-09	-1.76571	-0.0204147	7.70081e-07	-1.79442	-0.226567
133870031	chr9:133870031:G:A	6.32824e-09	-1.90926e-10	-1.1594	1.67739e-06	-1.90926e-10	-1.2425
133870036	chr9:133870036:G:T	1.41242e-09	-1.72808	-0.931035	3.49388e-07	-1.75838	-1.05292
133870098	chr9:133870098:C:T	1.46673e-09	-1.72339	-0.897995	3.61047e-07	-1.75466	-1.02382
133870278	chr9:133870278:G:A	1.48647e-09	-1.72074	-0.88728	3.65231e-07	-1.75246	-1.0145
133870451	chr9:133870451:G:T	1.49469e-09	-1.79407	-0.808431	4.33305e-07	-1.7749	-0.821143
133870620	chr9:133870620:C:T	1.61741e-09	-1.35114	-1.17245	4.29741e-07	-1.33167	-1.27264
133870680	chr9:133870680:G:A	1.77239e-09	-1.70692	-0.725177	5.1359e-07	-1.68801	-0.738048
133871172	chr9:133871172:A:G	1.46761e-09	-1.23633	-1.38446	3.9659e-07	-1.28063	-1.40395
133871609	chr9:133871609:G:A	6.44625e-09	-1.90926e-10	-1.14092	1.70532e-06	-1.90926e-10	-1.22598
133871692	chr9:133871692:C:A	1.49389e-09	-1.71116	-0.891878	3.6664e-07	-1.74423	-1.01888
133871783	chr9:133871783:T:C	1.53488e-09	-1.71246	-0.863506	3.7556e-07	-1.74528	-0.993791
133871881	chr9:133871881:T:C	1.52613e-09	-1.71883	-0.862856	3.73852e-07	-1.75078	-0.992845
133871935	chr9:133871935:C:T	5.16325e-09	-1.90926e-10	-1.36285	1.47771e-06	-1.90926e-10	-1.36924
133871951	chr9:133871951:A:C	3.73773e-09	-1.75962	0.0736763	8.43812e-07	-1.78961	-0.139946
133871996	chr9:133871996:T:C	1.52498e-09	-1.73376	-0.848681	3.73804e-07	-1.7632	-0.98056
133872065	chr9:133872065:A:T	1.54532e-09	-1.71083	-0.858354	3.77822e-07	-1.74388	-0.989187
133872188	chr9:133872188:AC:A	1.11789e-09	-1.66032	-1.23265	2.91023e-07	-1.69628	-1.2978
133872210	chr9:133872210:C:T	1.98185e-09	-1.72193	-0.598457	4.81932e-07	-1.75773	-0.731959
133872322	chr9:133872322:T:C	1.41617e-09	-1.74367	-0.912792	3.51466e-07	-1.77061	-1.03476
133872430	chr9:133872430:G:A	4.86313e-09	-1.90926e-10	-1.42274	1.4046e-06	-1.90926e-10	-1.41998
133872761	chr9:133872761:G:C	2.37514e-09	-1.74254	-0.396821	6.891e-07	-1.71188	-0.420217
133872780	chr9:133872780:T:C	1.69173e-09	-1.17654	-1.30213	4.64148e-07	-1.18572	-1.34156
133872827	chr9:133872827:A:G	1.08411e-08	-1.90926e-10	-0.62108	2.93801e-06	-1.90926e-10	-0.682
133873171	chr9:133873171:T:C	1.26401e-08	-1.90926e-10	-0.467548	3.7292e-06	-1.90926e-10	-0.443537
133873198	chr9:133873198:A:T	5.56786e-09	-1.90926e-10	-1.28741	1.4698e-06	-1.90926e-10	-1.37461
133873269	chr9:133873269:G:A	4.45679e-09	-1.50999	-4.23322e-10	1.20438e-06	-1.57377	-4.23322e-10
133873654	chr9:133873654:G:C	8.28757e-09	0.459821	-1.34948	2.05767e-06	0.326596	-1.36476
133873750	chr9:133873750:A:G	1.30478e-09	-1.30384	-1.43455	4.21755e-07	-1.18531	-1.43776
133873789	chr9:133873789:A:G	1.20304e-09	-1.70296	-1.11661	3.18303e-07	-1.72593	-1.17855
133874654	chr9:133874654:A:C	1.23669e-09	-1.37193	-1.42006	3.75158e-07	-1.30407	-1.43607
133874662	chr9:133874662:A:G	1.19706e-09	-1.41665	-1.4079	3.60147e-07	-1.35178	-1.4292
133874681	chr9:133874681:T:C	1.41235e-09	-1.27585	-1.38331	4.81745e-07	-1.15291	-1.33716
133874692	chr9:133874692:A:G	5.02735e-09	-1.90926e-10	-1.38953	1.42249e-06	-1.90926e-10	-1.40733
133874775	chr9:133874775:G:A	1.56654e-08	-1.90926e-10	-0.252969	4.82891e-06	-1.90926e-10	-0.185111
133874826	chr9:133874826:A:G	1.2475e-09	-1.62065	-1.16263	3.29032e-07	-1.65033	-1.221
133874853	chr9:133874853:G:A	1.50863e-09	-1.28259	-1.31063	4.14356e-07	-1.35098	-1.28979
133874869	chr9:133874869:G:A	7.4741e-09	0.150998	-1.14398	2.59455e-06	0.420614	-1.22693
133874964	chr9:133874964:G:A	6.05371e-09	-1.74074	0.536994	1.34939e-06	-1.75631	0.296229
133875136	chr9:133875136:T:C	5.6814e-09	-1.90926e-10	-1.26722	1.61034e-06	-1.90926e-10	-1.28328
133875758	chr9:133875758:C:T	3.61615e-09	-1.71901	-4.23322e-10	1.04812e-06	-1.71274	-4.23322e-10
133875800	chr9:133875800:G:A	1.42924e-07	1.95789	-4.23322e-10	3.35791e-05	1.75417	-4.23322e-10
133875849	chr9:133875849:A:G	7.47949e-09	0.419212	-1.41147	3.20182e-06	0.843277	-1.43929
133875866	chr9:133875866:G:C	5.58158e-09	-1.90926e-10	-1.28495	1.64089e-06	-1.90926e-10	-1.26449
133875882	chr9:133875882:C:T	4.80537e-09	-1.90926e-10	-1.43469	1.39436e-06	-1.90926e-10	-1.4273
133876073	chr9:133876073:C:T	8.94921e-10	-1.71829	-1.39715	2.56386e-07	-1.72715	-1.39366
133876094	chr9:133876094:A:C	4.85497e-09	-1.90926e-10	-1.42442	1.38444e-06	-1.90926e-10	-1.43443
133876227	chr9:133876227:A:G	9.52536e-10	-1.71603	-1.33702	3.10358e-07	-1.65711	-1.27265
133876322	chr9:133876322:C:T	9.31316e-09	-1.90926e-10	-0.772991	2.57314e-06	-1.90926e-10	-0.814606
133876685	chr9:133876685:G:A	6.87422e-09	-1.90926e-10	-1.07664	1.90244e-06	-1.90926e-10	-1.1166
133876894	chr9:133876894:C:T	5.88015e-09	-1.23284	-4.23322e-10	1.56247e-06	-1.31346	-4.23322e-10
133877156	chr9:133877156:C:T	5.38943e-09	-1.90926e-10	-1.31998	1.52217e-06	-1.90926e-10	-1.33959
133877642	chr9:133877642:C:T	4.91678e-09	-1.90926e-10	-1.41177	1.4581e-06	-1.90926e-10	-1.3826
133877846	chr9:133877846:G:GT	5.07284e-09	-1.90926e-10	-1.38052	1.51998e-06	-1.90926e-10	-1.34104
133877910	chr9:133877910:A:G	5.29011e-09	-1.90926e-10	-1.33858	1.45923e-06	-1.90926e-10	-1.38182
133877977	chr9:133877977:G:A	4.85413e-09	-1.90926e-10	-1.42459	1.38796e-06	-1.90926e-10	-1.4319
133878159	chr9:133878159:G:A	5.00079e-09	-1.90926e-10	-1.39482	1.47013e-06	-1.90926e-10	-1.37438
133878204	chr9:133878204:G:A	1.60308e-08	1.10581	-1.33572	5.08529e-06	1.1662	-1.29958
133878364	chr9:133878364:A:G	5.22542e-09	-1.35088	-4.23322e-10	1.39418e-06	-1.42743	-4.23322e-10
133878403	chr9:133878403:G:A	5.07242e-09	-1.90926e-10	-1.3806	1.43232e-06	-1.90926e-10	-1.40044
133878493	chr9:133878493:C:T	5.01347e-09	-1.90926e-10	-1.39229	1.43672e-06	-1.90926e-10	-1.39737
133878660	chr9:133878660:C:T	1.61299e-08	1.19924	-1.42298	4.90946e-06	1.2658	-1.43437
133878949	chr9:133878949:C:T	5.07294e-09	-1.90926e-10	-1.3805	1.49513e-06	-1.90926e-10	-1.35752
133879091	chr9:133879091:A:G	4.80947e-09	-1.90926e-10	-1.43383	1.37881e-06	-1.90926e-10	-1.43851
133879121	chr9:133879121:C:T	3.36476e-09	-1.79106	-4.23322e-10	9.45726e-07	-1.81553	-4.23322e-10
133879165	chr9:133879165:G:A	5.14438e-09	-1.90926e-10	-1.36652	1.43241e-06	-1.90926e-10	-1.40037
133879280	chr9:133879280:G:A	5.39546e-09	-1.90926e-10	-1.31886	1.52783e-06	-1.90926e-10	-1.33588
133879317	chr9:133879317:GA:G	4.70879e-09	-1.6969	0.241905	1.0587e-06	-1.71634	0.0136439
133879469	chr9:133879469:A:T	5.32068e-09	-1.90926e-10	-1.33282	1.43332e-06	-1.90926e-10	-1.39974
133879542	chr9:133879542:G:A	4.73367e-09	-1.7061	0.256376	1.06512e-06	-1.7249	0.0282488
133879654	chr9:133879654:A:G	7.01444e-09	-1.90926e-10	-1.05645	1.95251e-06	-1.90926e-10	-1.09061
133879721	chr9:133879721:C:T	6.67481e-09	-1.90926e-10	-1.10608	1.84926e-06	-1.90926e-10	-1.14495
133879877	chr9:133879877:T:C	5.16565e-09	-1.36239	-4.23322e-10	1.37857e-06	-1.43869	-4.23322e-10
133880041	chr9:133880041:G:A	5.35211e-08	2.41659	-1.44093	1.65889e-05	2.49105	-1.44205
133880176	chr9:133880176:A:G	4.79126e-09	-1.90926e-10	-1.43763	1.3755e-06	-1.90926e-10	-1.44091
133880204	chr9:133880204:C:G	4.80831e-09	-1.90926e-10	-1.43407	1.3784e-06	-1.90926e-10	-1.43881
133880430	chr9:133880430:G:C	4.77663e-09	-1.90926e-10	-1.44068	1.37727e-06	-1.90926e-10	-1.43963
133880635	chr9:133880635:A:G	1.06608e-09	-1.7037	-1.23672	3.10824e-07	-1.59561	-1.33265
133880715	chr9:133880715:A:G	4.99765e-08	2.22108	-1.31395	1.81149e-05	2.44523	-1.30822
133880825	chr9:133880825:A:G	2.72719e-09	-0.84597	-1.15518	8.29394e-07	-0.742351	-1.20444
133880843	chr9:133880843:A:G	8.95646e-10	-1.67821	-1.43642	2.81487e-07	-1.59802	-1.42938
133881060	chr9:133881060:G:A	3.43451e-09	-1.77055	-4.23322e-10	1.00795e-06	-1.75181	-4.23322e-10
133881061	chr9:133881061:C:CT	8.66107e-10	-1.71547	-1.4327	2.38722e-07	-1.75477	-1.43742
133881082	chr9:133881082:C:T	2.90973e-09	-0.510972	-1.42539	7.428e-07	-0.618135	-1.43893
133881691	chr9:133881691:G:A	3.24867e-09	-1.82617	-4.23322e-10	9.34668e-07	-1.8273	-4.23322e-10
133882117	chr9:133882117:G:C	9.41756e-10	-1.80513	-1.2593	2.59888e-07	-1.81582	-1.29142
133882225	chr9:133882225:C:T	6.09594e-09	-1.90926e-10	-1.1968	1.72306e-06	-1.90926e-10	-1.21563
133882364	chr9:133882364:G:A	5.2691e-09	-1.90926e-10	-1.34256	1.55684e-06	-1.90926e-10	-1.31708
133882531	chr9:133882531:AAGAAG:A	9.83001e-09	-1.90926e-10	-0.71898	2.8526e-06	-1.90926e-10	-0.711502
133882567	chr9:133882567:T:C	7.59358e-09	-1.90926e-10	-0.977117	2.13897e-06	-1.90926e-10	-0.999406
133882573	chr9:133882573:G:A	4.86032e-09	-1.90926e-10	-1.42332	1.38272e-06	-1.90926e-10	-1.43568
133882672	chr9:133882672:C:T	8.22762e-10	-1.76297	-1.43654	2.48768e-07	-1.71758	-1.43338
133882710	chr9:133882710:T:C	1.56421e-09	-1.63386	-0.92318	4.01864e-07	-1.68798	-0.983393
133882732	chr9:133882732:A:C	8.35829e-10	-1.82612	-1.35763	2.41948e-07	-1.82629	-1.35247
133883012	chr9:133883012:C:T	6.225e-09	-1.90926e-10	-1.17585	1.8712e-06	-1.90926e-10	-1.13315
133883157	chr9:133883157:T:C	8.60542e-09	-1.90926e-10	-0.852028	2.49425e-06	-1.90926e-10	-0.845746
133883412	chr9:133883412:G:A	5.3448e-09	-1.90926e-10	-1.3283	1.51205e-06	-1.90926e-10	-1.34627
133883420	chr9:133883420:G:C	3.11316e-09	-0.683508	-1.18528	9.64096e-07	-0.533348	-1.26295
133883471	chr9:133883471:G:A	6.23841e-09	-1.90926e-10	-1.1737	1.73803e-06	-1.90926e-10	-1.20698
133883858	chr9:133883858:C:T	6.11403e-09	-1.90926e-10	-1.19383	1.83102e-06	-1.90926e-10	-1.15486
133883883	chr9:133883883:C:A	4.97284e-09	-1.40043	-4.23322e-10	1.6424e-06	-1.26358	-4.23322e-10
133884303	chr9:133884303:C:T	8.68958e-09	-1.90926e-10	-0.842296	2.51869e-06	-1.90926e-10	-0.835991
133884390	chr9:133884390:G:A	5.26381e-09	-1.90926e-10	-1.34356	1.49702e-06	-1.90926e-10	-1.35625
133884557	chr9:133884557:C:T	3.3095e-09	-1.80762	-4.23322e-10	9.59374e-07	-1.80121	-4.23322e-10
133885037	chr9:133885037:T:C	5.33561e-09	-1.90926e-10	-1.33002	1.56827e-06	-1.90926e-10	-1.30976
133885191	chr9:133885191:T:C	5.3368e-09	-1.90926e-10	-1.32979	1.56861e-06	-1.90926e-10	-1.30954
133885358	chr9:133885358:A:G	2.86309e-09	-1.63834	-0.314178	7.22266e-07	-1.6941	-0.39099
133885458	chr9:133885458:C:T	7.02309e-09	-1.90926e-10	-1.05522	1.91302e-06	-1.90926e-10	-1.11105
133885786	chr9:133885786:C:T	7.51706e-09	-1.90926e-10	-0.987245	2.15907e-06	-1.90926e-10	-0.990055
133886065	chr9:133886065:C:A	5.45837e-09	-1.90926e-10	-1.30727	1.54181e-06	-1.90926e-10	-1.32678
133886214	chr9:133886214:G:A	1.58153e-08	1.0743	-1.31774	4.20826e-06	0.962429	-1.28511
133886512	chr9:133886512:C:T	6.26747e-09	-1.90926e-10	-1.16905	1.78079e-06	-1.90926e-10	-1.18268
133886632	chr9:133886632:T:C	1.46497e-09	-1.82175	-0.800834	5.04293e-07	-1.82671	-0.617615
133886894	chr9:133886894:G:A	5.82753e-09	-1.90926e-10	-1.24183	1.7596e-06	-1.90926e-10	-1.19465
133887376	chr9:133887376:G:A	4.95168e-09	-1.90926e-10	-1.40469	1.43734e-06	-1.90926e-10	-1.39694
133887442	chr9:133887442:C:T	1.54983e-09	-1.28394	-1.28234	4.76028e-07	-1.1603	-1.34171
133887672	chr9:133887672:G:A	5.86409e-09	-1.90926e-10	-1.23557	1.66257e-06	-1.90926e-10	-1.25137
133887797	chr9:133887797:C:T	1.1389e-09	-1.53762	-1.33674	2.9842e-07	-1.58917	-1.37982
133887814	chr9:133887814:G:A	4.77106e-09	-1.90926e-10	-1.44185	1.38312e-06	-1.90926e-10	-1.43539
133888655	chr9:133888655:C:T	4.78058e-09	-1.90926e-10	-1.43986	1.37817e-06	-1.90926e-10	-1.43898
133888978	chr9:133888978:C:T	4.78034e-09	-1.90926e-10	-1.43991	1.37808e-06	-1.90926e-10	-1.43904
133889032	chr9:133889032:G:A	4.78034e-09	-1.90926e-10	-1.43991	1.37808e-06	-1.90926e-10	-1.43904
133889126	chr9:133889126:G:A	5.5896e-09	-1.90926e-10	-1.28351	1.52895e-06	-1.90926e-10	-1.33515
133889207	chr9:133889207:AG:A	4.77323e-09	-1.90926e-10	-1.4414	1.37796e-06	-1.90926e-10	-1.43913
133889292	chr9:133889292:G:A	1.213e-09	-1.37024	-1.44108	3.64873e-07	-1.33472	-1.43321
133889324	chr9:133889324:T:A	4.77393e-09	-1.90926e-10	-1.44125	1.37835e-06	-1.90926e-10	-1.43884
133889675	chr9:133889675:T:A	4.78058e-09	-1.90926e-10	-1.43986	1.37817e-06	-1.90926e-10	-1.43898
133889707	chr9:133889707:C:T	9.31861e-10	-1.67117	-1.40382	2.53133e-07	-1.70698	-1.42659
133889735	chr9:133889735:G:T	6.77979e-09	-1.90926e-10	-1.09047	2.14579e-06	-1.90926e-10	-0.996222
133889993	chr9:133889993:C:G	4.85879e-09	-1.90926e-10	-1.42363	1.38777e-06	-1.90926e-10	-1.43203
133890173	chr9:133890173:G:C	6.22803e-09	-1.18154	0.0061842	1.58494e-06	-1.00075	-0.298434
133890382	chr9:133890382:G:A	4.39763e-09	-1.52335	-4.23322e-10	1.25578e-06	-1.53198	-4.23322e-10
133890460	chr9:133890460:T:A	7.25342e-09	-1.90926e-10	-1.02295	1.89814e-06	-1.90926e-10	-1.11886
133890468	chr9:133890468:G:A	5.31354e-09	-1.19823	-0.135933	1.37373e-06	-1.01873	-0.423473
133890505	chr9:133890505:G:A	3.50806e-09	-1.74936	-4.23322e-10	1.04276e-06	-1.71786	-4.23322e-10
133890562	chr9:133890562:G:C	4.60987e-09	-1.23755	-0.238672	1.20236e-06	-1.06415	-0.511292
133890891	chr9:133890891:G:A	5.14999e-09	-1.90926e-10	-1.36543	1.46794e-06	-1.90926e-10	-1.37587
133891041	chr9:133891041:A:AT	4.9294e-09	-1.90926e-10	-1.4092	1.3915e-06	-1.90926e-10	-1.42935
133891132	chr9:133891132:C:T	1.82812e-09	-0.970078	-1.43105	6.01425e-07	-0.873353	-1.39483
133891194	chr9:133891194:C:T	5.61753e-09	-1.14394	-0.13459	1.47411e-06	-0.950247	-0.421431
133891970	chr9:133891970:G:C	4.78722e-09	-1.90926e-10	-1.43847	1.38498e-06	-1.90926e-10	-1.43404
133891971	chr9:133891971:G:A	4.80095e-09	-1.90926e-10	-1.43561	1.39075e-06	-1.90926e-10	-1.42989
133892284	chr9:133892284:G:A	9.08578e-09	-0.79771	-4.23322e-10	2.25292e-06	-0.947503	-4.23322e-10
133892428	chr9:133892428:T:C	9.7688e-10	-1.81762	-1.21019	2.84667e-07	-1.821	-1.19517
133892450	chr9:133892450:C:T	5.9093e-09	-1.90926e-10	-1.22789	1.65721e-06	-1.90926e-10	-1.2546
133892551	chr9:133892551:G:A	8.29585e-09	-0.888665	-4.23322e-10	2.2839e-06	-0.933848	-4.23322e-10
133892594	chr9:133892594:C:T	5.75933e-09	-1.90926e-10	-1.2536	1.74585e-06	-1.90926e-10	-1.20249
133893158	chr9:133893158:C:T	5.06436e-09	-1.90926e-10	-1.38219	1.51391e-06	-1.90926e-10	-1.34503
133893373	chr9:133893373:C:T	4.78762e-09	-1.90926e-10	-1.43839	1.3747e-06	-1.90926e-10	-1.4415
133893853	chr9:133893853:GC:G	1.02508e-07	-1.90926e-10	1.62552	2.35685e-05	-1.90926e-10	1.40018
133893866	chr9:133893866:G:A	5.49007e-09	-1.90926e-10	-1.30148	1.60111e-06	-1.90926e-10	-1.28904
133893912	chr9:133893912:G:A	2.64479e-09	-0.979772	-1.05206	9.07144e-07	-0.820037	-1.03715
133894064	chr9:133894064:C:G	9.1088e-09	-0.995385	0.200205	2.63395e-06	-0.640774	-0.150473
133894099	chr9:133894099:A:G	5.13053e-09	-1.90926e-10	-1.36921	1.47946e-06	-1.90926e-10	-1.36806
133894112	chr9:133894112:G:A	8.3371e-10	-1.74549	-1.4408	2.57304e-07	-1.68336	-1.43386
133894205	chr9:133894205:A:G	2.43339e-08	-1.90926e-10	0.18745	6.34362e-06	-1.90926e-10	0.0877172
133894292	chr9:133894292:G:A	1.11418e-07	-1.90926e-10	1.70887	2.55334e-05	-1.90926e-10	1.48026
133894386	chr9:133894386:A:C	7.98204e-09	-0.973222	0.0459963	2.36614e-06	-0.616177	-0.282294
133894465	chr9:133894465:C:T	7.68717e-09	-0.977419	0.0125508	2.2747e-06	-0.626207	-0.311678
133894633	chr9:133894633:T:C	8.25966e-09	-0.965545	0.0725073	2.44439e-06	-0.607101	-0.258836
133894855	chr9:133894855:T:C	6.05989e-09	-1.90926e-10	-1.20273	1.68529e-06	-1.90926e-10	-1.23779
133894857	chr9:133894857:G:A	1.23077e-08	-1.90926e-10	-0.494192	3.18952e-06	-1.90926e-10	-0.599861
133895161	chr9:133895161:C:T	6.41183e-08	-1.90926e-10	1.15631	1.72682e-05	-1.90926e-10	1.08914
133895268	chr9:133895268:G:A	4.11961e-09	-1.58866	-4.23322e-10	1.09602e-06	-1.66804	-4.23322e-10
133895457	chr9:133895457:C:T	4.90047e-09	-1.76484	0.349746	1.37735e-06	-1.69093	0.251355
133895517	chr9:133895517:C:T	2.31282e-09	-1.5213	-0.644653	6.64271e-07	-1.29405	-0.874751
133895597	chr9:133895597:C:T	1.20808e-09	-1.64131	-1.17408	4.41598e-07	-1.57268	-1.0044
133895643	chr9:133895643:T:G	8.92763e-09	-1.54437	0.729098	2.75303e-06	-1.36219	0.615158
133895658	chr9:133895658:G:A	5.65043e-09	-1.90926e-10	-1.27269	1.66293e-06	-1.90926e-10	-1.25115
133895729	chr9:133895729:T:C	1.99513e-09	-1.59009	-0.723618	6.10993e-07	-1.40216	-0.850241
133895814	chr9:133895814:C:G	2.45905e-08	-0.136759	0.334698	6.80082e-06	-0.0111027	0.168415
133896877	chr9:133896877:G:A	5.58109e-09	-1.90926e-10	-1.28504	1.52532e-06	-1.90926e-10	-1.33752
133896880	chr9:133896880:A:G	5.28236e-09	-1.90926e-10	-1.34005	1.46196e-06	-1.90926e-10	-1.37996
133896921	chr9:133896921:C:T	1.58704e-08	-1.22727	0.9873	4.99585e-06	-0.971442	0.820319
133897110	chr9:133897110:C:T	6.33699e-09	-1.67679	0.518771	1.91724e-06	-1.53685	0.428001
133897119	chr9:133897119:T:C	5.24342e-09	-1.90926e-10	-1.34745	1.58678e-06	-1.90926e-10	-1.29803
133897184	chr9:133897184:T:A	1.3005e-08	-1.90926e-10	-0.439089	3.27191e-06	-1.90926e-10	-0.574357
133897336	chr9:133897336:A:G	3.39059e-09	-1.79801	0.0145894	9.67026e-07	-1.72522	-0.0680377
133897522	chr9:133897522:C:G	5.25886e-09	-1.90926e-10	-1.34451	1.47682e-06	-1.90926e-10	-1.36984
133897551	chr9:133897551:G:A	4.79741e-09	-1.90926e-10	-1.43634	1.39166e-06	-1.90926e-10	-1.42923
133897641	chr9:133897641:AG:A	4.7925e-09	-1.90926e-10	-1.43737	1.38411e-06	-1.90926e-10	-1.43468
133897690	chr9:133897690:T:C	1.22501e-09	-1.55331	-1.24816	4.13837e-07	-1.51732	-1.1247
133897816	chr9:133897816:A:G	4.77734e-09	-1.90926e-10	-1.44054	1.37524e-06	-1.90926e-10	-1.4411
133898099	chr9:133898099:ACATACTG:A	2.00533e-09	-1.77887	-0.529747	6.90487e-07	-1.81025	-0.319844
133898112	chr9:133898112:G:A	5.60457e-09	-1.90926e-10	-1.28084	1.66814e-06	-1.90926e-10	-1.24802
133898181	chr9:133898181:C:A	1.64786e-07	-1.90926e-10	2.10023	5.33433e-05	-1.90926e-10	2.21702
133898195	chr9:133898195:G:A	1.45026e-09	-1.68523	-0.947448	5.10969e-07	-1.65942	-0.771764
133898202	chr9:133898202:T:C	1.457e-09	-1.6897	-0.938342	5.13953e-07	-1.66446	-0.760895
133898217	chr9:133898217:C:T	3.20961e-09	-1.5643	-0.273969	7.86397e-07	-1.64055	-0.359472
133898622	chr9:133898622:A:C	1.40413e-09	-1.63675	-1.02825	4.87768e-07	-1.60918	-0.868464
133898668	chr9:133898668:G:A	1.42609e-08	-1.90926e-10	-0.346895	3.9335e-06	-1.90926e-10	-0.390201
133898781	chr9:133898781:G:A	1.57972e-08	-1.90926e-10	-0.244586	4.32804e-06	-1.90926e-10	-0.294617
133898796	chr9:133898796:A:G	1.03769e-09	-1.59567	-1.37176	3.25885e-07	-1.57572	-1.30522
133898805	chr9:133898805:G:A	1.25469e-09	-1.65125	-1.12628	4.23833e-07	-1.62868	-0.989472
133899082	chr9:133899082:A:G	9.02428e-10	-1.70368	-1.40341	2.73003e-07	-1.63037	-1.42763
133899111	chr9:133899111:G:A	9.89129e-10	-1.7038	-1.31155	3.11666e-07	-1.69002	-1.23553
133899309	chr9:133899309:C:A	7.67626e-10	-1.82767	-1.4412	2.22454e-07	-1.82067	-1.44209
133899311	chr9:133899311:C:T	5.17454e-09	-1.82538	0.46471	1.4727e-06	-1.77052	0.397891
133899444	chr9:133899444:T:C	1.02048e-09	-1.76535	-1.2188	2.79828e-07	-1.81494	-1.21837
133899471	chr9:133899471:C:T	4.69895e-09	-1.44186	-0.0152222	1.46292e-06	-1.26457	-0.11473
133899486	chr9:133899486:G:A	9.97071e-10	-1.75719	-1.25016	2.72075e-07	-1.81105	-1.25035
133899606	chr9:133899606:C:T	4.94573e-09	-1.82538	0.41948	1.36173e-06	-1.77228	0.321309
133899612	chr9:133899612:G:A	4.76963e-09	-1.90926e-10	-1.44215	1.37535e-06	-1.90926e-10	-1.44102
133899804	chr9:133899804:G:A	5.63366e-09	-1.90926e-10	-1.27566	1.59961e-06	-1.90926e-10	-1.28997
133899818	chr9:133899818:G:A	1.0654e-09	-1.76663	-1.17444	2.9278e-07	-1.81556	-1.1725
133899830	chr9:133899830:A:G	4.98495e-09	-1.82265	0.424657	1.38308e-06	-1.76116	0.325738
133899999	chr9:133899999:C:T	9.97193e-10	-1.78569	-1.22154	2.7696e-07	-1.82316	-1.22045
133900000	chr9:133900000:G:A	6.46382e-09	-1.90926e-10	-1.1382	1.80769e-06	-1.90926e-10	-1.16768
133900074	chr9:133900074:C:T	9.9814e-10	-1.78154	-1.22474	2.76741e-07	-1.82147	-1.22293
133900473	chr9:133900473:C:T	3.45501e-09	-1.57127	-0.193329	8.50304e-07	-1.64636	-0.275536
133900604	chr9:133900604:G:C	9.2555e-10	-1.7801	-1.30169	2.56577e-07	-1.82115	-1.29891
133900619	chr9:133900619:GGCTCATCT:G	1.00685e-09	-1.77102	-1.22657	2.77405e-07	-1.81731	-1.2247
133900655	chr9:133900655:C:T	4.32266e-09	-1.48921	-0.0513399	1.33286e-06	-1.32276	-0.149644
133900726	chr9:133900726:C:T	1.02028e-09	-1.76577	-1.21858	2.8028e-07	-1.81497	-1.21673
133900884	chr9:133900884:C:T	1.00338e-09	-1.63587	-1.36518	3.04721e-07	-1.54879	-1.3993
133900961	chr9:133900961:G:A	1.30572e-08	-1.90926e-10	-0.435084	3.51321e-06	-1.90926e-10	-0.503202
133901215	chr9:133901215:A:G	1.01622e-09	-1.79162	-1.19671	2.84119e-07	-1.70947	-1.30863
133901276	chr9:133901276:C:T	4.06309e-09	-1.52285	-0.0796232	1.23884e-06	-1.36319	-0.182371
133901277	chr9:133901277:G:A	1.24829e-09	-1.81132	-0.971332	3.70859e-07	-1.7741	-0.97757
133901293	chr9:133901293:C:T	5.68522e-09	-1.2831	0.0165519	1.8147e-06	-1.0844	-0.0794111
133901478	chr9:133901478:G:C	1.19858e-08	-1.90926e-10	-0.520694	3.13953e-06	-1.90926e-10	-0.615657
133901496	chr9:133901496:C:T	5.87529e-09	-1.52847	0.294803	1.34354e-06	-1.5505	0.0860778
133901499	chr9:133901499:C:G	2.94646e-09	-1.58036	-0.343452	8.7119e-07	-1.41006	-0.487568
133901503	chr9:133901503:G:A	1.31727e-08	-1.90926e-10	-0.426275	3.42594e-06	-1.90926e-10	-0.528357
133901529	chr9:133901529:C:T	3.21581e-09	-1.82361	-0.0127284	8.23153e-07	-1.81925	-0.135093
133901566	chr9:133901566:G:C	1.00294e-09	-1.57539	-1.4261	2.85805e-07	-1.60406	-1.40812
133901593	chr9:133901593:C:T	2.58599e-08	-1.90926e-10	0.248272	7.09903e-06	-1.90926e-10	0.200227
133901710	chr9:133901710:T:G	8.48817e-10	-1.82022	-1.34811	2.55703e-07	-1.82774	-1.29573
133902013	chr9:133902013:T:C	1.21278e-09	-1.82772	-0.983779	3.09899e-07	-1.80118	-1.13006
133902179	chr9:133902179:A:C	1.32396e-09	-1.7586	-0.965187	4.21466e-07	-1.77145	-0.852297
133902227	chr9:133902227:G:A	2.15064e-09	-1.605	-0.633651	6.65476e-07	-1.45832	-0.708662
133902372	chr9:133902372:G:A	1.07548e-09	-1.63316	-1.29849	3.4285e-07	-1.61912	-1.21108
133902742	chr9:133902742:G:A	1.23268e-08	-1.90926e-10	-0.492643	3.22531e-06	-1.90926e-10	-0.588702
133902746	chr9:133902746:G:A	1.23613e-08	-1.90926e-10	-0.48985	3.23383e-06	-1.90926e-10	-0.586064
133903453	chr9:133903453:A:G	1.22341e-09	-1.81672	-0.986056	3.19054e-07	-1.76026	-1.14187
133903686	chr9:133903686:C:T	1.30997e-09	-1.76447	-0.969952	3.76496e-07	-1.67377	-1.06281
133903742	chr9:133903742:T:C	1.27427e-09	-1.76292	-0.999132	3.70595e-07	-1.67241	-1.07996
133903773	chr9:133903773:G:C	1.43235e-09	-1.5669	-1.0782	4.55508e-07	-1.41263	-1.13345
133903792	chr9:133903792:A:C	4.1576e-09	-1.82403	0.24455	9.87974e-07	-1.82076	0.0489347
133904107	chr9:133904107:T:C	1.25425e-09	-1.43251	-1.34537	3.49596e-07	-1.44842	-1.36229
133904226	chr9:133904226:T:C	6.03377e-08	-1.71868	2.81422	1.47205e-05	-1.60986	2.53937
133904255	chr9:133904255:A:G	4.77732e-09	-1.90926e-10	-1.44054	1.37395e-06	-1.90926e-10	-1.44205
133904296	chr9:133904296:C:T	5.70669e-09	-1.90926e-10	-1.26278	1.57415e-06	-1.90926e-10	-1.30602
133904319	chr9:133904319:C:G	1.41416e-09	-1.66928	-0.988607	3.53476e-07	-1.72869	-1.07098
133904380	chr9:133904380:A:G	9.10046e-09	-1.90926e-10	-0.796095	2.39339e-06	-1.90926e-10	-0.88702
133904423	chr9:133904423:C:T	1.56635e-09	-1.71917	-0.836501	4.81153e-07	-1.66502	-0.826286
133904513	chr9:133904513:T:G	6.54229e-09	-1.90926e-10	-1.12613	2.05013e-06	-1.90926e-10	-1.04183
133904766	chr9:133904766:G:A	1.49417e-07	-1.90926e-10	2.00232	1.45253e-05	-1.90926e-10	0.916158
133904770	chr9:133904770:C:T	5.04178e-09	-1.90926e-10	-1.38666	1.47572e-06	-1.90926e-10	-1.37058
133904795	chr9:133904795:C:T	4.79965e-09	-1.90926e-10	-1.43588	1.38348e-06	-1.90926e-10	-1.43513
133904965	chr9:133904965:C:T	3.69014e-09	-1.5414	-0.15735	7.51787e-07	-1.57802	-0.467015
133905027	chr9:133905027:G:A	5.69806e-09	-1.26429	-4.23322e-10	1.55964e-06	-1.31528	-4.23322e-10
133905072	chr9:133905072:A:G	4.79471e-09	-1.90926e-10	-1.43691	1.37745e-06	-1.90926e-10	-1.4395
133905305	chr9:133905305:G:A	3.77942e-09	-1.67485	-4.23322e-10	1.15643e-06	-1.6144	-4.23322e-10
133905329	chr9:133905329:G:A	2.55587e-09	-1.71844	-0.347589	5.13353e-07	-1.73215	-0.69437
133905404	chr9:133905404:C:G	1.20735e-09	-1.37684	-1.43916	3.4088e-07	-1.39624	-1.43971
133905443	chr9:133905443:A:C	7.67193e-09	-1.90926e-10	-0.966852	2.13638e-06	-1.90926e-10	-1.00062
133905719	chr9:133905719:A:G	1.22383e-09	-1.82167	-0.980771	3.29352e-07	-1.81203	-1.05833
133905723	chr9:133905723:C:A	1.30914e-09	-1.8265	-0.908552	3.30681e-07	-1.82126	-1.04508
133905896	chr9:133905896:C:T	1.72941e-09	-1.01479	-1.44185	4.78875e-07	-1.05457	-1.44148
133906191	chr9:133906191:G:A	4.83204e-09	-1.90926e-10	-1.42915	1.38286e-06	-1.90926e-10	-1.43558
133906197	chr9:133906197:T:C	1.1008e-09	-1.59002	-1.31836	3.1781e-07	-1.56044	-1.34559
133906267	chr9:133906267:T:C	3.54634e-08	1.24672	-0.682636	6.28014e-06	0.877912	-0.800251
133906291	chr9:133906291:G:A	1.14623e-08	-1.90926e-10	-0.565358	2.78693e-06	-1.90926e-10	-0.734792
133906310	chr9:133906310:G:A	5.06604e-09	-0.153847	-1.22801	1.23092e-06	-0.28118	-1.27079
133906442	chr9:133906442:C:T	6.59629e-08	2.19026	-1.00559	1.64046e-05	2.04925	-1.01141
133906525	chr9:133906525:G:A	5.68854e-09	-1.90926e-10	-1.26597	1.60218e-06	-1.90926e-10	-1.28836
133906896	chr9:133906896:G:A	1.69442e-09	-1.77664	-0.700445	4.61576e-07	-1.74897	-0.78387
133906924	chr9:133906924:G:A	1.22336e-08	-1.90926e-10	-0.500232	3.26377e-06	-1.90926e-10	-0.576848
133906928	chr9:133906928:T:C	1.22248e-08	-1.90926e-10	-0.500951	3.26113e-06	-1.90926e-10	-0.577659
133907106	chr9:133907106:C:T	4.64627e-08	-1.90926e-10	0.834229	1.03958e-05	-1.90926e-10	0.581668
133907134	chr9:133907134:G:A	1.80628e-09	-1.60627	-0.806885	3.91884e-07	-1.63519	-1.06133
133907142	chr9:133907142:C:A	4.83842e-09	-1.90926e-10	-1.42783	1.38602e-06	-1.90926e-10	-1.4333
133907200	chr9:133907200:C:T	2.7622e-08	-1.51188	1.82608	5.43145e-06	-1.52457	1.45705
133907203	chr9:133907203:C:T	1.22164e-08	-1.90926e-10	-0.501643	3.25941e-06	-1.90926e-10	-0.578185
133907226	chr9:133907226:C:T	3.49217e-08	-1.47451	2.02319	7.77918e-06	-1.35761	1.64933
133907234	chr9:133907234:A:C	3.44591e-08	-1.52904	2.06439	7.59037e-06	-1.421	1.68815
133907236	chr9:133907236:A:G	3.28638e-08	-1.52539	2.01335	7.2641e-06	-1.41675	1.63996
133907417	chr9:133907417:C:G	9.73065e-09	-1.90926e-10	-0.72914	2.60329e-06	-1.90926e-10	-0.802954
133907424	chr9:133907424:C:T	1.23264e-08	-1.90926e-10	-0.492674	3.28755e-06	-1.90926e-10	-0.569588
133907533	chr9:133907533:C:T	1.08512e-08	-1.90926e-10	-0.620148	3.04357e-06	-1.90926e-10	-0.646701
133907565	chr9:133907565:A:G	2.31968e-08	0.994542	-0.854947	5.5192e-06	0.916317	-0.967816
133907580	chr9:133907580:A:C	1.24651e-08	-1.90926e-10	-0.481489	3.32347e-06	-1.90926e-10	-0.558723
133907609	chr9:133907609:T:C	1.25094e-08	-1.90926e-10	-0.477936	3.33484e-06	-1.90926e-10	-0.555308
133907629	chr9:133907629:G:A	1.25094e-08	-1.90926e-10	-0.477936	3.33484e-06	-1.90926e-10	-0.555308
133907656	chr9:133907656:C:T	1.25094e-08	-1.90926e-10	-0.477936	3.33484e-06	-1.90926e-10	-0.555308
133907685	chr9:133907685:T:C	1.25353e-08	-1.90926e-10	-0.475871	3.34123e-06	-1.90926e-10	-0.553393
133907696	chr9:133907696:C:T	1.33434e-09	-1.60816	-1.10783	3.27348e-07	-1.63262	-1.24384
133907786	chr9:133907786:C:T	1.25094e-08	-1.90926e-10	-0.477936	3.33484e-06	-1.90926e-10	-0.555308
133907791	chr9:133907791:A:G	3.98092e-08	-1.90926e-10	0.679678	8.98529e-06	-1.90926e-10	0.435857
133908199	chr9:133908199:G:C	1.35419e-08	-1.90926e-10	-0.398631	3.59461e-06	-1.90926e-10	-0.480297
133908413	chr9:133908413:C:T	8.09249e-10	-1.80793	-1.40814	2.36027e-07	-1.78529	-1.41825
133908469	chr9:133908469:T:C	1.15647e-08	-1.90926e-10	-0.556464	3.09546e-06	-1.90926e-10	-0.629794
133908569	chr9:133908569:C:T	3.48823e-09	-1.75503	-4.23322e-10	9.92841e-07	-1.76692	-4.23322e-10
133908640	chr9:133908640:C:T	8.11915e-10	-1.79986	-1.41292	2.42748e-07	-1.77118	-1.40428
133908641	chr9:133908641:G:A	4.97295e-09	-1.90926e-10	-1.40041	1.40306e-06	-1.90926e-10	-1.42108
133908656	chr9:133908656:A:G	1.21274e-08	-1.90926e-10	-0.508949	3.2376e-06	-1.90926e-10	-0.584901
133908682	chr9:133908682:T:C	3.68991e-09	-1.69882	-4.23322e-10	1.06987e-06	-1.69219	-4.23322e-10
133908753	chr9:133908753:G:A	9.01676e-09	-1.90926e-10	-0.805335	2.42933e-06	-1.90926e-10	-0.872118
133908762	chr9:133908762:G:A	1.17403e-08	-1.90926e-10	-0.541391	3.14134e-06	-1.90926e-10	-0.615083
133908776	chr9:133908776:G:T	1.21223e-08	-1.90926e-10	-0.509375	3.2363e-06	-1.90926e-10	-0.585301
133908803	chr9:133908803:C:T	1.21223e-08	-1.90926e-10	-0.509375	3.2363e-06	-1.90926e-10	-0.585301
133908857	chr9:133908857:T:C	8.92336e-09	0.227856	-1.0436	2.79313e-06	0.296459	-1.02903
133908898	chr9:133908898:C:A	1.26083e-08	-1.90926e-10	-0.470069	3.35974e-06	-1.90926e-10	-0.547869
133908927	chr9:133908927:G:A	1.21263e-08	-1.90926e-10	-0.509042	3.23652e-06	-1.90926e-10	-0.585233
133908931	chr9:133908931:C:T	5.60633e-09	-1.90926e-10	-1.28052	1.57082e-06	-1.90926e-10	-1.30813
133909016	chr9:133909016:C:T	1.21984e-08	-1.90926e-10	-0.503113	3.2577e-06	-1.90926e-10	-0.578709
133909095	chr9:133909095:T:C	8.28325e-09	0.155949	-1.04613	2.58623e-06	0.224007	-1.03354
133909179	chr9:133909179:G:GA	1.23059e-08	-1.90926e-10	-0.494339	3.25863e-06	-1.90926e-10	-0.578424
133909275	chr9:133909275:G:A	4.85439e-09	-1.90926e-10	-1.42454	1.40555e-06	-1.90926e-10	-1.4193
133909527	chr9:133909527:C:T	6.71192e-09	-1.90926e-10	-1.10054	1.82889e-06	-1.90926e-10	-1.15602
133909659	chr9:133909659:TC:T	1.52898e-09	-1.33993	-1.23989	4.30865e-07	-1.30531	-1.29638
133909661	chr9:133909661:C:T	1.51748e-09	-1.34002	-1.24736	4.28209e-07	-1.30561	-1.30227
133909863	chr9:133909863:G:A	1.26444e-08	-1.90926e-10	-0.467209	3.36884e-06	-1.90926e-10	-0.545164
133909889	chr9:133909889:T:C	1.25256e-08	-1.90926e-10	-0.476648	3.33861e-06	-1.90926e-10	-0.554177
133909930	chr9:133909930:G:T	1.25624e-08	-1.90926e-10	-0.473714	3.34813e-06	-1.90926e-10	-0.551329
133910109	chr9:133910109:C:T	1.23868e-09	-1.81494	-0.975436	3.32982e-07	-1.80371	-1.05569
133910282	chr9:133910282:C:T	4.8298e-09	-1.90926e-10	-1.42962	1.40535e-06	-1.90926e-10	-1.41944
133910299	chr9:133910299:G:T	1.26209e-08	-1.90926e-10	-0.469064	3.36286e-06	-1.90926e-10	-0.54694
133910353	chr9:133910353:C:T	2.26512e-09	-1.8255	-0.361292	5.66086e-07	-1.82042	-0.508317
133910406	chr9:133910406:G:C	1.26083e-08	-1.90926e-10	-0.470069	3.35974e-06	-1.90926e-10	-0.547869
133910418	chr9:133910418:G:A	1.07013e-09	-1.62418	-1.31246	3.23969e-07	-1.59714	-1.2897
133910428	chr9:133910428:C:G	1.48902e-09	-1.38393	-1.22237	4.16989e-07	-1.35057	-1.28386
133910478	chr9:133910478:T:C	1.67042e-09	-1.35383	-1.13752	4.65047e-07	-1.31847	-1.20688
133910484	chr9:133910484:G:A	5.09676e-09	-1.90926e-10	-1.37581	1.5149e-06	-1.90926e-10	-1.34438
133910538	chr9:133910538:C:T	4.83773e-09	-1.90926e-10	-1.42797	1.40844e-06	-1.90926e-10	-1.41725
133910549	chr9:133910549:A:G	1.25963e-08	-1.90926e-10	-0.471018	3.36052e-06	-1.90926e-10	-0.547635
133910692	chr9:133910692:C:T	1.22783e-08	-1.90926e-10	-0.496585	3.27387e-06	-1.90926e-10	-0.57376
133910772	chr9:133910772:C:T	3.73935e-08	-1.90926e-10	0.617076	8.41968e-06	-1.90926e-10	0.37084
133910791	chr9:133910791:C:T	6.82997e-08	2.58284	-1.36336	1.66195e-05	2.41372	-1.36288
133910802	chr9:133910802:C:T	8.67948e-10	-1.72859	-1.41745	2.52519e-07	-1.70301	-1.43299
133910893	chr9:133910893:A:G	6.18846e-09	-1.90926e-10	-1.18173	1.82836e-06	-1.90926e-10	-1.15631
133911052	chr9:133911052:G:A	8.18208e-09	0.529964	-1.43244	2.46972e-06	0.58132	-1.43695
133911165	chr9:133911165:C:T	1.31059e-09	-1.80207	-0.931876	3.61666e-07	-1.78001	-0.996759
133911367	chr9:133911367:G:A	4.94044e-09	-1.90926e-10	-1.40697	1.41247e-06	-1.90926e-10	-1.41439
133911540	chr9:133911540:C:G	4.89041e-08	-1.90926e-10	0.88544	1.07438e-05	-1.90926e-10	0.614599
133911600	chr9:133911600:C:T	4.25734e-08	-1.90926e-10	0.74681	9.84033e-06	-1.90926e-10	0.526757
133912348	chr9:133912348:G:A	1.04344e-09	-1.81216	-1.14973	2.7848e-07	-1.82186	-1.21629
133912354	chr9:133912354:A:G	7.40699e-09	-1.90926e-10	-1.002	2.02425e-06	-1.90926e-10	-1.05453
133912699	chr9:133912699:T:C	4.9267e-09	-1.90926e-10	-1.40975	1.43321e-06	-1.90926e-10	-1.39982
133912839	chr9:133912839:G:A	5.5416e-09	-1.90926e-10	-1.29214	1.64216e-06	-1.90926e-10	-1.26372
133913079	chr9:133913079:G:C	5.00721e-09	-1.39354	-4.23322e-10	1.41452e-06	-1.41294	-4.23322e-10
133913244	chr9:133913244:C:T	5.58729e-09	-1.90926e-10	-1.28393	1.53254e-06	-1.90926e-10	-1.33281
133913247	chr9:133913247:C:A	5.07233e-09	-1.90926e-10	-1.38062	1.44447e-06	-1.90926e-10	-1.39199
133913394	chr9:133913394:G:A	1.74952e-07	3.44925	-1.28916	4.14848e-05	3.24905	-1.28345
133913431	chr9:133913431:G:A	1.79034e-09	-1.0271	-1.39492	4.95922e-07	-1.08137	-1.3797
133913613	chr9:133913613:G:A	1.26828e-08	-1.90926e-10	-0.464175	3.2524e-06	-1.90926e-10	-0.580338
133913704	chr9:133913704:G:A	1.57038e-07	-1.90926e-10	2.05207	4.305e-05	-1.90926e-10	2.00263
133913757	chr9:133913757:G:A	3.54073e-09	-1.69547	-0.0446206	8.62266e-07	-1.74103	-0.166889
133913784	chr9:133913784:G:A	5.45427e-09	-1.90926e-10	-1.30802	1.50076e-06	-1.90926e-10	-1.35376
133914031	chr9:133914031:G:A	1.18384e-09	-1.68131	-1.15435	3.10668e-07	-1.7319	-1.19687
133914054	chr9:133914054:C:T	2.57026e-09	-1.63098	-0.429437	5.61919e-07	-1.69364	-0.642488
133914059	chr9:133914059:C:T	4.98286e-09	-1.90926e-10	-1.39842	1.4604e-06	-1.90926e-10	-1.38102
133914441	chr9:133914441:G:A	1.92499e-09	-1.57718	-0.772321	4.33827e-07	-1.5814	-1.01344
133914542	chr9:133914542:A:G	5.29695e-09	-0.0252749	-1.31201	1.39797e-06	-0.10964	-1.31507
133914565	chr9:133914565:G:A	5.01521e-09	-1.90926e-10	-1.39194	1.42112e-06	-1.90926e-10	-1.40828
133914981	chr9:133914981:A:G	4.12863e-08	2.05706	-1.34095	1.04636e-05	1.9304	-1.34223
133915186	chr9:133915186:G:A	6.39282e-09	-1.14924	-4.23322e-10	1.87039e-06	-1.13358	-4.23322e-10
133915211	chr9:133915211:T:C	4.81586e-09	-1.90926e-10	-1.43251	1.38242e-06	-1.90926e-10	-1.4359
133915383	chr9:133915383:T:C	1.5215e-09	-1.1593	-1.42543	4.17227e-07	-1.20664	-1.42721
133915428	chr9:133915428:C:T	7.71326e-09	-1.90926e-10	-0.961479	2.11746e-06	-1.90926e-10	-1.00952
133915498	chr9:133915498:G:A	7.76469e-09	-1.90926e-10	-0.954833	2.13028e-06	-1.90926e-10	-1.00348
133915635	chr9:133915635:C:T	1.17989e-09	-1.39685	-1.44215	3.32616e-07	-1.41861	-1.44189
133915709	chr9:133915709:C:T	8.93671e-09	-1.90926e-10	-0.814253	2.30701e-06	-1.90926e-10	-0.923781
133915710	chr9:133915710:G:A	2.58434e-08	-1.39042	1.63806	4.54054e-06	-1.48888	1.2422
133915853	chr9:133915853:A:G	5.8692e-09	-0.934064	-0.300638	1.1244e-06	-1.12394	-0.518538
133915883	chr9:133915883:A:G	1.48205e-09	-1.76438	-0.84662	4.19678e-07	-1.69886	-0.929139
133915904	chr9:133915904:A:C	1.63717e-08	-1.90926e-10	-0.208868	4.13066e-06	-1.90926e-10	-0.341295
133915924	chr9:133915924:C:T	7.35814e-09	-1.47219	0.463573	1.9376e-06	-1.29833	0.20005
133915989	chr9:133915989:C:T	1.76965e-08	-1.90926e-10	-0.131053	4.00211e-06	-1.90926e-10	-0.37291
133916096	chr9:133916096:C:T	3.30063e-09	-1.81031	-4.23322e-10	9.45016e-07	-1.81628	-4.23322e-10
133916137	chr9:133916137:G:A	1.41887e-08	-1.90926e-10	-0.351977	3.48826e-06	-1.90926e-10	-0.510328
133916268	chr9:133916268:A:G	1.42192e-09	-1.7642	-0.888219	4.03863e-07	-1.69708	-0.969331
133916412	chr9:133916412:C:T	9.75943e-09	-1.90926e-10	-0.726187	2.27026e-06	-1.90926e-10	-0.939837
133916533	chr9:133916533:A:C	1.15186e-09	-1.8238	-1.03924	3.13756e-07	-1.8268	-1.09207
133916810	chr9:133916810:AG:A	1.56308e-08	0.174959	-0.430138	2.3941e-06	-0.174211	-0.712512
133916864	chr9:133916864:C:T	5.25809e-09	-1.90926e-10	-1.34465	1.4138e-06	-1.90926e-10	-1.41345
133917045	chr9:133917045:T:C	2.83491e-09	-1.77981	-0.182601	5.54227e-07	-1.824	-0.525916
133917147	chr9:133917147:A:G	2.12197e-09	-1.75984	-0.492233	5.88295e-07	-1.68201	-0.608246
133917159	chr9:133917159:G:C	9.19384e-10	-1.64635	-1.44212	2.87713e-07	-1.56414	-1.44138
133917322	chr9:133917322:C:T	2.83439e-09	-1.77913	-0.18346	5.55426e-07	-1.82373	-0.524016
133917390	chr9:133917390:T:C	5.41291e-09	-1.90926e-10	-1.31563	1.64635e-06	-1.90926e-10	-1.26117
133917559	chr9:133917559:G:A	2.59086e-09	-1.77056	-0.28187	5.12185e-07	-1.82113	-0.607668
133917625	chr9:133917625:C:T	4.91942e-09	-1.90926e-10	-1.41123	1.4082e-06	-1.90926e-10	-1.41742
133917627	chr9:133917627:T:A	4.92495e-09	-1.90926e-10	-1.41011	1.40962e-06	-1.90926e-10	-1.41641
133917718	chr9:133917718:T:C	6.58479e-09	-1.90926e-10	-1.11966	1.71228e-06	-1.90926e-10	-1.2219
133917829	chr9:133917829:G:T	5.64352e-09	-1.90926e-10	-1.27391	1.51197e-06	-1.90926e-10	-1.34632
133918228	chr9:133918228:G:A	5.47716e-09	-1.90926e-10	-1.30383	1.53948e-06	-1.90926e-10	-1.32829
133918274	chr9:133918274:C:G	3.91153e-09	-0.681731	-0.958759	9.44112e-07	-0.724272	-1.09297
133918383	chr9:133918383:G:A	4.78807e-08	-1.59595	2.46024	8.83953e-06	-1.39476	1.81426
133918397	chr9:133918397:C:A	5.12058e-09	-1.90926e-10	-1.37115	1.44775e-06	-1.90926e-10	-1.38972
133918627	chr9:133918627:A:G	2.92302e-08	-1.90926e-10	0.370784	6.98017e-06	-1.90926e-10	0.183342
133918700	chr9:133918700:C:G	3.48032e-08	-1.90926e-10	0.545288	8.48399e-06	-1.90926e-10	0.378449
133918921	chr9:133918921:G:A	5.75668e-09	-1.90926e-10	-1.25406	1.60682e-06	-1.90926e-10	-1.28548
133919069	chr9:133919069:G:A	6.2453e-09	-1.90926e-10	-1.17259	1.74402e-06	-1.90926e-10	-1.20354
133919653	chr9:133919653:A:C	4.90349e-09	-1.90926e-10	-1.41447	1.39963e-06	-1.90926e-10	-1.42352
133919712	chr9:133919712:T:C	6.44431e-09	-1.90926e-10	-1.14122	1.78889e-06	-1.90926e-10	-1.17814
133919815	chr9:133919815:G:A	4.86647e-09	-1.90926e-10	-1.42205	1.38609e-06	-1.90926e-10	-1.43324
133919827	chr9:133919827:C:T	4.81861e-09	-1.90926e-10	-1.43193	1.37789e-06	-1.90926e-10	-1.43918
133919851	chr9:133919851:C:T	1.30369e-09	-1.5724	-1.16682	3.51455e-07	-1.59105	-1.21436
133920017	chr9:133920017:G:C	6.76149e-09	-1.90926e-10	-1.09318	2.11607e-06	-1.90926e-10	-1.01017
133920264	chr9:133920264:C:G	1.61209e-09	-1.69487	-0.832017	4.72833e-07	-1.59559	-0.913152
133920289	chr9:133920289:C:T	5.71276e-09	-1.90926e-10	-1.26172	1.60188e-06	-1.90926e-10	-1.28856
133920567	chr9:133920567:G:A	6.8031e-09	-1.90926e-10	-1.08704	1.88249e-06	-1.90926e-10	-1.12714
133920648	chr9:133920648:C:T	4.89517e-09	-1.90926e-10	-1.41617	1.45919e-06	-1.90926e-10	-1.38185
133920750	chr9:133920750:T:C	1.0289e-08	0.709612	-1.38296	2.67651e-06	0.60963	-1.38485
133920902	chr9:133920902:C:T	1.41953e-09	-1.8231	-0.830993	3.48336e-07	-1.82342	-0.990903
133921074	chr9:133921074:T:C	4.65171e-09	-1.46718	-4.23322e-10	1.20875e-06	-1.57014	-4.23322e-10
133921575	chr9:133921575:G:A	9.89536e-09	-1.90926e-10	-0.712354	2.54181e-06	-1.90926e-10	-0.826857
133922030	chr9:133922030:G:A	1.41375e-09	-1.64138	-1.0168	4.232e-07	-1.53092	-1.08872
133922041	chr9:133922041:A:G	1.90103e-09	-1.57083	-0.7912	4.24379e-07	-1.5945	-1.02236
133922047	chr9:133922047:G:A	3.10932e-09	-0.765931	-1.10408	8.47367e-07	-0.721272	-1.20408
133922131	chr9:133922131:C:T	3.184e-09	-0.752324	-1.09396	8.6345e-07	-0.710031	-1.19652
133922134	chr9:133922134:C:T	3.08316e-09	-0.785459	-1.09301	8.34713e-07	-0.744778	-1.19562
133922136	chr9:133922136:G:T	3.18763e-09	-0.750568	-1.09457	8.64551e-07	-0.70824	-1.19704
133922444	chr9:133922444:G:T	3.2583e-09	-1.82322	-4.23322e-10	9.50226e-07	-1.81079	-4.23322e-10
133922613	chr9:133922613:A:C	5.22192e-09	-1.90926e-10	-1.35155	1.46877e-06	-1.90926e-10	-1.37531
133922733	chr9:133922733:C:T	3.52848e-08	-1.90926e-10	0.559033	8.6012e-06	-1.90926e-10	0.39217
133922823	chr9:133922823:C:T	6.68106e-09	-1.90926e-10	-1.10514	1.86338e-06	-1.90926e-10	-1.13734
133922824	chr9:133922824:G:A	4.61145e-09	-1.47588	-4.23322e-10	1.25234e-06	-1.53472	-4.23322e-10
133922850	chr9:133922850:G:A	1.66582e-09	-1.59686	-0.897239	4.32136e-07	-1.64333	-0.955413
133922851	chr9:133922851:A:G	1.14379e-08	-1.56203	0.994543	2.36631e-06	-1.51407	0.615672
133923276	chr9:133923276:G:A	6.31879e-09	-1.90926e-10	-1.16089	1.65009e-06	-1.90926e-10	-1.2589
133923476	chr9:133923476:T:C	6.86217e-09	-1.0784	-4.23322e-10	2.00118e-06	-1.066	-4.23322e-10
133923705	chr9:133923705:G:A	5.54042e-09	-1.90926e-10	-1.29235	1.55568e-06	-1.90926e-10	-1.31782
133923780	chr9:133923780:G:A	1.79847e-09	-1.78953	-0.627954	4.00164e-07	-1.80776	-0.867851
133923849	chr9:133923849:G:A	5.74753e-09	-1.90926e-10	-1.25565	1.76429e-06	-1.90926e-10	-1.19198
133923925	chr9:133923925:G:A	5.02449e-09	-1.90926e-10	-1.3901	1.47389e-06	-1.90926e-10	-1.37183
133923940	chr9:133923940:A:G	1.48097e-09	-1.59098	-1.02074	4.47558e-07	-1.46441	-1.09927
133924012	chr9:133924012:G:A	5.70298e-09	-1.90926e-10	-1.26343	1.74843e-06	-1.90926e-10	-1.20101
133924017	chr9:133924017:G:A	1.3144e-08	-1.57154	1.14309	2.40083e-06	-1.6621	0.778186
133924091	chr9:133924091:T:C	1.03545e-08	-1.90926e-10	-0.666997	3.21177e-06	-1.90926e-10	-0.592909
133924183	chr9:133924183:A:G	3.64167e-09	-1.71198	-4.23322e-10	1.10328e-06	-1.66144	-4.23322e-10
133924260	chr9:133924260:G:A	1.57678e-09	-1.76563	-0.783409	4.13437e-07	-1.76581	-0.877171
133924454	chr9:133924454:C:T	5.08571e-09	-1.90926e-10	-1.37798	1.4818e-06	-1.90926e-10	-1.36647
133924556	chr9:133924556:G:A	4.92839e-09	-1.90926e-10	-1.40941	1.44553e-06	-1.90926e-10	-1.39126
133924625	chr9:133924625:C:T	5.83875e-09	-1.90926e-10	-1.2399	1.56425e-06	-1.90926e-10	-1.31233
133924882	chr9:133924882:G:A	6.10696e-09	-1.90926e-10	-1.19499	1.76752e-06	-1.90926e-10	-1.19016
133924997	chr9:133924997:T:A	6.28907e-09	-1.26241	0.096805	1.23623e-06	-1.28823	-0.259432
133925148	chr9:133925148:G:A	5.34484e-09	-1.90926e-10	-1.32829	1.56465e-06	-1.90926e-10	-1.31207
133925160	chr9:133925160:T:C	8.69984e-10	-1.71253	-1.43117	2.4629e-07	-1.72036	-1.44061
133925252	chr9:133925252:T:C	7.13206e-09	-1.90926e-10	-1.03982	1.87472e-06	-1.90926e-10	-1.13127
133925337	chr9:133925337:T:C	3.07274e-08	-1.61277	2.0335	1.05488e-05	-1.51827	2.11455
133925368	chr9:133925368:C:A	1.20226e-08	-1.722	1.20437	4.00602e-06	-1.65669	1.28475
133925373	chr9:133925373:C:T	6.5316e-09	-1.90926e-10	-1.12777	2.00126e-06	-1.90926e-10	-1.06595
133925428	chr9:133925428:A:G	7.00946e-08	-1.79261	3.03804	2.33447e-05	-1.75013	3.14076
133925513	chr9:133925513:T:C	5.17545e-08	-1.80926	2.75135	1.57887e-05	-1.78259	2.78215
133925526	chr9:133925526:G:T	2.281e-09	-1.5791	-0.600703	6.15316e-07	-1.53283	-0.712525
133925567	chr9:133925567:C:T	8.27691e-10	-1.82428	-1.36926	2.48279e-07	-1.82383	-1.32911
133925576	chr9:133925576:A:G	1.08343e-09	-1.82584	-1.09844	3.71646e-07	-1.82784	-0.921708
133925578	chr9:133925578:T:A	3.85955e-08	-1.81842	2.46714	1.25883e-05	-1.82748	2.60051
133925620	chr9:133925620:C:T	1.0643e-08	-1.82773	1.18822	3.66488e-06	-1.82236	1.36143
133925656	chr9:133925656:G:A	9.0694e-09	-1.82748	1.02796	3.11894e-06	-1.81692	1.19468
133925771	chr9:133925771:A:G	1.00472e-09	-1.71601	-1.2837	2.93464e-07	-1.70113	-1.2846
133925834	chr9:133925834:A:C	2.90472e-08	-1.90926e-10	0.364501	7.78377e-06	-1.90926e-10	0.292309
133926443	chr9:133926443:A:C	5.14086e-09	-1.90926e-10	-1.3672	1.43262e-06	-1.90926e-10	-1.40023
133926991	chr9:133926991:G:A	5.16989e-09	-1.90926e-10	-1.36157	1.52763e-06	-1.90926e-10	-1.33601
133927110	chr9:133927110:TG:T	8.36807e-09	-1.79428	0.914281	3.03541e-06	-1.75148	1.10209
133927282	chr9:133927282:G:A	1.35956e-09	-1.77409	-0.923163	3.78677e-07	-1.75838	-0.972424
133927369	chr9:133927369:C:T	8.64304e-09	-1.80176	0.954092	3.1364e-06	-1.76286	1.1462
133928105	chr9:133928105:G:A	9.70012e-10	-1.80428	-1.23059	2.98729e-07	-1.79118	-1.17677
133928226	chr9:133928226:T:C	5.01728e-09	-1.90926e-10	-1.39153	1.5079e-06	-1.90926e-10	-1.34901
133928293	chr9:133928293:C:T	4.97542e-09	-1.90926e-10	-1.39991	1.49063e-06	-1.90926e-10	-1.36053
133928385	chr9:133928385:C:T	5.09439e-09	-1.90926e-10	-1.37628	1.49802e-06	-1.90926e-10	-1.35559
133928573	chr9:133928573:C:T	1.8165e-08	-1.90926e-10	-0.104923	4.8183e-06	-1.90926e-10	-0.18731
133928952	chr9:133928952:G:A	1.81012e-08	-1.90926e-10	-0.108444	4.80319e-06	-1.90926e-10	-0.190452
133929011	chr9:133929011:A:T	9.58792e-09	-1.80085	1.05694	3.48711e-06	-1.76168	1.25103
133929054	chr9:133929054:G:T	5.13047e-09	-1.36922	-4.23322e-10	1.70176e-06	-1.22807	-4.23322e-10
133929289	chr9:133929289:G:A	6.99729e-09	-1.90926e-10	-1.0589	2.14644e-06	-1.90926e-10	-0.995922
133929446	chr9:133929446:G:T	4.78072e-09	-1.90926e-10	-1.43983	1.37402e-06	-1.90926e-10	-1.44199
133929505	chr9:133929505:G:A	6.60638e-09	-1.90926e-10	-1.11638	1.89361e-06	-1.90926e-10	-1.12125
133929534	chr9:133929534:G:A	6.60638e-09	-1.90926e-10	-1.11638	1.89361e-06	-1.90926e-10	-1.12125
133929665	chr9:133929665:A:C	5.26272e-09	-1.90926e-10	-1.34377	1.50468e-06	-1.90926e-10	-1.35115
133929726	chr9:133929726:C:T	2.49536e-09	-1.74772	-0.342262	1.03635e-06	-1.66379	-0.0602394
133929870	chr9:133929870:G:C	1.8865e-09	-1.82696	-0.542737	3.9312e-07	-1.82778	-0.865588
133929924	chr9:133929924:T:C	3.41447e-08	0.452012	0.0741745	1.40459e-05	0.665542	0.217054
133930098	chr9:133930098:C:A	9.66292e-09	-1.90926e-10	-0.736124	2.54364e-06	-1.90926e-10	-0.826136
133930134	chr9:133930134:C:G	8.78991e-09	-1.90926e-10	-0.830816	2.74782e-06	-1.90926e-10	-0.748924
133930236	chr9:133930236:C:T	1.07034e-08	-1.75728	1.12343	3.7559e-06	-1.70484	1.26844
133930305	chr9:133930305:C:T	1.45493e-08	-1.90926e-10	-0.326877	3.96484e-06	-1.90926e-10	-0.382266
133930308	chr9:133930308:C:T	3.07259e-08	-1.90926e-10	0.420686	7.87948e-06	-1.90926e-10	0.30453
133930357	chr9:133930357:CTT:C	1.12437e-08	-1.76843	1.18381	3.93374e-06	-1.71964	1.3295
133930375	chr9:133930375:C:T	3.94454e-09	-1.63209	-4.23322e-10	1.10675e-06	-1.6583	-4.23322e-10
133930439	chr9:133930439:T:C	1.08977e-08	-1.7754	1.15953	3.80108e-06	-1.72898	1.30454
133930466	chr9:133930466:C:T	1.01339e-08	-1.76906	1.08053	3.53632e-06	-1.72052	1.22388
133930497	chr9:133930497:C:T	8.6832e-09	-1.76903	0.925996	3.02116e-06	-1.72036	1.06627
133930623	chr9:133930623:G:A	3.36785e-09	-1.79015	-4.23322e-10	9.86967e-07	-1.77285	-4.23322e-10
133930824	chr9:133930824:G:A	1.66102e-09	-1.74168	-0.755307	5.74968e-07	-1.67662	-0.636552
133931069	chr9:133931069:A:G	5.84944e-09	-1.23807	-4.23322e-10	1.82133e-06	-1.16017	-4.23322e-10
133931332	chr9:133931332:G:A	5.24018e-09	-1.90926e-10	-1.34806	1.6177e-06	-1.90926e-10	-1.27873
133931695	chr9:133931695:T:C	1.17315e-09	-1.67504	-1.16969	3.77905e-07	-1.63386	-1.09898
133931890	chr9:133931890:G:T	5.10225e-09	-1.90926e-10	-1.37474	1.54358e-06	-1.90926e-10	-1.32563
133931928	chr9:133931928:G:A	8.48221e-09	-1.90926e-10	-0.866449	2.65267e-06	-1.90926e-10	-0.784164
133931997	chr9:133931997:T:C	2.93734e-09	-1.11323	-0.813684	7.67281e-07	-1.17791	-0.846721
133932018	chr9:133932018:G:A	3.2613e-09	-1.7867	-0.0355989	1.162e-06	-1.74177	0.132177
133932034	chr9:133932034:C:T	1.67775e-09	-1.16041	-1.32656	7.38045e-07	-0.872566	-1.19092
133932289	chr9:133932289:C:T	6.91766e-09	-1.90926e-10	-1.07034	2.13919e-06	-1.90926e-10	-0.999304
133932591	chr9:133932591:C:T	1.13824e-09	-1.81392	-1.06102	3.71626e-07	-1.78504	-0.964561
133932640	chr9:133932640:G:A	1.38675e-09	-1.79168	-0.885778	3.85479e-07	-1.77672	-0.936277
133932709	chr9:133932709:G:T	4.00823e-09	-1.82195	0.205876	1.30379e-06	-1.80424	0.309781
133932785	chr9:133932785:G:A	1.21065e-09	-1.63547	-1.17779	3.94739e-07	-1.587	-1.10227
133933021	chr9:133933021:ACCGCC:A	1.51607e-09	-1.80583	-0.782469	5.09999e-07	-1.7724	-0.660676
133933122	chr9:133933122:C:T	7.9718e-09	-0.92851	-4.23322e-10	2.55463e-06	-0.821825	-4.23322e-10
133933248	chr9:133933248:T:C	1.52259e-09	-1.80643	-0.777576	5.12216e-07	-1.77339	-0.655351
133933528	chr9:133933528:C:T	4.45867e-09	-1.63641	0.126837	1.47985e-06	-1.57009	0.202293
133933989	chr9:133933989:T:C	5.0865e-09	-1.90926e-10	-1.37783	1.4196e-06	-1.90926e-10	-1.40936
133934060	chr9:133934060:T:C	1.57687e-09	-1.72383	-0.825156	5.62287e-07	-1.65438	-0.681092
133934064	chr9:133934064:T:C	1.13607e-08	-1.90926e-10	-0.574262	2.95287e-06	-1.90926e-10	-0.676953
133934114	chr9:133934114:T:C	1.65423e-09	-1.79807	-0.703018	5.61083e-07	-1.76099	-0.576628
133934146	chr9:133934146:T:G	1.43001e-09	-1.78562	-0.861122	4.82359e-07	-1.74257	-0.746226
133934162	chr9:133934162:T:C	4.78693e-09	-1.90926e-10	-1.43853	1.40235e-06	-1.90926e-10	-1.42158
133934213	chr9:133934213:CT:C	1.52431e-09	-1.80245	-0.780431	5.13594e-07	-1.76748	-0.65857
133934279	chr9:133934279:T:A	1.37091e-09	-1.7993	-0.889645	4.58659e-07	-1.76218	-0.777005
133934407	chr9:133934407:G:A	4.85239e-09	-1.90926e-10	-1.42495	1.43821e-06	-1.90926e-10	-1.39634
133934459	chr9:133934459:G:C	4.86284e-09	-1.90926e-10	-1.4228	1.4432e-06	-1.90926e-10	-1.39287
133934793	chr9:133934793:C:T	1.70207e-09	-1.80133	-0.671247	5.98489e-07	-1.76285	-0.510234
133935103	chr9:133935103:C:T	4.88841e-09	-1.90926e-10	-1.41755	1.45531e-06	-1.90926e-10	-1.38451
133935184	chr9:133935184:C:T	2.2996e-08	-1.90926e-10	0.130899	5.90827e-06	-1.90926e-10	0.0166208
133935201	chr9:133935201:AT:A	1.40515e-08	-1.90926e-10	-0.361689	3.6608e-06	-1.90926e-10	-0.462049
133935268	chr9:133935268:C:T	5.10704e-09	-1.90926e-10	-1.3738	1.51362e-06	-1.90926e-10	-1.34523
133935364	chr9:133935364:GC:G	4.88672e-09	-1.90926e-10	-1.4179	1.40361e-06	-1.90926e-10	-1.42068
133935389	chr9:133935389:G:A	1.30495e-09	-1.80301	-0.935249	3.62826e-07	-1.7908	-0.982766
133935497	chr9:133935497:G:A	4.83567e-09	-1.4284	-4.23322e-10	1.5064e-06	-1.35001	-4.23322e-10
133935589	chr9:133935589:GTT:G	7.07223e-09	-1.90926e-10	-1.04824	2.12635e-06	-1.90926e-10	-1.00533
133935860	chr9:133935860:T:G	5.20799e-09	-1.8266	0.472378	1.84994e-06	-1.8132	0.668623
133935959	chr9:133935959:G:A	7.99734e-08	-1.78853	3.16581	2.20815e-05	-1.77188	3.10689
133936029	chr9:133936029:G:A	2.49632e-08	-1.90926e-10	0.212983	6.68701e-06	-1.90926e-10	0.140435
133936298	chr9:133936298:A:G	1.05957e-09	-1.50688	-1.43969	2.83183e-07	-1.58178	-1.43962
133936549	chr9:133936549:T:C	8.08685e-09	-1.90926e-10	-0.914181	2.44531e-06	-1.90926e-10	-0.865558
133936650	chr9:133936650:G:C	1.07139e-08	-1.7937	1.16082	2.81166e-06	-1.78539	1.05944
133936682	chr9:133936682:G:A	1.57678e-08	-1.76831	1.52186	4.47266e-06	-1.75381	1.49206
133937165	chr9:133937165:G:A	4.95136e-09	-1.90926e-10	-1.40476	1.39438e-06	-1.90926e-10	-1.42728
133937361	chr9:133937361:GTGTGTT:G	5.12542e-09	-1.90926e-10	-1.37021	1.42748e-06	-1.90926e-10	-1.40382
133937473	chr9:133937473:A:G	1.40619e-09	-1.37688	-1.28665	3.1715e-07	-1.55376	-1.35435
133937525	chr9:133937525:AGAGT:A	5.70004e-09	-1.90926e-10	-1.26395	1.70685e-06	-1.90926e-10	-1.22508
133937621	chr9:133937621:C:G	8.12263e-10	-1.82758	-1.38477	2.41879e-07	-1.81629	-1.36276
133938039	chr9:133938039:T:G	5.51918e-09	-1.59486	0.29867	1.1515e-06	-1.61931	0.000640053
133938127	chr9:133938127:T:C	1.56322e-09	-1.61642	-0.941256	4.67802e-07	-1.68138	-0.838058
133938308	chr9:133938308:C:T	1.03071e-09	-1.66661	-1.30756	3.0381e-07	-1.72975	-1.22134
133938333	chr9:133938333:A:G	1.55414e-09	-1.58266	-0.98084	4.62699e-07	-1.65278	-0.877633
133938346	chr9:133938346:C:A	8.87621e-08	-1.90926e-10	1.48154	2.69544e-05	-1.90926e-10	1.53442
133938509	chr9:133938509:CTGCA:C	1.32655e-09	-1.43536	-1.28648	3.76926e-07	-1.53765	-1.19779
133938645	chr9:133938645:G:A	6.029e-09	-1.90926e-10	-1.20784	1.84521e-06	-1.90926e-10	-1.14714
133938714	chr9:133938714:G:A	1.4181e-09	-1.37503	-1.28007	3.95313e-07	-1.4848	-1.203
133938717	chr9:133938717:A:G	1.43294e-09	-1.36835	-1.27634	3.99466e-07	-1.47897	-1.19839
133938762	chr9:133938762:G:A	2.7866e-08	-1.90926e-10	0.322989	7.26307e-06	-1.90926e-10	0.223071
133938779	chr9:133938779:A:G	1.50028e-09	-1.49912	-1.09965	4.31512e-07	-1.58484	-1.01535
133939022	chr9:133939022:T:C	1.56216e-08	-1.90926e-10	-0.255765	3.86482e-06	-1.90926e-10	-0.407816
133939237	chr9:133939237:AG:A	1.23001e-08	-1.90926e-10	-0.494816	3.26205e-06	-1.90926e-10	-0.577374
133939475	chr9:133939475:C:T	4.78487e-09	-1.90926e-10	-1.43896	1.38576e-06	-1.90926e-10	-1.43349
133939578	chr9:133939578:C:T	5.36778e-09	-1.90926e-10	-1.32401	1.50004e-06	-1.90926e-10	-1.35424
133939619	chr9:133939619:G:A	6.13668e-09	-1.90926e-10	-1.19014	1.81508e-06	-1.90926e-10	-1.1636
133939720	chr9:133939720:A:G	4.77177e-09	-1.90926e-10	-1.4417	1.37909e-06	-1.90926e-10	-1.43831
133939728	chr9:133939728:G:A	5.58884e-09	-1.90926e-10	-1.28365	1.64485e-06	-1.90926e-10	-1.26208
133940169	chr9:133940169:A:G	5.58942e-09	-1.90926e-10	-1.28355	1.58574e-06	-1.90926e-10	-1.29868
133940187	chr9:133940187:G:A	4.79051e-09	-1.90926e-10	-1.43778	1.37516e-06	-1.90926e-10	-1.44116
133940207	chr9:133940207:T:C	1.35893e-08	-1.90926e-10	-0.395136	3.5761e-06	-1.90926e-10	-0.485458
133940273	chr9:133940273:C:T	5.78257e-09	-1.90926e-10	-1.24957	1.5977e-06	-1.90926e-10	-1.29117
133940321	chr9:133940321:A:G	4.12733e-09	-0.545176	-1.04161	1.06286e-06	-0.594533	-1.10424
133940447	chr9:133940447:G:C	1.39177e-08	-0.0818604	-0.289395	3.0371e-06	-0.160875	-0.487953
133940517	chr9:133940517:C:T	4.87241e-09	-1.90926e-10	-1.42083	1.41831e-06	-1.90926e-10	-1.41026
133940617	chr9:133940617:G:A	1.37829e-08	-0.165346	-0.215644	3.00675e-06	-0.238167	-0.420705
133940731	chr9:133940731:A:G	5.23475e-09	-0.208389	-1.14071	1.37674e-06	-0.243464	-1.19655
133940851	chr9:133940851:G:A	1.70578e-08	-0.0170565	-0.150758	3.6922e-06	-0.0950238	-0.358484
133941103	chr9:133941103:A:G	2.78447e-09	-0.538582	-1.44178	7.82482e-07	-0.56402	-1.441
133941150	chr9:133941150:G:A	5.15183e-09	-1.90926e-10	-1.36507	1.51641e-06	-1.90926e-10	-1.34339
133941243	chr9:133941243:A:G	2.19436e-09	-1.72848	-0.490052	5.8019e-07	-1.7642	-0.539934
133941259	chr9:133941259:T:C	1.25927e-08	-1.90926e-10	-0.4713	3.32826e-06	-1.90926e-10	-0.557281
133941486	chr9:133941486:T:C	4.77349e-09	-1.90926e-10	-1.44134	1.3793e-06	-1.90926e-10	-1.43816
133941545	chr9:133941545:G:A	6.1496e-09	-1.90926e-10	-1.18803	1.81514e-06	-1.90926e-10	-1.16357
133941696	chr9:133941696:A:G	2.7961e-09	-0.875786	-1.10041	7.30153e-07	-0.921467	-1.15277
133941729	chr9:133941729:G:A	4.983e-08	-0.80517	1.70937	1.0309e-05	-0.775545	1.34883
133941752	chr9:133941752:C:T	4.8366e-09	-1.90926e-10	-1.42821	1.38648e-06	-1.90926e-10	-1.43296
133941904	chr9:133941904:G:A	1.64931e-08	-1.90926e-10	-0.201481	4.15372e-06	-1.90926e-10	-0.335728
133942116	chr9:133942116:C:T	1.18956e-09	-1.82676	-1.00408	3.64897e-07	-1.81773	-0.95014
133942335	chr9:133942335:T:A	1.26812e-08	-0.150396	-0.313905	2.79147e-06	-0.224321	-0.508843
133942518	chr9:133942518:A:G	1.38219e-08	-0.117451	-0.260713	3.02299e-06	-0.192722	-0.460763
133942552	chr9:133942552:T:C	7.45064e-08	-0.362899	1.66936	1.87563e-05	-0.278779	1.45058
133942648	chr9:133942648:A:G	1.35025e-08	-0.147881	-0.253662	2.95398e-06	-0.222101	-0.454476
133942752	chr9:133942752:C:G	4.90649e-09	-1.90926e-10	-1.41386	1.42778e-06	-1.90926e-10	-1.40361
133942754	chr9:133942754:C:T	5.60667e-09	-1.90926e-10	-1.28046	1.59076e-06	-1.90926e-10	-1.29552
133942766	chr9:133942766:T:C	5.08642e-09	-1.90926e-10	-1.37785	1.49528e-06	-1.90926e-10	-1.35742
133942806	chr9:133942806:G:C	1.39053e-08	-0.146972	-0.225182	3.03675e-06	-0.220511	-0.428432
133943219	chr9:133943219:C:T	5.25746e-09	-1.90926e-10	-1.34477	1.50283e-06	-1.90926e-10	-1.35238
133943265	chr9:133943265:T:C	5.02583e-09	-1.90926e-10	-1.38983	1.46666e-06	-1.90926e-10	-1.37674
133943268	chr9:133943268:C:T	3.79207e-08	-0.760287	1.39136	6.73428e-06	-0.725586	0.873065
133943332	chr9:133943332:C:T	2.73748e-09	-0.595166	-1.40222	7.69039e-07	-0.61373	-1.40862
133943744	chr9:133943744:G:A	4.82693e-09	-1.90926e-10	-1.43021	1.37999e-06	-1.90926e-10	-1.43765
133943890	chr9:133943890:G:A	1.21512e-08	-1.90926e-10	-0.506996	3.22115e-06	-1.90926e-10	-0.589994
133943930	chr9:133943930:T:C	3.42057e-09	-0.334606	-1.44001	9.50528e-07	-0.371879	-1.43859
133943963	chr9:133943963:G:A	5.91123e-08	-1.90926e-10	1.07502	2.28983e-05	-1.90926e-10	1.37133
133943994	chr9:133943994:G:A	1.94196e-08	-0.146126	0.107988	4.25525e-06	-0.222012	-0.089567
133943996	chr9:133943996:C:G	1.98764e-08	-0.122877	0.107988	4.35693e-06	-0.198398	-0.089567
133944198	chr9:133944198:C:T	2.24715e-08	-1.90926e-10	0.107829	5.57357e-06	-1.90926e-10	-0.0416957
133944296	chr9:133944296:A:C	6.93778e-09	-1.90926e-10	-1.06744	1.88647e-06	-1.90926e-10	-1.12502
133944370	chr9:133944370:A:C	5.2101e-09	-1.90926e-10	-1.35382	1.48944e-06	-1.90926e-10	-1.36133
133944732	chr9:133944732:C:T	4.97277e-09	-1.90926e-10	-1.40044	1.40953e-06	-1.90926e-10	-1.41648
133945204	chr9:133945204:A:G	1.27144e-08	-1.90926e-10	-0.461681	3.36532e-06	-1.90926e-10	-0.546208
133945279	chr9:133945279:C:T	1.21561e-08	-1.90926e-10	-0.506591	3.22245e-06	-1.90926e-10	-0.589589
133945520	chr9:133945520:C:T	7.01968e-09	-1.90926e-10	-1.0557	1.97766e-06	-1.90926e-10	-1.07782
133945735	chr9:133945735:C:T	2.68443e-09	-0.582469	-1.43448	7.68559e-07	-0.58991	-1.43306
133946261	chr9:133946261:G:A	5.23896e-09	-1.90926e-10	-1.3483	1.5027e-06	-1.90926e-10	-1.35247
133946701	chr9:133946701:T:C	2.43401e-08	-1.90926e-10	0.187703	5.9737e-06	-1.90926e-10	0.0276353
133946724	chr9:133946724:G:A	5.37531e-09	-1.90926e-10	-1.3226	1.52662e-06	-1.90926e-10	-1.33668
133947049	chr9:133947049:T:C	2.08169e-09	-0.844515	-1.42673	5.99739e-07	-0.845958	-1.42503
133947161	chr9:133947161:G:C	1.81241e-09	-1.30384	-1.10592	5.73126e-07	-1.18776	-1.12863
133947212	chr9:133947212:A:G	1.84679e-09	-1.30741	-1.08357	5.82717e-07	-1.1928	-1.10698
133947263	chr9:133947263:T:C	1.06058e-08	-1.90926e-10	-0.64302	2.83607e-06	-1.90926e-10	-0.717313
133947282	chr9:133947282:C:G	2.58566e-09	-1.37321	-0.681234	7.96798e-07	-1.26573	-0.721155
133947377	chr9:133947377:G:A	4.77001e-09	-1.17999	-0.262085	1.40618e-06	-1.05955	-0.359302
133947559	chr9:133947559:C:T	4.80727e-09	-1.90926e-10	-1.43429	1.39705e-06	-1.90926e-10	-1.42537
133947832	chr9:133947832:G:A	5.81514e-09	-1.90926e-10	-1.24396	1.55753e-06	-1.90926e-10	-1.31663
133947982	chr9:133947982:G:A	4.84301e-09	-1.90926e-10	-1.42688	1.38961e-06	-1.90926e-10	-1.43071
133948133	chr9:133948133:A:G	4.84217e-09	-1.90926e-10	-1.42706	1.38939e-06	-1.90926e-10	-1.43087
133948218	chr9:133948218:A:G	6.47973e-09	-1.90926e-10	-1.13574	1.76954e-06	-1.90926e-10	-1.18901
133948219	chr9:133948219:C:T	2.62112e-08	-1.55818	1.81995	4.78967e-06	-1.50545	1.31218
133948236	chr9:133948236:G:A	5.10898e-09	-1.90926e-10	-1.37342	1.48087e-06	-1.90926e-10	-1.3671
133948282	chr9:133948282:G:A	5.74984e-08	-1.90926e-10	1.04734	1.38897e-05	-1.90926e-10	0.871413
133948531	chr9:133948531:G:A	1.70355e-08	-1.50265	1.33354	3.47881e-06	-1.44278	0.929742
133948569	chr9:133948569:A:G	6.72597e-09	-1.90926e-10	-1.09844	1.83031e-06	-1.90926e-10	-1.15525
133948583	chr9:133948583:T:C	5.11827e-09	-1.90926e-10	-1.3716	1.48367e-06	-1.90926e-10	-1.36521
133948632	chr9:133948632:C:T	5.3012e-09	-1.90926e-10	-1.33649	1.53864e-06	-1.90926e-10	-1.32883
133948633	chr9:133948633:G:A	1.10695e-08	-1.90926e-10	-0.60023	3.33044e-06	-1.90926e-10	-0.556628
133948716	chr9:133948716:T:A	6.43093e-09	-1.90926e-10	-1.1433	1.75433e-06	-1.90926e-10	-1.19764
133948747	chr9:133948747:C:T	5.18526e-09	-1.90926e-10	-1.3586	1.48015e-06	-1.90926e-10	-1.36759
133948872	chr9:133948872:A:G	5.16852e-09	-1.90926e-10	-1.36183	1.45314e-06	-1.90926e-10	-1.386
133949075	chr9:133949075:T:C	5.10745e-09	-1.90926e-10	-1.37372	1.48039e-06	-1.90926e-10	-1.36743
133949249	chr9:133949249:CCT:C	6.87922e-09	-1.90926e-10	-1.07591	1.86652e-06	-1.90926e-10	-1.13565
133949258	chr9:133949258:G:A	5.15767e-09	-1.90926e-10	-1.36394	1.49584e-06	-1.90926e-10	-1.35704
133949300	chr9:133949300:C:T	5.09986e-09	-1.90926e-10	-1.37521	1.47843e-06	-1.90926e-10	-1.36875
133949323	chr9:133949323:A:G	2.53688e-09	-1.39975	-0.673742	7.84646e-07	-1.29567	-0.70658
133949369	chr9:133949369:T:C	1.47174e-09	-1.1776	-1.44037	4.2519e-07	-1.17512	-1.43983
133949445	chr9:133949445:G:A	4.76975e-09	-1.90926e-10	-1.44213	1.37448e-06	-1.90926e-10	-1.44166
133949586	chr9:133949586:T:C	6.10172e-09	-1.3489	0.15305	1.87356e-06	-1.23943	0.107537
133949708	chr9:133949708:A:G	5.49636e-09	-1.90926e-10	-1.30033	1.53053e-06	-1.90926e-10	-1.33412
133949792	chr9:133949792:C:G	5.02217e-09	-1.90926e-10	-1.39056	1.41975e-06	-1.90926e-10	-1.40925
133949874	chr9:133949874:C:T	5.15331e-09	-1.90926e-10	-1.36478	1.49451e-06	-1.90926e-10	-1.35793
133950009	chr9:133950009:A:T	5.1682e-09	-1.90926e-10	-1.3619	1.49904e-06	-1.90926e-10	-1.35491
133950042	chr9:133950042:G:A	5.24207e-09	-1.90926e-10	-1.3477	1.52141e-06	-1.90926e-10	-1.34009
133950153	chr9:133950153:T:G	5.30042e-09	-1.90926e-10	-1.33663	1.54004e-06	-1.90926e-10	-1.32792
133950220	chr9:133950220:T:C	5.23513e-09	-1.90926e-10	-1.34903	1.51891e-06	-1.90926e-10	-1.34174
133950235	chr9:133950235:G:A	8.58244e-10	-1.72724	-1.43004	2.28693e-07	-1.79466	-1.44045
133950433	chr9:133950433:T:A	3.80612e-09	-1.41936	-0.248447	1.21041e-06	-1.31606	-0.252706
133950458	chr9:133950458:T:C	4.97585e-09	-1.90926e-10	-1.39982	1.44904e-06	-1.90926e-10	-1.38883
133950513	chr9:133950513:G:A	5.02852e-09	-1.90926e-10	-1.38929	1.43797e-06	-1.90926e-10	-1.3965
133950535	chr9:133950535:C:T	5.04998e-09	-1.90926e-10	-1.38504	1.4601e-06	-1.90926e-10	-1.38122
133950677	chr9:133950677:A:G	5.28088e-09	-1.90926e-10	-1.34033	1.55646e-06	-1.90926e-10	-1.31732
133950708	chr9:133950708:G:A	5.11374e-09	-1.90926e-10	-1.37249	1.46118e-06	-1.90926e-10	-1.38049
133950868	chr9:133950868:A:G	4.95056e-09	-1.78894	0.384017	9.62294e-07	-1.81524	0.0170724
133951083	chr9:133951083:T:A	6.67888e-09	-1.90926e-10	-1.10547	2.09471e-06	-1.90926e-10	-1.02032
133951372	chr9:133951372:G:C	1.51686e-09	-1.34428	-1.2435	4.61054e-07	-1.33764	-1.19633
133951479	chr9:133951479:C:T	6.2412e-09	-1.90926e-10	-1.17325	1.77915e-06	-1.90926e-10	-1.18359
133951737	chr9:133951737:G:A	6.59743e-09	-1.90926e-10	-1.11774	1.72573e-06	-1.90926e-10	-1.21408
133951817	chr9:133951817:C:T	1.5878e-09	-1.49867	-1.0434	4.33541e-07	-1.54408	-1.05142
133951913	chr9:133951913:T:C	1.48967e-09	-1.72866	-0.877203	4.54026e-07	-1.67908	-0.870256
133951976	chr9:133951976:A:C	1.42203e-09	-1.70581	-0.946525	4.31638e-07	-1.65157	-0.948325
133952064	chr9:133952064:T:C	1.35951e-09	-1.76761	-0.929688	3.2039e-07	-1.81657	-1.08137
133952229	chr9:133952229:G:A	1.33381e-09	-1.71675	-0.999632	4.03978e-07	-1.66452	-1.00161
133952297	chr9:133952297:G:A	1.34531e-08	-1.90926e-10	-0.405213	3.50097e-06	-1.90926e-10	-0.506692
133952343	chr9:133952343:T:C	1.54992e-09	-1.74647	-0.819741	4.67188e-07	-1.71625	-0.804508
133952512	chr9:133952512:A:G	1.28654e-09	-1.72608	-1.02639	3.88944e-07	-1.67585	-1.0282
133952633	chr9:133952633:G:A	7.56196e-09	-1.90926e-10	-0.98129	2.02644e-06	-1.90926e-10	-1.05345
133952771	chr9:133952771:C:T	3.57045e-09	-1.73173	-4.23322e-10	1.06485e-06	-1.6969	-4.23322e-10
133953120	chr9:133953120:C:T	8.81198e-09	-1.90926e-10	-0.828308	2.36517e-06	-1.90926e-10	-0.89888
133953297	chr9:133953297:G:A	7.89555e-10	-1.79943	-1.44128	2.21763e-07	-1.82525	-1.44063
133953311	chr9:133953311:G:T	4.99004e-09	-1.90926e-10	-1.39698	1.41196e-06	-1.90926e-10	-1.41475
133953625	chr9:133953625:C:T	8.66292e-10	-1.75064	-1.39732	2.33928e-07	-1.80315	-1.40932
133953636	chr9:133953636:T:C	8.55042e-10	-1.74509	-1.41593	2.31072e-07	-1.79975	-1.42501
133953798	chr9:133953798:A:G	8.32388e-10	-1.7779	-1.40998	2.28303e-07	-1.81709	-1.41973
133953825	chr9:133953825:C:T	8.28307e-10	-1.78428	-1.40851	2.27829e-07	-1.82008	-1.41881
133953899	chr9:133953899:C:G	2.50155e-08	-1.90926e-10	0.215076	5.88217e-06	-1.90926e-10	0.0121939
133954023	chr9:133954023:ATTC:A	8.41334e-10	-1.77996	-1.39723	2.3048e-07	-1.81811	-1.40921
133954077	chr9:133954077:C:T	5.79674e-09	-1.90926e-10	-1.24712	1.77341e-06	-1.90926e-10	-1.18682
133954166	chr9:133954166:G:A	7.97681e-10	-1.79562	-1.43485	2.22874e-07	-1.82397	-1.43691
133954235	chr9:133954235:A:G	8.77368e-10	-1.75525	-1.38	2.37766e-07	-1.80241	-1.39379
133954259	chr9:133954259:T:C	1.86657e-08	-1.90926e-10	-0.0777308	5.23677e-06	-1.90926e-10	-0.104026
133954488	chr9:133954488:G:A	8.75494e-10	-1.70978	-1.4276	2.53876e-07	-1.69271	-1.43793
133954692	chr9:133954692:C:T	4.80013e-09	-1.90926e-10	-1.43578	1.3738e-06	-1.90926e-10	-1.44215
133954799	chr9:133954799:G:A	5.8744e-09	-1.90926e-10	-1.23382	1.72547e-06	-1.90926e-10	-1.21423
133955094	chr9:133955094:G:A	3.4723e-09	-1.7596	-4.23322e-10	9.85445e-07	-1.77439	-4.23322e-10
133955947	chr9:133955947:G:T	7.02821e-09	-1.90926e-10	-1.05449	2.19875e-06	-1.90926e-10	-0.971841
133955952	chr9:133955952:C:T	1.01945e-09	-1.82462	-1.16054	2.60855e-07	-1.82135	-1.28217
133956061	chr9:133956061:G:A	4.15216e-09	-1.58079	-4.23322e-10	1.21894e-06	-1.56175	-4.23322e-10
133956159	chr9:133956159:A:G	6.98377e-09	-1.90926e-10	-1.06083	1.955e-06	-1.90926e-10	-1.08934
133956192	chr9:133956192:A:G	4.87991e-09	0.0166866	-1.43598	1.66882e-06	0.184506	-1.43212
133956257	chr9:133956257:A:G	1.8956e-09	-1.53961	-0.825277	4.96006e-07	-1.58384	-0.877063
133956584	chr9:133956584:G:A	4.76974e-09	-1.90926e-10	-1.44213	1.37606e-06	-1.90926e-10	-1.44051
133957088	chr9:133957088:C:T	3.40888e-09	-1.38566	-0.392375	9.00776e-07	-1.29657	-0.567664
133957097	chr9:133957097:A:G	2.1098e-09	-1.49483	-0.762998	5.48413e-07	-1.54207	-0.818391
133957180	chr9:133957180:C:T	3.93356e-09	-1.43156	-0.203318	1.01171e-06	-1.34813	-0.399961
133957197	chr9:133957197:A:C	6.62472e-09	-1.90926e-10	-1.11361	2.05926e-06	-1.90926e-10	-1.03738
133957385	chr9:133957385:G:A	3.75511e-09	-1.33249	-0.348817	9.95448e-07	-1.23835	-0.525939
133957396	chr9:133957396:G:A	7.86334e-10	-1.82415	-1.42064	2.35444e-07	-1.79601	-1.41
133957615	chr9:133957615:G:A	5.1363e-09	-1.90926e-10	-1.36809	1.45724e-06	-1.90926e-10	-1.38319
133957705	chr9:133957705:T:C	2.84462e-09	-1.47237	-0.486623	7.52692e-07	-1.39242	-0.651408
133958574	chr9:133958574:TA:T	5.103e-09	-1.44676	0.0721706	1.28366e-06	-1.36306	-0.146949
133958682	chr9:133958682:G:A	5.96393e-09	-1.36406	0.145375	1.43992e-06	-1.41803	0.0228887
133958758	chr9:133958758:T:C	4.78746e-09	-1.40581	-0.0326123	1.17054e-06	-1.4577	-0.144571
133959267	chr9:133959267:C:T	5.06587e-09	-1.90926e-10	-1.38189	1.42932e-06	-1.90926e-10	-1.40253
133959309	chr9:133959309:G:A	1.42407e-09	-1.30476	-1.34614	5.14796e-07	-1.00211	-1.42161
133959358	chr9:133959358:A:G	2.00225e-09	-1.5741	-0.736045	5.28296e-07	-1.60957	-0.788258
133959418	chr9:133959418:A:C	5.79064e-09	-1.39748	0.149302	1.40615e-06	-1.44923	0.0303574
133959715	chr9:133959715:G:C	7.80832e-09	-1.35888	0.409649	1.86706e-06	-1.41366	0.278297
133959725	chr9:133959725:GCC:G	5.17638e-09	-1.90926e-10	-1.36032	1.5164e-06	-1.90926e-10	-1.34339
133959778	chr9:133959778:C:T	8.15452e-09	-1.30172	0.395871	1.94072e-06	-1.36065	0.26398
133959836	chr9:133959836:G:A	5.10305e-09	-1.90926e-10	-1.37458	1.55378e-06	-1.90926e-10	-1.31904
133959881	chr9:133959881:T:C	4.42295e-09	-1.53823	0.0206173	1.09076e-06	-1.57863	-0.0942261
133960211	chr9:133960211:G:A	9.34351e-09	-1.26153	0.491795	2.2108e-06	-1.32235	0.355975
133960986	chr9:133960986:T:C	4.2484e-09	-1.68026	0.12238	1.05194e-06	-1.7086	-0.000498551
133961071	chr9:133961071:C:T	8.11436e-09	-0.910786	-4.23322e-10	2.18873e-06	-0.976411	-4.23322e-10
133961335	chr9:133961335:G:A	5.96431e-09	-1.3788	0.160175	1.44435e-06	-1.43432	0.0422505
133961356	chr9:133961356:G:C	4.31966e-09	-1.54124	-4.23322e-10	1.30547e-06	-1.49317	-4.23322e-10
133961493	chr9:133961493:C:T	4.83705e-09	-1.90926e-10	-1.42812	1.40967e-06	-1.90926e-10	-1.41637
133961598	chr9:133961598:C:T	9.06426e-09	-1.90926e-10	-0.800081	2.35813e-06	-1.90926e-10	-0.901865
133961784	chr9:133961784:A:G	1.07433e-09	-1.82729	-1.10544	3.37007e-07	-1.79705	-1.05034
133962288	chr9:133962288:T:C	1.14318e-09	-1.51337	-1.35724	3.46435e-07	-1.48995	-1.32984
133962511	chr9:133962511:G:A	5.09915e-09	-1.90926e-10	-1.37535	1.49867e-06	-1.90926e-10	-1.35515
133962526	chr9:133962526:G:A	1.79925e-09	-1.36659	-1.05046	5.76494e-07	-1.21603	-1.09449
133962569	chr9:133962569:A:G	5.26609e-09	-1.90926e-10	-1.34313	1.54033e-06	-1.90926e-10	-1.32774
133962897	chr9:133962897:C:G	7.62008e-09	-1.90926e-10	-0.973633	2.32675e-06	-1.90926e-10	-0.915261
133963020	chr9:133963020:G:C	5.22949e-08	-1.90926e-10	0.952479	6.93945e-06	-1.90926e-10	0.17749
133963127	chr9:133963127:G:A	9.69687e-10	-1.77715	-1.25806	2.68276e-07	-1.78438	-1.29109
133963170	chr9:133963170:A:G	5.92875e-09	-1.90926e-10	-1.22461	1.63356e-06	-1.90926e-10	-1.26897
133963341	chr9:133963341:G:A	4.83088e-09	-1.90926e-10	-1.42939	1.38914e-06	-1.90926e-10	-1.43105
133963353	chr9:133963353:G:A	1.0937e-09	-1.81554	-1.09931	3.38894e-07	-1.82312	-1.01868
133963372	chr9:133963372:G:A	9.87338e-09	-1.90926e-10	-0.714578	2.60547e-06	-1.90926e-10	-0.802119
133963501	chr9:133963501:G:A	1.13155e-09	-1.82467	-1.05616	3.53295e-07	-1.82767	-0.972511
133963739	chr9:133963739:T:C	5.2337e-09	-1.42544	0.0761414	1.44101e-06	-1.48214	0.0877566
133964112	chr9:133964112:C:T	4.81785e-09	-1.90926e-10	-1.43209	1.375e-06	-1.90926e-10	-1.44128
133964219	chr9:133964219:G:A	5.0344e-09	-1.90926e-10	-1.38813	1.42591e-06	-1.90926e-10	-1.40492
133964340	chr9:133964340:A:G	5.33222e-09	-1.90926e-10	-1.33065	1.49881e-06	-1.90926e-10	-1.35506
133964799	chr9:133964799:C:G	5.79376e-09	-1.90926e-10	-1.24764	1.61495e-06	-1.90926e-10	-1.28043
133964882	chr9:133964882:C:T	8.01906e-09	-1.90926e-10	-0.922599	2.2251e-06	-1.90926e-10	-0.959932
133965010	chr9:133965010:T:C	3.52699e-08	-1.90926e-10	0.55861	5.12552e-06	-1.90926e-10	-0.1255
133965060	chr9:133965060:A:G	5.34253e-09	-1.90926e-10	-1.32872	1.5518e-06	-1.90926e-10	-1.32031
133965209	chr9:133965209:C:A	5.76429e-09	-1.90926e-10	-1.25274	1.67902e-06	-1.90926e-10	-1.24152
133965211	chr9:133965211:G:T	9.27947e-09	-1.90926e-10	-0.776616	2.46031e-06	-1.90926e-10	-0.859445
133966523	chr9:133966523:T:C	6.62968e-09	-1.40478	0.291913	1.27446e-06	-1.52117	0.00396038
133966756	chr9:133966756:C:T	5.78209e-09	-1.90926e-10	-1.24965	1.60336e-06	-1.90926e-10	-1.28763
133966811	chr9:133966811:G:C	1.33688e-08	-1.82567	1.41417	3.94639e-06	-1.81901	1.43208
133967113	chr9:133967113:G:C	1.83815e-08	-1.90926e-10	-0.0930737	4.47516e-06	-1.90926e-10	-0.26119
133967352	chr9:133967352:T:G	1.10373e-08	-1.90926e-10	-0.603143	3.34311e-06	-1.90926e-10	-0.552831
133967406	chr9:133967406:T:C	1.01129e-09	-1.61139	-1.38181	2.75409e-07	-1.65248	-1.39675
133967455	chr9:133967455:C:T	9.83489e-10	-1.75179	-1.26928	2.86331e-07	-1.72698	-1.28336
133967476	chr9:133967476:C:A	5.84357e-09	-1.90926e-10	-1.23908	1.78448e-06	-1.90926e-10	-1.18061
133967627	chr9:133967627:C:T	1.73144e-08	-1.90926e-10	-0.152881	4.38727e-06	-1.90926e-10	-0.281024
133967764	chr9:133967764:TC:T	2.94692e-09	-1.11442	-0.80924	1.0778e-06	-1.01826	-0.666552
133967790	chr9:133967790:G:A	2.99283e-09	-1.5267	-0.381499	6.72285e-07	-1.63546	-0.521348
133967793	chr9:133967793:T:C	2.5998e-09	-1.30104	-0.747946	6.94383e-07	-1.11314	-1.01133
133967912	chr9:133967912:A:G	1.71909e-08	-1.90926e-10	-0.160039	4.5475e-06	-1.90926e-10	-0.245154
133967930	chr9:133967930:A:C	4.80811e-09	-1.90926e-10	-1.43412	1.37543e-06	-1.90926e-10	-1.44096
133968336	chr9:133968336:A:G	6.02355e-09	-1.50659	0.29785	1.69454e-06	-1.42584	0.193518
133968436	chr9:133968436:C:G	6.47322e-09	-1.47891	0.342166	1.82717e-06	-1.39513	0.23817
133968731	chr9:133968731:C:T	5.93952e-09	-1.47812	0.255325	1.68415e-06	-1.39288	0.154412
133969075	chr9:133969075:C:T	6.04958e-09	-1.90926e-10	-1.20443	1.67563e-06	-1.90926e-10	-1.24354
133969158	chr9:133969158:G:A	5.01195e-09	-1.90926e-10	-1.3926	1.46749e-06	-1.90926e-10	-1.37618
133969348	chr9:133969348:C:T	5.17999e-09	-1.90926e-10	-1.35962	1.5244e-06	-1.90926e-10	-1.33813
133969900	chr9:133969900:C:T	1.49467e-09	-1.62065	-0.981869	4.45762e-07	-1.55764	-1.01006
133970221	chr9:133970221:A:G	1.68138e-09	-1.07507	-1.40974	3.65498e-07	-1.35588	-1.41034
133970285	chr9:133970285:G:A	8.95712e-09	-1.90926e-10	-0.811972	2.86565e-06	-1.90926e-10	-0.706938
133970479	chr9:133970479:G:A	1.0071e-09	-1.80516	-1.19219	3.13863e-07	-1.78481	-1.13372
133970493	chr9:133970493:C:T	1.81867e-09	-1.02657	-1.37975	5.11808e-07	-1.02544	-1.40409
133970510	chr9:133970510:C:T	1.21684e-09	-1.57029	-1.23787	3.18684e-07	-1.62169	-1.28159
133970538	chr9:133970538:G:C	1.22187e-09	-1.55369	-1.25035	3.19728e-07	-1.60927	-1.29075
133970582	chr9:133970582:C:T	1.46251e-09	-1.76361	-0.860655	3.60659e-07	-1.71783	-1.06172
133970591	chr9:133970591:A:G	1.90801e-09	-1.65811	-0.700248	5.18898e-07	-1.53938	-0.876401
133970736	chr9:133970736:CCTGCCCCA:C	8.21649e-09	-1.90926e-10	-0.898277	2.22012e-06	-1.90926e-10	-0.96217
133970763	chr9:133970763:G:C	4.99322e-09	-1.90926e-10	-1.39634	1.40705e-06	-1.90926e-10	-1.41823
133970796	chr9:133970796:A:C	1.42716e-09	-1.70825	-0.94048	4.10947e-07	-1.76693	-0.882097
133971024	chr9:133971024:A:G	1.02588e-09	-1.5796	-1.39928	3.6643e-07	-1.34545	-1.41823
133971050	chr9:133971050:T:G	9.04099e-09	-1.90926e-10	-0.802652	2.38823e-06	-1.90926e-10	-0.88918
133971074	chr9:133971074:G:A	9.53667e-10	-1.75558	-1.29628	2.90803e-07	-1.78513	-1.20972
133971141	chr9:133971141:A:G	5.46959e-08	-1.69699	2.69436	9.60214e-06	-1.74611	2.24836
133971149	chr9:133971149:A:G	8.08433e-10	-1.79991	-1.41717	2.41666e-07	-1.75141	-1.42852
133971198	chr9:133971198:G:A	4.779e-09	-1.90926e-10	-1.44019	1.3895e-06	-1.90926e-10	-1.43079
133971448	chr9:133971448:G:A	3.38301e-09	-1.78566	-4.23322e-10	1.00938e-06	-1.75039	-4.23322e-10
133971515	chr9:133971515:A:G	4.84051e-09	-1.90926e-10	-1.4274	1.37687e-06	-1.90926e-10	-1.43992
133971813	chr9:133971813:A:C	1.30157e-08	-1.90926e-10	-0.43826	4.03698e-06	-1.90926e-10	-0.364235
133971974	chr9:133971974:G:A	1.5303e-08	-1.80598	1.52961	2.5339e-06	-1.82165	0.991676
133971994	chr9:133971994:T:C	1.29514e-09	-1.63662	-1.10918	4.35134e-07	-1.55454	-1.03729
133972050	chr9:133972050:C:T	4.86151e-09	-1.90926e-10	-1.42307	1.37962e-06	-1.90926e-10	-1.43792
133972344	chr9:133972344:T:C	3.13775e-08	-1.90926e-10	0.441671	9.33508e-06	-1.90926e-10	0.474047
133972545	chr9:133972545:C:T	4.78716e-09	-1.90926e-10	-1.43848	1.39441e-06	-1.90926e-10	-1.42726
133972617	chr9:133972617:T:C	4.81534e-09	-1.90926e-10	-1.43261	1.37449e-06	-1.90926e-10	-1.44165
133972633	chr9:133972633:A:G	4.82718e-09	-1.90926e-10	-1.43016	1.37555e-06	-1.90926e-10	-1.44088
133972655	chr9:133972655:G:A	1.22429e-08	-1.81754	1.31806	2.05635e-06	-1.82578	0.786977
133972766	chr9:133972766:G:A	3.30997e-09	-1.80748	-4.23322e-10	9.77566e-07	-1.78242	-4.23322e-10
133972795	chr9:133972795:C:T	4.78628e-09	-1.90926e-10	-1.43867	1.37405e-06	-1.90926e-10	-1.44197
133972802	chr9:133972802:G:A	1.2482e-08	-1.81497	1.33484	2.08809e-06	-1.8246	0.801118
133972855	chr9:133972855:C:A	4.79938e-09	-1.90926e-10	-1.43593	1.37386e-06	-1.90926e-10	-1.44211
133973077	chr9:133973077:G:A	1.82252e-09	-1.23767	-1.16653	7.01273e-07	-1.05253	-1.06206
133973147	chr9:133973147:T:C	4.8145e-09	-1.90926e-10	-1.43279	1.3746e-06	-1.90926e-10	-1.44157
133973170	chr9:133973170:C:T	5.89598e-08	-1.90926e-10	1.07244	1.30858e-05	-1.90926e-10	0.811797
133973263	chr9:133973263:A:C	4.9698e-09	-1.90926e-10	-1.40104	1.39653e-06	-1.90926e-10	-1.42574
133973444	chr9:133973444:G:A	5.04765e-09	-1.90926e-10	-1.3855	1.40978e-06	-1.90926e-10	-1.4163
133973548	chr9:133973548:A:G	1.47372e-08	-1.90926e-10	-0.314045	3.92219e-06	-1.90926e-10	-0.393081
133973741	chr9:133973741:T:C	1.20493e-09	-1.79375	-1.02425	3.26237e-07	-1.80668	-1.07319
133973897	chr9:133973897:GCAGAA:G	2.57664e-08	-0.316916	0.561567	5.79651e-06	-0.5554	0.552925
133973906	chr9:133973906:C:G	2.5941e-08	-0.309176	0.560582	5.8327e-06	-0.548318	0.552066
133974039	chr9:133974039:G:A	4.84677e-09	-1.90926e-10	-1.42611	1.41288e-06	-1.90926e-10	-1.4141
133974050	chr9:133974050:G:A	2.25244e-09	-1.80257	-0.389839	4.67733e-07	-1.8277	-0.691886
133974118	chr9:133974118:C:G	7.43118e-09	-1.90926e-10	-0.998736	1.98596e-06	-1.90926e-10	-1.07363
133974250	chr9:133974250:G:A	4.9508e-09	-1.90926e-10	-1.40487	1.44489e-06	-1.90926e-10	-1.3917
133974312	chr9:133974312:A:G	8.19234e-08	0.0931496	1.30821	1.50269e-05	-0.265258	1.21537
133974504	chr9:133974504:C:T	2.9327e-09	-1.42033	-0.508169	7.13188e-07	-1.48119	-0.616557
133974535	chr9:133974535:C:T	7.92557e-09	-1.90926e-10	-0.934326	2.14865e-06	-1.90926e-10	-0.994893
133974542	chr9:133974542:G:A	1.09634e-08	-1.24033	0.63047	1.98386e-06	-1.35153	0.27684
133974611	chr9:133974611:T:G	9.61383e-10	-1.81643	-1.22737	3.20672e-07	-1.73627	-1.16079
133974718	chr9:133974718:C:A	8.12633e-10	-1.803	-1.4089	2.58936e-07	-1.70385	-1.40705
133974950	chr9:133974950:C:T	6.42171e-09	-1.90926e-10	-1.14474	2.04203e-06	-1.90926e-10	-1.04579
133975702	chr9:133975702:A:G	1.47248e-09	-1.80087	-0.816605	5.60405e-07	-1.69323	-0.6456
133975867	chr9:133975867:C:T	9.84301e-09	-1.90926e-10	-0.717659	3.14335e-06	-1.90926e-10	-0.614444
133976005	chr9:133976005:G:A	9.20822e-10	-1.66633	-1.42058	2.89357e-07	-1.56438	-1.43545
133976068	chr9:133976068:G:A	1.25875e-09	-1.8245	-0.949799	4.30266e-07	-1.76417	-0.838915
133976107	chr9:133976107:A:T	2.98492e-08	-1.77516	2.1669	4.41103e-06	-1.82544	1.54981
133976474	chr9:133976474:G:A	5.16659e-09	-1.90926e-10	-1.36221	1.54072e-06	-1.90926e-10	-1.32748
133976629	chr9:133976629:A:G	3.37897e-09	-1.78685	-4.23322e-10	9.39841e-07	-1.82178	-4.23322e-10
133976723	chr9:133976723:A:G	5.64195e-09	-1.90926e-10	-1.27419	1.48673e-06	-1.90926e-10	-1.36315
133976782	chr9:133976782:A:G	5.87483e-09	-1.90926e-10	-1.23374	1.77042e-06	-1.90926e-10	-1.18852
133977025	chr9:133977025:G:A	9.77058e-09	-1.90926e-10	-0.725045	2.63794e-06	-1.90926e-10	-0.789733
133977081	chr9:133977081:G:A	4.5739e-09	-1.48405	-4.23322e-10	1.52043e-06	-1.34074	-4.23322e-10
133977093	chr9:133977093:G:A	4.78119e-09	-1.90926e-10	-1.43973	1.3902e-06	-1.90926e-10	-1.43028
133977185	chr9:133977185:C:G	9.01121e-10	-1.79075	-1.31779	2.85364e-07	-1.82724	-1.18648
133977212	chr9:133977212:G:A	5.37188e-09	-1.90926e-10	-1.32324	1.50272e-06	-1.90926e-10	-1.35246
133977281	chr9:133977281:T:G	1.32324e-08	-1.90926e-10	-0.421754	3.65878e-06	-1.90926e-10	-0.462602
133977415	chr9:133977415:G:A	4.78153e-09	-1.90926e-10	-1.43966	1.37696e-06	-1.90926e-10	-1.43986
133977556	chr9:133977556:C:T	4.21655e-09	-1.59983	0.034423	7.81102e-07	-1.72507	-0.281708
133977871	chr9:133977871:A:G	7.52495e-09	-1.90926e-10	-0.986197	1.90895e-06	-1.90926e-10	-1.11318
133978077	chr9:133978077:C:T	5.97504e-09	-1.90926e-10	-1.21683	1.67023e-06	-1.90926e-10	-1.24677
133978340	chr9:133978340:T:A	7.25087e-09	-1.90926e-10	-1.0233	2.05122e-06	-1.90926e-10	-1.0413
133978401	chr9:133978401:A:G	8.61164e-09	-1.90926e-10	-0.851306	2.20724e-06	-1.90926e-10	-0.967991
133978444	chr9:133978444:A:G	8.49052e-09	-1.75662	0.891154	1.72747e-06	-1.78741	0.574337
133978446	chr9:133978446:T:C	2.68108e-09	-1.65193	-0.36627	6.50682e-07	-1.76672	-0.422748
133978493	chr9:133978493:T:C	8.09478e-09	-1.90926e-10	-0.9132	2.09324e-06	-1.90926e-10	-1.02102
133978498	chr9:133978498:C:T	5.71323e-09	-1.90926e-10	-1.26164	1.56087e-06	-1.90926e-10	-1.31449
133978519	chr9:133978519:C:A	7.20946e-09	-1.90926e-10	-1.02903	1.9234e-06	-1.90926e-10	-1.10564
133978797	chr9:133978797:G:A	5.47631e-09	-1.90926e-10	-1.30399	1.70244e-06	-1.90926e-10	-1.22767
133978852	chr9:133978852:C:T	9.0877e-09	-1.68765	0.890155	1.84042e-06	-1.7334	0.583662
133978907	chr9:133978907:G:A	2.25133e-09	-1.80855	-0.384352	5.2544e-07	-1.82762	-0.575636
133978919	chr9:133978919:C:A	1.65899e-09	-1.71939	-0.778818	4.67181e-07	-1.82116	-0.699607
133978920	chr9:133978920:T:G	4.49206e-09	-1.64839	0.146277	9.7835e-07	-1.70021	-0.0814145
133979102	chr9:133979102:C:T	1.88581e-09	-1.80249	-0.567572	4.46304e-07	-1.82656	-0.73993
133979310	chr9:133979310:T:G	5.90151e-08	-1.90926e-10	1.07337	1.59188e-05	-1.90926e-10	1.00777
133979431	chr9:133979431:AGAG:A	9.4691e-10	-1.74937	-1.3096	2.66915e-07	-1.69413	-1.38643
133979437	chr9:133979437:G:C	1.86728e-08	-1.90926e-10	-0.077355	4.79748e-06	-1.90926e-10	-0.191642
133979521	chr9:133979521:T:C	2.3314e-09	-1.80181	-0.356144	5.39517e-07	-1.82655	-0.550259
133979632	chr9:133979632:T:C	1.02118e-09	-1.82029	-1.16317	2.84823e-07	-1.82389	-1.19173
133979664	chr9:133979664:A:G	9.52596e-10	-1.82515	-1.22784	2.69663e-07	-1.81791	-1.25241
133980030	chr9:133980030:C:T	7.64495e-09	-1.90926e-10	-0.970375	1.99224e-06	-1.90926e-10	-1.07047
133980097	chr9:133980097:G:A	4.76963e-09	-1.90926e-10	-1.44215	1.38748e-06	-1.90926e-10	-1.43224
133980115	chr9:133980115:G:A	7.9679e-09	-1.90926e-10	-0.929	2.06712e-06	-1.90926e-10	-1.03358
133980265	chr9:133980265:G:A	1.06978e-09	-1.57041	-1.36655	2.58878e-07	-1.71807	-1.39305
133980798	chr9:133980798:A:G	9.45531e-10	-1.64637	-1.41406	2.40292e-07	-1.76544	-1.42019
133980915	chr9:133980915:C:CTACTTTT	1.14048e-08	-1.90926e-10	-0.570384	3.01082e-06	-1.90926e-10	-0.65752
133980917	chr9:133980917:A:AGGGC	1.14463e-08	-1.90926e-10	-0.566754	3.02118e-06	-1.90926e-10	-0.654085
133980920	chr9:133980920:A:G	1.13972e-08	-1.90926e-10	-0.571056	3.00932e-06	-1.90926e-10	-0.658016
133980922	chr9:133980922:C:G	1.14048e-08	-1.90926e-10	-0.570384	3.01082e-06	-1.90926e-10	-0.65752
133980973	chr9:133980973:G:A	1.08939e-09	-1.47939	-1.43941	2.61677e-07	-1.66798	-1.4324
133981034	chr9:133981034:G:A	9.2486e-09	-1.90926e-10	-0.779948	2.55093e-06	-1.90926e-10	-0.823276
133981062	chr9:133981062:C:T	5.59159e-09	-1.90926e-10	-1.28316	1.55817e-06	-1.90926e-10	-1.31622
133981075	chr9:133981075:C:T	6.82318e-09	-1.90926e-10	-1.0841	1.8047e-06	-1.90926e-10	-1.16934
133981084	chr9:133981084:A:C	6.95366e-09	-1.90926e-10	-1.06515	2.14673e-06	-1.90926e-10	-0.995786
133981336	chr9:133981336:G:A	5.23226e-09	-1.90926e-10	-1.34958	1.4659e-06	-1.90926e-10	-1.37726
133981674	chr9:133981674:T:C	1.25385e-08	-1.90926e-10	-0.475615	2.99195e-06	-1.90926e-10	-0.663808
133981707	chr9:133981707:C:T	1.18168e-09	-1.7933	-1.04418	3.13303e-07	-1.82477	-1.09555
133981911	chr9:133981911:G:A	6.7538e-09	-1.90926e-10	-1.09431	1.78604e-06	-1.90926e-10	-1.17973
133982065	chr9:133982065:C:G	7.2953e-09	-1.90926e-10	-1.01719	1.91029e-06	-1.90926e-10	-1.11248
133982134	chr9:133982134:A:G	1.66476e-09	-1.60318	-0.891556	3.95497e-07	-1.66652	-1.02082
133982349	chr9:133982349:G:C	1.7654e-08	-1.90926e-10	-0.133461	5.53216e-06	-1.90926e-10	-0.0491537
133982399	chr9:133982399:AGGCTGGCAGGGCAGGAGGCCACAAGAGGGGACCTAGGACGGGGCATGGCAGACTCT:A	1.36398e-09	-1.70726	-0.986749	3.83443e-07	-1.7988	-0.919493
133982574	chr9:133982574:G:A	8.61579e-10	-1.7929	-1.3605	2.33599e-07	-1.82497	-1.38891
133982650	chr9:133982650:C:T	1.11955e-09	-1.65524	-1.23626	2.83846e-07	-1.70543	-1.31363
133982904	chr9:133982904:G:A	1.44977e-09	-1.52211	-1.1109	3.51069e-07	-1.59682	-1.20968
133983397	chr9:133983397:A:G	3.26285e-09	-1.82182	-4.23322e-10	1.0032e-06	-1.75654	-4.23322e-10
133983699	chr9:133983699:A:G	9.98027e-10	-1.82779	-1.17861	2.81184e-07	-1.77531	-1.25317
133983756	chr9:133983756:C:T	1.43937e-09	-1.56882	-1.0714	3.48727e-07	-1.63656	-1.17664
133983934	chr9:133983934:A:G	5.20467e-09	-1.90926e-10	-1.35486	1.44773e-06	-1.90926e-10	-1.38973
133984181	chr9:133984181:C:T	3.68569e-09	-1.69996	-4.23322e-10	9.87879e-07	-1.77193	-4.23322e-10
133984184	chr9:133984184:A:G	1.0344e-09	-1.82783	-1.14277	2.89952e-07	-1.77398	-1.22379
133984279	chr9:133984279:CTG:C	7.74659e-10	-1.82754	-1.43221	2.28768e-07	-1.79288	-1.4419
133984490	chr9:133984490:G:A	7.81214e-10	-1.82693	-1.4244	2.37102e-07	-1.80795	-1.39105
133984659	chr9:133984659:AT:A	6.31473e-09	-1.90926e-10	-1.16154	1.74341e-06	-1.90926e-10	-1.20389
133984669	chr9:133984669:CCT:C	2.76475e-09	-1.53384	-0.453626	5.6919e-07	-1.6053	-0.717967
133984729	chr9:133984729:G:A	8.74433e-10	-1.73341	-1.40519	2.61916e-07	-1.65867	-1.4408
133984824	chr9:133984824:C:T	7.39476e-09	-1.75068	0.747027	2.48402e-06	-1.58723	0.737381
133984956	chr9:133984956:T:C	7.91335e-10	-1.7966	-1.44185	2.2304e-07	-1.82236	-1.43777
133985578	chr9:133985578:G:A	7.80967e-09	-1.90926e-10	-0.949058	2.44618e-06	-1.90926e-10	-0.865203
133985784	chr9:133985784:G:A	2.7089e-09	-0.820721	-1.18716	5.57113e-07	-1.10974	-1.23498
133986103	chr9:133986103:C:T	1.57049e-08	-1.90926e-10	-0.250447	4.35961e-06	-1.90926e-10	-0.287348
133986118	chr9:133986118:C:T	7.70088e-10	-1.82649	-1.43918	2.29275e-07	-1.80131	-1.43126
133986152	chr9:133986152:A:G	4.65384e-09	-1.62733	0.160598	9.97858e-07	-1.70088	-0.0610003
133986254	chr9:133986254:C:T	1.42583e-09	-1.66504	-0.984623	5.36833e-07	-1.39768	-0.98412
133986728	chr9:133986728:C:A	6.71137e-09	-1.10062	-4.23322e-10	1.47925e-06	-1.3682	-4.23322e-10
133986784	chr9:133986784:G:A	9.26708e-10	-1.79732	-1.28321	2.55004e-07	-1.82272	-1.30348
133987271	chr9:133987271:A:G	5.56604e-09	-1.28774	-4.23322e-10	1.82679e-06	-1.15717	-4.23322e-10
133987299	chr9:133987299:C:CA	1.82343e-08	-0.101118	-4.23322e-10	4.16884e-06	-0.332094	-4.23322e-10
133987300	chr9:133987300:C:G	1.81908e-08	-0.103507	-4.23322e-10	4.15995e-06	-0.334228	-4.23322e-10
133987379	chr9:133987379:G:A	1.37715e-09	-1.27071	-1.41369	2.40224e-07	-1.75481	-1.4311
133987545	chr9:133987545:G:A	8.25954e-10	-1.79517	-1.40046	2.3505e-07	-1.81267	-1.39502
133987681	chr9:133987681:C:T	1.2361e-09	-1.80687	-0.985594	2.90735e-07	-1.81988	-1.17519
133987698	chr9:133987698:C:T	2.47556e-09	-1.46447	-0.633483	4.91068e-07	-1.72532	-0.745586
133987769	chr9:133987769:C:T	1.14776e-09	-1.42759	-1.43901	2.53855e-07	-1.70553	-1.42519
133987810	chr9:133987810:C:A	2.29852e-09	-1.75801	-0.414143	4.09842e-07	-1.61026	-1.04146
133988132	chr9:133988132:C:T	5.47553e-09	-1.30413	-4.23322e-10	1.098e-06	-1.66624	-4.23322e-10
133988159	chr9:133988159:AG:A	4.79733e-09	-1.90926e-10	-1.43636	1.37478e-06	-1.90926e-10	-1.44144
133988257	chr9:133988257:G:C	1.18959e-09	-1.55058	-1.28023	2.88321e-07	-1.76709	-1.23632
133988520	chr9:133988520:G:C	1.21336e-08	-1.90926e-10	-0.508439	3.17009e-06	-1.90926e-10	-0.605973
133988538	chr9:133988538:G:C	3.25536e-09	-1.82412	-4.23322e-10	9.54574e-07	-1.80622	-4.23322e-10
133988708	chr9:133988708:G:C	2.96795e-08	-1.90926e-10	0.386038	7.33695e-06	-1.90926e-10	0.233192
133988975	chr9:133988975:G:C	2.23157e-09	-1.38081	-0.820909	5.0198e-07	-1.68109	-0.767834
133989206	chr9:133989206:C:T	8.3021e-10	-1.78506	-1.40544	2.23768e-07	-1.81622	-1.44066
133989398	chr9:133989398:T:C	2.79464e-08	-1.90926e-10	0.325869	1.02887e-05	-1.90926e-10	0.571313
133989602	chr9:133989602:C:T	1.94031e-08	-1.90926e-10	-0.038989	4.70332e-06	-1.90926e-10	-0.211464
133989931	chr9:133989931:G:C	4.875e-09	-1.90926e-10	-1.4203	1.38717e-06	-1.90926e-10	-1.43247
133989953	chr9:133989953:C:T	1.28484e-08	-1.90926e-10	-0.451204	4.21642e-06	-1.90926e-10	-0.320746
133990287	chr9:133990287:C:T	1.22652e-09	-1.82711	-0.973127	3.72616e-07	-1.81895	-0.927993
133990537	chr9:133990537:C:T	1.35555e-08	-1.90926e-10	-0.397628	3.71817e-06	-1.90926e-10	-0.4465
133991143	chr9:133991143:C:T	5.73141e-09	-1.90926e-10	-1.25846	1.72656e-06	-1.90926e-10	-1.2136
133991184	chr9:133991184:T:G	2.1887e-08	-1.90926e-10	0.0814743	5.46286e-06	-1.90926e-10	-0.0617586
133991561	chr9:133991561:C:G	1.35232e-08	0.516708	-0.916721	2.26838e-06	0.109395	-1.05006
133991675	chr9:133991675:G:T	6.00743e-09	-1.90926e-10	-1.21142	1.80325e-06	-1.90926e-10	-1.17014
133991870	chr9:133991870:A:G	5.97881e-09	-1.90926e-10	-1.2162	1.62147e-06	-1.90926e-10	-1.2764
133991986	chr9:133991986:CG:C	4.76816e-09	-1.44246	-4.23322e-10	1.13516e-06	-1.63295	-4.23322e-10
133992666	chr9:133992666:C:G	4.83543e-09	-1.90926e-10	-1.42845	1.41169e-06	-1.90926e-10	-1.41494
133992706	chr9:133992706:C:T	4.82383e-09	-1.90926e-10	-1.43085	1.37418e-06	-1.90926e-10	-1.44188
133992951	chr9:133992951:G:A	4.83513e-09	-1.90926e-10	-1.42851	1.37988e-06	-1.90926e-10	-1.43774
133993706	chr9:133993706:G:A	1.68436e-08	-1.90926e-10	-0.180448	4.42072e-06	-1.90926e-10	-0.27343
133993886	chr9:133993886:T:C	6.76749e-09	-1.90926e-10	-1.09229	1.66517e-06	-1.90926e-10	-1.2498
133993927	chr9:133993927:C:T	1.04993e-09	-1.8115	-1.14419	2.84906e-07	-1.80601	-1.20932
133994348	chr9:133994348:C:T	5.51985e-09	-1.90926e-10	-1.29607	1.50383e-06	-1.90926e-10	-1.35172
133994406	chr9:133994406:G:A	1.05105e-08	-1.90926e-10	-0.652041	2.54973e-06	-1.90926e-10	-0.823744
133994600	chr9:133994600:TGGCTGCACCCAGGAGG:T	4.78151e-09	-1.90926e-10	-1.43966	1.38539e-06	-1.90926e-10	-1.43375
133995184	chr9:133995184:CA:C	1.09144e-08	-1.90926e-10	-0.614336	3.55363e-06	-1.90926e-10	-0.491763
133995502	chr9:133995502:C:T	4.82051e-09	-1.90926e-10	-1.43154	1.40235e-06	-1.90926e-10	-1.42158
133995567	chr9:133995567:C:T	1.13682e-09	-1.81853	-1.05766	2.4119e-07	-1.82767	-1.35424
133995835	chr9:133995835:G:GCCACAGA	5.36365e-09	-1.90926e-10	-1.32478	1.59924e-06	-1.90926e-10	-1.2902
133996197	chr9:133996197:T:C	5.00425e-09	-1.90926e-10	-1.39413	1.40398e-06	-1.90926e-10	-1.42042
133996487	chr9:133996487:G:A	6.09006e-09	-1.90926e-10	-1.19776	1.72145e-06	-1.90926e-10	-1.21657
133997028	chr9:133997028:A:C	4.99254e-09	-1.90926e-10	-1.39648	1.50981e-06	-1.90926e-10	-1.34775
133997288	chr9:133997288:G:A	5.1295e-09	-1.90926e-10	-1.36941	1.44745e-06	-1.90926e-10	-1.38993
133997304	chr9:133997304:CT:C	9.40634e-10	-1.79405	-1.27158	2.86528e-07	-1.8219	-1.18775
133997307	chr9:133997307:C:T	5.04744e-09	-1.90926e-10	-1.38554	1.42818e-06	-1.90926e-10	-1.40333
133997407	chr9:133997407:G:A	5.21473e-09	-1.90926e-10	-1.35293	1.46776e-06	-1.90926e-10	-1.376
133997514	chr9:133997514:G:C	1.40398e-09	-1.22296	-1.44215	2.27525e-07	-1.80096	-1.43927
133999706	chr9:133999706:G:C	1.44174e-08	-1.90926e-10	-0.335982	3.68547e-06	-1.90926e-10	-0.455334
133999736	chr9:133999736:G:T	7.8876e-10	-1.81421	-1.4275	2.43054e-07	-1.81114	-1.36306
133999960	chr9:133999960:G:A	6.28192e-09	-1.90926e-10	-1.16675	1.8977e-06	-1.90926e-10	-1.11909
133999968	chr9:133999968:A:C	1.01982e-09	-1.82216	-1.16264	3.11026e-07	-1.81125	-1.11636
134000125	chr9:134000125:C:T	5.58182e-09	-1.90926e-10	-1.28491	1.50008e-06	-1.90926e-10	-1.35421
134000136	chr9:134000136:C:T	4.85568e-09	-1.90926e-10	-1.42427	1.41946e-06	-1.90926e-10	-1.40946
134000169	chr9:134000169:T:C	7.45467e-09	-1.90926e-10	-0.99558	1.88345e-06	-1.90926e-10	-1.12663
134000286	chr9:134000286:G:A	1.47538e-09	-1.32199	-1.29351	2.98397e-07	-1.82712	-1.14194
134000298	chr9:134000298:C:T	4.85696e-09	-1.90926e-10	-1.42401	1.38137e-06	-1.90926e-10	-1.43666
134000358	chr9:134000358:G:C	1.34954e-08	-1.90926e-10	-0.402068	4.40278e-06	-1.90926e-10	-0.277496
134000396	chr9:134000396:A:C	1.04565e-09	-1.80221	-1.15758	3.21829e-07	-1.78255	-1.11092
134000435	chr9:134000435:T:C	5.00849e-09	-1.90926e-10	-1.39329	1.38957e-06	-1.90926e-10	-1.43074
134000489	chr9:134000489:C:A	1.64111e-09	-1.26708	-1.24197	3.20171e-07	-1.82771	-1.07092
134000629	chr9:134000629:T:C	4.79977e-09	-1.90926e-10	-1.43585	1.37491e-06	-1.90926e-10	-1.44134
134000716	chr9:134000716:G:A	4.56132e-09	-1.48681	-4.23322e-10	1.48776e-06	-1.36246	-4.23322e-10
134000730	chr9:134000730:T:C	1.07183e-09	-1.79484	-1.14021	3.30985e-07	-1.77313	-1.09229
134000757	chr9:134000757:G:T	1.09002e-09	-1.79177	-1.12645	3.3673e-07	-1.76957	-1.07863
134001307	chr9:134001307:T:G	1.721e-09	-1.10474	-1.35677	2.50024e-07	-1.82212	-1.32381
134001388	chr9:134001388:T:C	1.9211e-09	-1.01408	-1.33745	2.54477e-07	-1.82727	-1.30101
134001435	chr9:134001435:G:A	1.81346e-09	-1.17507	-1.23412	3.13522e-07	-1.82335	-1.09627
134001764	chr9:134001764:C:T	5.21942e-09	-1.90926e-10	-1.35203	1.42088e-06	-1.90926e-10	-1.40846
134001803	chr9:134001803:C:T	1.13745e-09	-1.43357	-1.44207	2.6714e-07	-1.64301	-1.43671
134002028	chr9:134002028:C:A	2.0074e-09	-1.43154	-0.876043	2.8801e-07	-1.70293	-1.30156
134002065	chr9:134002065:G:A	4.80041e-09	-1.90926e-10	-1.43572	1.37645e-06	-1.90926e-10	-1.44022
134002089	chr9:134002089:A:G	1.76113e-08	-1.90926e-10	-0.135877	3.91585e-06	-1.90926e-10	-0.3947
134002249	chr9:134002249:T:C	4.89046e-09	-1.90926e-10	-1.41713	1.39226e-06	-1.90926e-10	-1.4288
134002260	chr9:134002260:A:G	1.08049e-08	-1.90926e-10	-0.624418	3.71917e-06	-1.90926e-10	-0.446232
134002400	chr9:134002400:C:T	3.66845e-09	-0.350082	-1.35457	3.16594e-07	-1.6643	-1.24557
134002861	chr9:134002861:G:A	4.78167e-09	-1.90926e-10	-1.43963	1.37426e-06	-1.90926e-10	-1.44181
134003054	chr9:134003054:C:A	4.87991e-09	-1.51306	0.0937671	4.67478e-07	-1.64895	-0.871184
134003988	chr9:134003988:G:T	1.21235e-08	-1.90926e-10	-0.509275	2.80812e-06	-1.90926e-10	-0.727215
134004332	chr9:134004332:C:T	4.76982e-09	-1.90926e-10	-1.44211	1.37961e-06	-1.90926e-10	-1.43793
134004577	chr9:134004577:G:A	2.34866e-09	-1.82745	-0.323126	4.57294e-07	-1.82397	-0.718187
134004779	chr9:134004779:G:A	5.44963e-09	-1.90926e-10	-1.30887	1.61858e-06	-1.90926e-10	-1.27818
134004963	chr9:134004963:AC:A	9.93292e-10	-1.8021	-1.20905	3.13788e-07	-1.81372	-1.10505
134004986	chr9:134004986:T:G	5.1967e-09	-1.90926e-10	-1.3564	1.5467e-06	-1.90926e-10	-1.32361
134005120	chr9:134005120:C:T	1.3276e-09	-1.70919	-1.01186	3.85391e-07	-1.82323	-0.889996
134005249	chr9:134005249:G:A	5.3227e-09	-1.90926e-10	-1.33244	1.45264e-06	-1.90926e-10	-1.38635
134005467	chr9:134005467:G:A	3.64903e-09	-1.70996	-4.23322e-10	1.13976e-06	-1.62892	-4.23322e-10
134005503	chr9:134005503:G:C	5.04865e-09	-1.90926e-10	-1.3853	1.42972e-06	-1.90926e-10	-1.40225
134005560	chr9:134005560:A:G	5.04865e-09	-1.90926e-10	-1.3853	1.42972e-06	-1.90926e-10	-1.40225
134005600	chr9:134005600:C:A	5.00764e-09	-1.90926e-10	-1.39346	1.42005e-06	-1.90926e-10	-1.40904
134005628	chr9:134005628:T:C	5.04912e-09	-1.90926e-10	-1.38521	1.42982e-06	-1.90926e-10	-1.40218
134005632	chr9:134005632:G:C	5.04528e-09	-1.90926e-10	-1.38597	1.42892e-06	-1.90926e-10	-1.40281
134005835	chr9:134005835:G:A	5.09972e-09	-1.90926e-10	-1.37523	1.44207e-06	-1.90926e-10	-1.39365
134005886	chr9:134005886:C:T	2.00972e-09	-0.894157	-1.41227	2.52681e-07	-1.82784	-1.30752
134006034	chr9:134006034:C:T	5.11991e-09	-1.90926e-10	-1.37128	1.44653e-06	-1.90926e-10	-1.39057
134006190	chr9:134006190:C:T	1.18775e-09	-1.78047	-1.05189	3.73634e-07	-1.82372	-0.920489
134006709	chr9:134006709:G:A	1.95765e-09	-0.907281	-1.4254	2.45071e-07	-1.82783	-1.33811
134007169	chr9:134007169:A:G	8.824e-10	-1.81751	-1.31202	2.83492e-07	-1.79573	-1.22457
134007224	chr9:134007224:T:A	1.80252e-09	-1.82717	-0.588067	3.65403e-07	-1.82731	-0.939174
134007278	chr9:134007278:AT:A	3.68401e-09	-1.70042	-4.23322e-10	1.15912e-06	-1.61207	-4.23322e-10
134007462	chr9:134007462:C:T	3.48708e-09	-1.75536	-4.23322e-10	1.07256e-06	-1.68968	-4.23322e-10
134007841	chr9:134007841:A:T	4.76996e-09	-1.90926e-10	-1.44208	1.37743e-06	-1.90926e-10	-1.43951
134008102	chr9:134008102:A:G	1.47233e-08	-1.90926e-10	-0.314991	3.34419e-06	-1.90926e-10	-0.552509
134008115	chr9:134008115:G:A	4.77417e-09	-1.90926e-10	-1.4412	1.37391e-06	-1.90926e-10	-1.44207
134008139	chr9:134008139:C:T	7.43628e-09	-1.90926e-10	-0.99805	2.46075e-06	-1.90926e-10	-0.859267
134008147	chr9:134008147:T:C	1.68989e-09	-1.82755	-0.652205	4.71998e-07	-1.77168	-0.738833
134008464	chr9:134008464:C:A	1.59193e-09	-1.82478	-0.714691	3.33252e-07	-1.8169	-1.04168
134008483	chr9:134008483:G:A	1.66766e-09	-1.8227	-0.670298	3.45699e-07	-1.81328	-1.00864
134008538	chr9:134008538:T:C	1.53191e-09	-1.82567	-0.752228	4.22288e-07	-1.78553	-0.836275
134008878	chr9:134008878:T:C	8.66607e-10	-1.79309	-1.3545	2.62489e-07	-1.81879	-1.27848
134008944	chr9:134008944:T:C	1.5532e-09	-1.82254	-0.741558	4.57083e-07	-1.71758	-0.825043
134009216	chr9:134009216:G:A	2.05313e-09	-1.81099	-0.474063	6.04297e-07	-1.67745	-0.585969
134009219	chr9:134009219:G:A	9.24554e-10	-1.78334	-1.29952	2.78112e-07	-1.82343	-1.21604
134009256	chr9:134009256:A:G	2.0328e-09	-1.81276	-0.482251	5.96672e-07	-1.68262	-0.593503
134009497	chr9:134009497:G:C	4.86237e-09	-1.90926e-10	-1.42289	1.38555e-06	-1.90926e-10	-1.43364
134009733	chr9:134009733:A:G	9.667e-09	0.449026	-1.18473	8.48175e-07	-0.631743	-1.29266
134010141	chr9:134010141:T:C	1.88418e-07	0.200623	2.03362	1.48842e-06	-1.82691	0.464897
134010211	chr9:134010211:G:A	1.05723e-09	-1.52095	-1.42782	3.1948e-07	-1.49859	-1.4022
134010310	chr9:134010310:T:C	1.92359e-08	-1.90926e-10	-0.0476443	3.80845e-06	-1.90926e-10	-0.422509
134010648	chr9:134010648:G:A	3.41546e-08	-1.90926e-10	0.526476	3.03262e-06	-1.90926e-10	-0.650306
134010649	chr9:134010649:C:G	4.77368e-09	-1.90926e-10	-1.4413	1.38198e-06	-1.90926e-10	-1.43622
134010700	chr9:134010700:G:T	7.02377e-09	-1.90926e-10	-1.05512	1.45976e-06	-1.90926e-10	-1.38146
134010899	chr9:134010899:G:A	1.10285e-05	5.91574	0.388086	9.09307e-07	-0.783703	-1.0711
134011216	chr9:134011216:G:C	4.80462e-09	-1.90926e-10	-1.43484	1.37524e-06	-1.90926e-10	-1.4411
134011524	chr9:134011524:T:A	2.25772e-09	-0.788991	-1.40107	2.34747e-07	-1.79497	-1.41401
134011560	chr9:134011560:C:G	3.59974e-08	0.579025	-4.23322e-10	4.5794e-06	-0.238163	-4.23322e-10
134011702	chr9:134011702:T:C	6.87857e-07	-0.213288	3.74245	3.14815e-05	-1.65259	3.34225
134011741	chr9:134011741:A:C	7.37584e-07	-0.197473	3.79643	3.2767e-05	-1.6475	3.37719
134014722	chr9:134014722:C:T	5.0967e-09	-1.90926e-10	-1.37583	1.44766e-06	-1.90926e-10	-1.38978
134014994	chr9:134014994:C:T	3.83701e-09	-1.65973	-4.23322e-10	9.85769e-07	-1.77406	-4.23322e-10
134014995	chr9:134014995:G:A	5.86633e-09	-1.90926e-10	-1.23519	1.61744e-06	-1.90926e-10	-1.27889
134015699	chr9:134015699:T:C	9.89925e-09	-0.711961	-4.23322e-10	1.73669e-06	-1.20775	-4.23322e-10
134015743	chr9:134015743:T:A	9.57264e-08	-1.90926e-10	1.55707	1.35501e-05	-1.90926e-10	0.846665
134015772	chr9:134015772:A:G	1.633e-09	-1.1235	-1.3905	3.73678e-07	-1.46294	-1.28115
134015911	chr9:134015911:C:T	8.34547e-09	-1.90926e-10	-0.882702	2.123e-06	-1.90926e-10	-1.0069
134015985	chr9:134015985:C:T	4.7723e-09	-1.90926e-10	-1.44159	1.38408e-06	-1.90926e-10	-1.4347
134016110	chr9:134016110:A:G	7.18193e-09	-1.90926e-10	-1.03285	2.1676e-06	-1.90926e-10	-0.986113
134016201	chr9:134016201:T:C	2.03839e-09	-0.858666	-1.43359	2.26354e-07	-1.80729	-1.4381
134016595	chr9:134016595:G:A	1.35855e-08	-1.90926e-10	-0.39542	3.25073e-06	-1.90926e-10	-0.580852
134017001	chr9:134017001:G:A	8.70154e-08	-1.90926e-10	1.46166	1.29651e-05	-1.90926e-10	0.802527
134017232	chr9:134017232:G:A	6.08969e-09	-1.90926e-10	-1.19782	1.66633e-06	-1.90926e-10	-1.24911
134017505	chr9:134017505:T:C	2.88235e-07	-1.90926e-10	2.65936	5.27605e-05	-1.90926e-10	2.20603
134017668	chr9:134017668:C:T	1.09469e-08	-1.90926e-10	-0.611366	3.46842e-06	-1.90926e-10	-0.516034
134017699	chr9:134017699:C:T	8.82136e-05	9.7079	-1.32481	3.71903e-06	0.707545	-1.15381
134017900	chr9:134017900:C:T	1.90572e-08	-1.90926e-10	-0.0569754	4.7196e-06	-1.90926e-10	-0.208007
134017911	chr9:134017911:G:A	3.09681e-08	-0.124968	0.553506	3.38183e-06	-1.65515	1.11383
134018116	chr9:134018116:G:C	5.8059e-09	-1.90926e-10	-1.24555	1.79988e-06	-1.90926e-10	-1.17201
134018215	chr9:134018215:C:T	0.00299866	9.91131	1.99794	4.4484e-06	0.248235	-0.515422
134018311	chr9:134018311:G:A	1.58832e-06	5.68994	-1.32393	8.13802e-07	-0.523621	-1.44215
134018363	chr9:134018363:C:T	3.79414e-09	-0.449598	-1.22137	3.95718e-07	-1.28226	-1.40453
134018438	chr9:134018438:G:A	6.26551e-09	-0.108194	-1.06117	5.8938e-07	-1.02183	-1.26658
134018806	chr9:134018806:G:C	5.10882e-09	-1.90926e-10	-1.37345	1.40665e-06	-1.90926e-10	-1.41852
134019369	chr9:134019369:G:A	1.35793e-07	-1.90926e-10	1.90671	6.96717e-06	-1.90926e-10	0.181477
134019389	chr9:134019389:C:T	0.0448366	10.3313	4.28283	7.4002e-06	0.345469	-0.103694
134019616	chr9:134019616:G:A	0.0602497	9.98651	4.92308	8.82613e-06	0.201332	0.216653
134019632	chr9:134019632:C:T	1.18123e-06	4.76706	-0.69717	6.73713e-07	-0.936535	-1.21815
134019905	chr9:134019905:A:G	4.95885e-09	-1.90926e-10	-1.40325	1.46603e-06	-1.90926e-10	-1.37717
134019933	chr9:134019933:C:T	3.43295e-09	-0.774821	-0.996178	3.34056e-07	-1.50889	-1.34728
134020001	chr9:134020001:C:T	5.22775e-09	-1.90926e-10	-1.35044	1.71069e-06	-1.90926e-10	-1.22284
134020073	chr9:134020073:C:T	4.78126e-09	-1.90926e-10	-1.43972	1.38294e-06	-1.90926e-10	-1.43552
134020145	chr9:134020145:G:A	2.61965e-08	-1.90926e-10	0.261204	6.5302e-06	-1.90926e-10	0.116705
134020233	chr9:134020233:C:T	7.80541e-09	-1.90926e-10	-0.949603	2.44791e-06	-1.90926e-10	-0.864498
134020691	chr9:134020691:A:G	4.9976e-09	-1.90926e-10	-1.39546	1.47893e-06	-1.90926e-10	-1.36841
134020722	chr9:134020722:G:A	1.74491e-08	-1.90926e-10	-0.145134	4.06843e-06	-1.90926e-10	-0.356475
134020857	chr9:134020857:G:A	0.0784234	11.1644	4.00883	8.42842e-06	0.671868	-0.29999
134020946	chr9:134020946:G:A	4.97491e-09	-1.90926e-10	-1.40001	1.47036e-06	-1.90926e-10	-1.37422
134020990	chr9:134020990:A:AT	5.0445e-09	-1.90926e-10	-1.38612	1.49616e-06	-1.90926e-10	-1.35683
134021078	chr9:134021078:G:A	1.25364e-08	-0.877652	0.401867	7.64035e-07	-1.56682	-0.462054
134021492	chr9:134021492:C:T	6.60183e-09	-0.605968	-0.511105	5.73493e-07	-1.37802	-0.93772
134021959	chr9:134021959:C:T	4.77667e-09	-1.90926e-10	-1.44068	1.37888e-06	-1.90926e-10	-1.43846
134022394	chr9:134022394:G:A	4.79407e-09	-1.90926e-10	-1.43704	1.39596e-06	-1.90926e-10	-1.42615
134022604	chr9:134022604:T:C	0.0828437	10.723	4.50501	8.37457e-06	0.448955	-0.0834867
134022635	chr9:134022635:T:C	5.09446e-09	-1.05563	-0.320634	4.33974e-07	-1.64964	-0.944861
134022703	chr9:134022703:C:G	9.27154e-08	-1.90926e-10	1.52511	2.08061e-05	-1.90926e-10	1.27551
134022758	chr9:134022758:G:C	9.47418e-09	-1.90926e-10	-0.75585	2.33108e-06	-1.90926e-10	-0.913399
134023107	chr9:134023107:C:G	4.76965e-09	-1.90926e-10	-1.44215	1.37852e-06	-1.90926e-10	-1.43872
134023111	chr9:134023111:C:G	0.0755498	10.7072	4.42871	8.06409e-06	0.445299	-0.11761
134023292	chr9:134023292:A:T	4.87643e-09	-1.90926e-10	-1.42001	1.43276e-06	-1.90926e-10	-1.40013
134023437	chr9:134023437:G:A	1.76644e-08	-1.90926e-10	-0.132868	4.13142e-06	-1.90926e-10	-0.34111
134023477	chr9:134023477:A:G	5.14306e-09	-1.90926e-10	-1.36677	1.43404e-06	-1.90926e-10	-1.39923
134023652	chr9:134023652:C:T	5.20576e-09	-1.90926e-10	-1.35465	1.45165e-06	-1.90926e-10	-1.38703
134024282	chr9:134024282:G:C	3.5749e-08	-1.90926e-10	0.572101	8.59167e-06	-1.90926e-10	0.391061
134024430	chr9:134024430:A:ACTCCTGG	5.80404e-09	-1.90926e-10	-1.24587	1.99744e-06	-1.90926e-10	-1.06786
134024444	chr9:134024444:G:T	4.81461e-09	-1.90926e-10	-1.43277	1.39462e-06	-1.90926e-10	-1.42711
134024515	chr9:134024515:T:C	4.76973e-09	-1.90926e-10	-1.44213	1.3885e-06	-1.90926e-10	-1.43151
134024865	chr9:134024865:G:C	0.00163492	10.5333	0.769365	3.35858e-06	0.529712	-1.07793
134025527	chr9:134025527:G:A	0.0028319	10.1655	1.68656	2.81875e-06	0.247803	-0.971241
134025582	chr9:134025582:G:A	0.0538125	10.8826	3.91402	6.89082e-06	0.518175	-0.347717
134025629	chr9:134025629:G:T	4.82731e-09	-1.90926e-10	-1.43013	1.37688e-06	-1.90926e-10	-1.43991
134025726	chr9:134025726:T:C	5.14507e-09	-1.90926e-10	-1.36638	1.43447e-06	-1.90926e-10	-1.39893
134026531	chr9:134026531:C:A	5.91152e-09	-1.90926e-10	-1.22752	1.78432e-06	-1.90926e-10	-1.1807
134027183	chr9:134027183:C:T	5.01793e-09	-1.90926e-10	-1.3914	1.39868e-06	-1.90926e-10	-1.4242
134027187	chr9:134027187:G:A	5.33068e-09	-1.90926e-10	-1.33094	1.76142e-06	-1.90926e-10	-1.19361
134027401	chr9:134027401:C:T	0.00169774	9.54845	1.79194	2.49124e-06	0.0229996	-0.869952
134027523	chr9:134027523:T:C	4.43386e-09	-0.174293	-1.34086	5.59055e-07	-1.07562	-1.26562
134027797	chr9:134027797:A:G	4.85263e-09	-1.90926e-10	-1.4249	1.38562e-06	-1.90926e-10	-1.43359
134028178	chr9:134028178:G:C	5.41905e-09	-1.90926e-10	-1.3145	1.49575e-06	-1.90926e-10	-1.3571
134028551	chr9:134028551:G:A	4.26814e-09	-1.55324	-4.23322e-10	1.03648e-06	-1.7239	-4.23322e-10
134028614	chr9:134028614:G:C	0.00157206	9.32991	1.93357	2.40792e-06	-0.0689163	-0.812054
134028739	chr9:134028739:C:T	7.93032e-08	-1.90926e-10	1.36886	1.78885e-05	-1.90926e-10	1.12443
134028745	chr9:134028745:C:A	0.0015054	9.36065	1.8595	2.35346e-06	-0.0598218	-0.844023
134029262	chr9:134029262:C:T	6.14277e-09	0.232268	-1.42141	7.04065e-07	-0.750492	-1.36012
134029563	chr9:134029563:TG:T	4.94229e-09	-1.90926e-10	-1.40659	1.38495e-06	-1.90926e-10	-1.43407
134029592	chr9:134029592:ATG:A	6.63325e-09	-1.90926e-10	-1.11233	1.74668e-06	-1.90926e-10	-1.20202
134029640	chr9:134029640:C:T	6.93936e-09	-1.90926e-10	-1.06721	2.15785e-06	-1.90926e-10	-0.990618
134029647	chr9:134029647:C:T	5.39788e-09	-1.90926e-10	-1.31841	1.47656e-06	-1.90926e-10	-1.37001
134029814	chr9:134029814:T:C	5.41296e-09	-1.90926e-10	-1.31563	1.52445e-06	-1.90926e-10	-1.3381
134029867	chr9:134029867:T:C	1.44361e-08	-1.90926e-10	-0.33469	3.73175e-06	-1.90926e-10	-0.442855
134030241	chr9:134030241:C:T	7.93863e-09	0.229034	-1.16171	9.97282e-07	-0.718399	-1.04405
134030696	chr9:134030696:T:G	4.02152e-09	-1.61276	-4.23322e-10	2.02952e-06	-1.05193	-4.23322e-10
134030785	chr9:134030785:G:A	5.16408e-09	-1.90926e-10	-1.36269	1.43862e-06	-1.90926e-10	-1.39605
134030794	chr9:134030794:G:A	5.26724e-09	-1.90926e-10	-1.34291	1.46084e-06	-1.90926e-10	-1.38072
134031163	chr9:134031163:T:C	6.84577e-09	-1.90926e-10	-1.08079	1.79422e-06	-1.90926e-10	-1.17516
134031739	chr9:134031739:C:A	6.65866e-09	-1.90926e-10	-1.1085	1.7532e-06	-1.90926e-10	-1.19829
134031791	chr9:134031791:A:G	5.76498e-09	-1.90926e-10	-1.25262	1.55509e-06	-1.90926e-10	-1.3182
134031888	chr9:134031888:G:A	6.65382e-09	-1.90926e-10	-1.10923	1.75195e-06	-1.90926e-10	-1.199
134031922	chr9:134031922:C:T	8.44092e-09	-1.90926e-10	-0.871329	2.11264e-06	-1.90926e-10	-1.01179
134031951	chr9:134031951:G:A	4.81442e-09	-1.90926e-10	-1.43281	1.40616e-06	-1.90926e-10	-1.41887
134032099	chr9:134032099:G:A	7.96488e-09	-1.90926e-10	-0.929379	1.90401e-06	-1.90926e-10	-1.11577
134032413	chr9:134032413:A:G	5.13273e-09	-1.90926e-10	-1.36878	1.43432e-06	-1.90926e-10	-1.39904
134032476	chr9:134032476:C:A	4.28794e-09	-1.54861	-4.23322e-10	1.65471e-06	-1.2561	-4.23322e-10
134032587	chr9:134032587:C:T	7.52942e-09	-1.61188	0.626282	3.30414e-06	-1.75261	1.18806
134032854	chr9:134032854:TTA:T	0.000725509	10.7902	-0.299947	3.42689e-06	0.728484	-1.25656
134032897	chr9:134032897:G:A	5.06227e-09	-1.90926e-10	-1.38261	1.40326e-06	-1.90926e-10	-1.42093
134032976	chr9:134032976:G:A	6.91299e-09	0.259385	-1.3304	6.703e-07	-0.743309	-1.41645
134033463	chr9:134033463:T:C	8.20687e-09	-1.90926e-10	-0.899449	2.06253e-06	-1.90926e-10	-1.0358
134033505	chr9:134033505:A:G	0.0703255	10.5144	4.54982	8.0348e-06	0.378988	-0.0549375
134033887	chr9:134033887:T:C	5.79776e-09	-1.90926e-10	-1.24695	1.78376e-06	-1.90926e-10	-1.18101
134034298	chr9:134034298:C:T	4.77829e-09	-1.90926e-10	-1.44034	1.37979e-06	-1.90926e-10	-1.4378
134035065	chr9:134035065:G:A	5.32538e-08	-1.90926e-10	0.970648	1.32911e-05	-1.90926e-10	0.82736
134035092	chr9:134035092:G:C	2.94463e-08	-1.90926e-10	0.378148	6.58007e-06	-1.90926e-10	0.124313
134035297	chr9:134035297:C:T	5.30607e-09	-1.90926e-10	-1.33557	1.48645e-06	-1.90926e-10	-1.36334
134035519	chr9:134035519:G:A	3.2097e-09	-0.398664	-1.43958	4.37254e-07	-1.19091	-1.39607
134035655	chr9:134035655:G:T	4.42434e-09	-1.5173	-4.23322e-10	9.6974e-07	-1.79046	-4.23322e-10
134035742	chr9:134035742:G:A	6.77457e-09	-1.90926e-10	-1.09125	1.77966e-06	-1.90926e-10	-1.18331
134036012	chr9:134036012:G:A	4.96011e-09	-1.90926e-10	-1.40299	1.38761e-06	-1.90926e-10	-1.43215
134036132	chr9:134036132:G:A	4.0132e-09	-1.61483	-4.23322e-10	1.5117e-06	-1.34649	-4.23322e-10
134036682	chr9:134036682:G:A	7.55418e-09	-1.90926e-10	-0.98232	1.46356e-06	-1.90926e-10	-1.37886
134036825	chr9:134036825:G:A	8.46991e-09	-1.90926e-10	-0.867901	3.10087e-06	-1.90926e-10	-0.628049
134036880	chr9:134036880:G:A	3.57821e-09	-1.72956	-4.23322e-10	1.17675e-06	-1.59698	-4.23322e-10
134036890	chr9:134036890:A:C	5.03075e-09	-1.90926e-10	-1.38885	1.48559e-06	-1.90926e-10	-1.36392
134037294	chr9:134037294:G:A	9.27928e-09	-1.90926e-10	-0.776636	2.29807e-06	-1.90926e-10	-0.927661
134037396	chr9:134037396:C:A	5.31702e-09	-1.90926e-10	-1.33351	1.60168e-06	-1.90926e-10	-1.28868
134037716	chr9:134037716:A:T	3.90242e-08	-1.55632	2.21609	2.0187e-05	-1.77895	3.02425
134037901	chr9:134037901:A:G	6.22875e-08	-1.47855	2.60589	3.04222e-05	-1.80536	3.46081
134038262	chr9:134038262:C:T	5.25734e-09	-1.90926e-10	-1.34479	1.45834e-06	-1.90926e-10	-1.38244
134038284	chr9:134038284:A:AG	8.95342e-09	0.414493	-1.22688	7.65646e-07	-0.657807	-1.36896
134038286	chr9:134038286:C:G	8.92913e-09	0.412815	-1.22792	7.64435e-07	-0.658805	-1.36955
134038401	chr9:134038401:T:C	6.06063e-09	-1.20261	-4.23322e-10	1.27006e-06	-1.52066	-4.23322e-10
134038561	chr9:134038561:G:A	1.39872e-06	5.57265	-1.33375	1.34494e-06	-0.659795	-0.803588
134039396	chr9:134039396:G:A	4.80218e-09	-1.90926e-10	-1.43535	1.3895e-06	-1.90926e-10	-1.43079
134039437	chr9:134039437:T:G	1.30484e-08	-0.742361	0.306605	8.98802e-07	-1.48447	-0.381958
134039704	chr9:134039704:A:G	5.06902e-09	-1.90926e-10	-1.38127	1.62591e-06	-1.90926e-10	-1.27367
134039713	chr9:134039713:C:T	0.0587413	10.5013	4.38291	7.42271e-06	0.376937	-0.132125
134039804	chr9:134039804:C:T	5.27375e-09	-1.90926e-10	-1.34168	1.47805e-06	-1.90926e-10	-1.36901
134040282	chr9:134040282:G:A	1.92427e-07	1.73161	0.52369	6.54777e-05	2.58162	-0.159646
134040352	chr9:134040352:C:T	0.0306638	10.9773	3.25691	8.87086e-06	0.883145	-0.460106
134040375	chr9:134040375:T:G	6.18305e-09	-1.90926e-10	-1.18261	1.7059e-06	-1.90926e-10	-1.22564
134040437	chr9:134040437:C:A	9.74203e-09	0.569255	-1.29723	8.27458e-07	-0.542853	-1.40628
134040465	chr9:134040465:C:T	6.31143e-09	-1.90926e-10	-1.16206	1.73639e-06	-1.90926e-10	-1.20792
134040643	chr9:134040643:C:T	1.85807e-05	7.06905	-0.243598	1.75235e-05	1.60257	-0.498753
134041028	chr9:134041028:C:T	6.71442e-09	-1.90926e-10	-1.10016	1.81591e-06	-1.90926e-10	-1.16315
134041258	chr9:134041258:C:G	3.58083e-08	-1.90926e-10	0.573759	2.61383e-06	-1.90926e-10	-0.798916
134041481	chr9:134041481:A:G	5.90041e-09	-1.90926e-10	-1.2294	1.80949e-06	-1.90926e-10	-1.16669
134041630	chr9:134041630:G:A	9.60596e-10	-1.79603	-1.24859	5.76086e-07	-1.48016	-0.831065
134041710	chr9:134041710:A:AG	4.80731e-09	-1.90926e-10	-1.43428	1.37392e-06	-1.90926e-10	-1.44206
134041864	chr9:134041864:T:G	4.2881e-09	-1.54858	-4.23322e-10	1.5493e-06	-1.32193	-4.23322e-10
134041883	chr9:134041883:G:A	0.00131816	10.0605	1.02687	2.73271e-06	0.360557	-1.115
134041986	chr9:134041986:G:A	6.33632e-07	4.79767	-1.35062	9.61742e-07	-0.907149	-0.891591
134042075	chr9:134042075:A:G	1.51893e-08	-1.90926e-10	-0.283829	3.59148e-06	-1.90926e-10	-0.481167
134042175	chr9:134042175:G:A	5.20178e-08	-1.90926e-10	0.947166	3.60221e-06	-1.90926e-10	-0.478185
134042206	chr9:134042206:G:T	3.76114e-08	-1.90926e-10	0.622887	2.68922e-06	-1.90926e-10	-0.770482
134042228	chr9:134042228:G:C	4.78006e-09	-1.90926e-10	-1.43997	1.37723e-06	-1.90926e-10	-1.43966
134042381	chr9:134042381:C:T	8.78016e-09	-1.90926e-10	-0.831925	2.33162e-06	-1.90926e-10	-0.913169
134042540	chr9:134042540:G:A	5.82895e-09	-1.90926e-10	-1.24158	1.9878e-06	-1.90926e-10	-1.0727
134042550	chr9:134042550:T:C	7.71165e-08	-1.90926e-10	1.3409	1.75232e-05	-1.90926e-10	1.10379
134042583	chr9:134042583:G:C	3.77111e-08	-1.90926e-10	0.625534	2.69331e-06	-1.90926e-10	-0.768961
134042598	chr9:134042598:C:T	1.45216e-06	5.62911	-1.35272	1.19083e-06	-0.576587	-1.00849
134042802	chr9:134042802:C:T	1.23923e-08	-0.487348	-4.23322e-10	1.7711e-06	-1.18813	-4.23322e-10
134042862	chr9:134042862:CAG:C	3.47602e-08	-1.90926e-10	0.544053	7.41788e-06	-1.90926e-10	0.244162
134043134	chr9:134043134:C:T	4.80743e-09	-1.90926e-10	-1.43426	1.37385e-06	-1.90926e-10	-1.44212
134043191	chr9:134043191:G:C	5.87642e-09	-1.90926e-10	-1.23347	1.79888e-06	-1.90926e-10	-1.17257
134043322	chr9:134043322:C:T	2.60305e-09	-1.05259	-0.995143	5.00016e-07	-1.28452	-1.16833
134043700	chr9:134043700:T:C	6.93544e-08	-1.90926e-10	1.23481	3.88713e-06	-1.90926e-10	-0.40206
134043791	chr9:134043791:G:T	5.84065e-09	-1.90926e-10	-1.23958	1.78638e-06	-1.90926e-10	-1.17954
134044158	chr9:134044158:C:T	5.28885e-09	-1.90926e-10	-1.33882	1.73277e-06	-1.90926e-10	-1.21001
134044187	chr9:134044187:G:A	0.0017917	12.4415	-1.04722	5.91222e-06	1.45937	-1.44208
134044223	chr9:134044223:C:T	3.43982e-08	-1.90926e-10	0.533585	7.33702e-06	-1.90926e-10	0.233201
134044295	chr9:134044295:C:T	5.43514e-09	-1.90926e-10	-1.31154	1.8048e-06	-1.90926e-10	-1.16928
134044378	chr9:134044378:A:G	4.42485e-08	0.204884	0.580517	2.02259e-06	-0.268295	-0.787058
134044405	chr9:134044405:C:G	5.66072e-09	-1.90926e-10	-1.27087	1.57331e-06	-1.90926e-10	-1.30655
134044496	chr9:134044496:A:G	8.07733e-08	-1.90926e-10	1.38723	4.25913e-06	-1.90926e-10	-0.310666
134044580	chr9:134044580:T:TG	1.00727e-08	-1.90926e-10	-0.694596	2.47081e-06	-1.90926e-10	-0.855186
134044914	chr9:134044914:G:A	3.89054e-08	0.656713	-4.23322e-10	3.86479e-06	-0.407823	-4.23322e-10
134044975	chr9:134044975:C:T	0.00239968	12.9971	-1.31071	8.34705e-06	1.7703	-1.40813
134045228	chr9:134045228:C:A	1.01247e-08	-1.90926e-10	-0.689444	2.48233e-06	-1.90926e-10	-0.850536
134045586	chr9:134045586:G:A	4.78214e-09	-1.90926e-10	-1.43953	1.39268e-06	-1.90926e-10	-1.4285
134045715	chr9:134045715:G:A	1.66362e-08	-1.90926e-10	-0.19284	1.81631e-06	-1.90926e-10	-1.16293
134045783	chr9:134045783:C:T	0.00124958	12.1846	-1.15074	5.23298e-06	1.32843	-1.43318
134046018	chr9:134046018:G:A	0.00133573	12.2535	-1.15289	5.39368e-06	1.35829	-1.43279
134046024	chr9:134046024:G:A	0.00420455	9.69723	2.55002	4.01972e-06	0.170185	-0.538705
134046085	chr9:134046085:C:T	5.46802e-09	-1.90926e-10	-1.3055	1.82059e-06	-1.90926e-10	-1.16057
134046216	chr9:134046216:G:C	4.89561e-09	-1.90926e-10	-1.41608	1.42116e-06	-1.90926e-10	-1.40826
134046273	chr9:134046273:T:C	7.55772e-08	-1.90926e-10	1.32073	1.70835e-05	-1.90926e-10	1.07838
134046345	chr9:134046345:G:A	5.43206e-09	-1.90926e-10	-1.3121	1.51623e-06	-1.90926e-10	-1.34351
134047010	chr9:134047010:C:T	3.61735e-09	-1.71868	-4.23322e-10	1.18171e-06	-1.59277	-4.23322e-10
134047342	chr9:134047342:C:CTGGGAGCTGGCTT	4.23491e-08	-1.90926e-10	0.741526	2.87425e-06	-1.90926e-10	-0.703942
134047504	chr9:134047504:C:T	0.00040493	7.96849	1.93855	1.67062e-06	-0.452261	-0.794277
134047619	chr9:134047619:T:G	3.03816e-08	-1.90926e-10	0.409416	7.36118e-06	-1.90926e-10	0.236488
134047717	chr9:134047717:G:A	8.26291e-08	-1.90926e-10	1.40994	1.84574e-05	-1.90926e-10	1.15574
134047977	chr9:134047977:G:A	1.11614e-08	-1.90926e-10	-0.591962	2.91587e-06	-1.90926e-10	-0.689565
134047992	chr9:134047992:G:A	4.77006e-09	-1.90926e-10	-1.44206	1.37413e-06	-1.90926e-10	-1.44191
134048069	chr9:134048069:G:A	5.15374e-09	-1.90926e-10	-1.3647	1.44934e-06	-1.90926e-10	-1.38863
134048233	chr9:134048233:T:C	2.48464e-07	3.07275	-0.561872	1.79486e-06	-0.283275	-0.891527
134048405	chr9:134048405:G:A	3.93177e-09	-1.63533	-4.23322e-10	9.97947e-07	-1.76179	-4.23322e-10
134049161	chr9:134049161:G:C	5.5214e-09	-1.90926e-10	-1.29579	1.84493e-06	-1.90926e-10	-1.14729
134049479	chr9:134049479:A:C	1.20116e-07	-1.90926e-10	1.78404	2.60729e-05	-1.90926e-10	1.50116
134049644	chr9:134049644:G:A	5.84348e-08	-1.90926e-10	1.06349	3.4496e-06	-1.90926e-10	-0.521473
134050123	chr9:134050123:T:C	9.88799e-09	-1.90926e-10	-0.7131	2.60291e-06	-1.90926e-10	-0.803103
134050380	chr9:134050380:G:A	9.5111e-09	-0.751961	-4.23322e-10	3.91401e-06	-0.395168	-4.23322e-10
134050521	chr9:134050521:G:A	4.06021e-09	-1.60319	-4.23322e-10	9.84193e-07	-1.77566	-4.23322e-10
134050568	chr9:134050568:C:T	7.8297e-09	-1.90926e-10	-0.946496	1.41075e-06	-1.90926e-10	-1.41561
134050734	chr9:134050734:C:T	6.7278e-08	-1.90926e-10	1.20441	1.66544e-05	-1.90926e-10	1.05294
134050987	chr9:134050987:C:G	1.61643e-08	-1.90926e-10	-0.221618	3.54681e-06	-1.90926e-10	-0.493684
134051001	chr9:134051001:C:A	5.58897e-09	-1.01809	-0.265539	9.75124e-07	-1.25116	-0.533764
134051013	chr9:134051013:G:A	3.86583e-09	-1.65224	-4.23322e-10	9.36295e-07	-1.82556	-4.23322e-10
134051069	chr9:134051069:G:A	5.43206e-09	-1.90926e-10	-1.3121	1.51623e-06	-1.90926e-10	-1.34351
134051234	chr9:134051234:G:A	8.19518e-07	3.33392	0.37038	4.1089e-06	-0.14944	-0.197137
134052267	chr9:134052267:C:T	4.80046e-09	-1.90926e-10	-1.43571	1.3741e-06	-1.90926e-10	-1.44194
134052294	chr9:134052294:G:A	5.11353e-09	-1.90926e-10	-1.37253	1.51328e-06	-1.90926e-10	-1.34545
134052903	chr9:134052903:G:A	1.51328e-09	-1.81082	-0.779325	5.85171e-07	-1.63356	-0.662024
134052950	chr9:134052950:T:C	5.54254e-09	-1.90926e-10	-1.29197	1.53977e-06	-1.90926e-10	-1.3281
134053015	chr9:134053015:A:T	0.00183612	9.4528	1.96595	2.77406e-06	0.080441	-0.819862
134053017	chr9:134053017:T:C	0.000803023	12.0268	-1.43504	6.70438e-06	1.42103	-1.278
134053178	chr9:134053178:G:A	7.792e-08	-1.90926e-10	1.35126	1.76969e-05	-1.90926e-10	1.11366
134053433	chr9:134053433:G:T	1.08422e-08	-1.90926e-10	-0.620975	2.83918e-06	-1.90926e-10	-0.716218
134053585	chr9:134053585:C:T	4.77842e-09	-1.90926e-10	-1.44031	1.3738e-06	-1.90926e-10	-1.44215
134053634	chr9:134053634:G:A	3.98807e-09	-1.22148	-0.399634	7.4689e-07	-1.41503	-0.636535
134053680	chr9:134053680:G:C	3.52076e-09	-1.31358	-0.432162	6.72042e-07	-1.49035	-0.66682
134053734	chr9:134053734:A:G	7.88628e-08	-1.90926e-10	1.36329	1.75902e-05	-1.90926e-10	1.10761
134053962	chr9:134053962:ACTCGTTGCTACTGGG:A	7.64523e-08	-1.90926e-10	1.33225	4.10908e-06	-1.90926e-10	-0.346534
134054099	chr9:134054099:C:G	6.53488e-09	-1.12727	-4.23322e-10	1.14268e-06	-1.62635	-4.23322e-10
134054140	chr9:134054140:T:C	3.94974e-08	-1.90926e-10	0.671815	8.43757e-06	-1.90926e-10	0.372962
134054278	chr9:134054278:A:G	4.27321e-09	-1.15942	-0.392639	7.89313e-07	-1.3638	-0.632524
134054401	chr9:134054401:A:G	4.02066e-09	-1.18481	-0.428167	7.49336e-07	-1.38484	-0.663461
134054413	chr9:134054413:A:G	3.25954e-09	-1.82283	-4.23322e-10	9.55358e-07	-1.8054	-4.23322e-10
134054446	chr9:134054446:A:G	0.00408106	9.81053	2.40692	4.0741e-06	0.232176	-0.587258
134054587	chr9:134054587:T:C	4.81868e-09	-1.90926e-10	-1.43192	1.37389e-06	-1.90926e-10	-1.44209
134054609	chr9:134054609:C:T	9.20838e-08	-1.90926e-10	1.51828	2.04998e-05	-1.90926e-10	1.26068
134054650	chr9:134054650:A:G	3.96321e-09	-1.20763	-0.419742	7.40815e-07	-1.40381	-0.655921
134054716	chr9:134054716:T:G	4.79446e-09	-1.90926e-10	-1.43696	1.37386e-06	-1.90926e-10	-1.44211
134054844	chr9:134054844:C:T	4.78483e-09	-1.90926e-10	-1.43897	1.37392e-06	-1.90926e-10	-1.44207
134054883	chr9:134054883:AC:A	3.9498e-09	-1.20892	-0.42183	7.38725e-07	-1.4048	-0.657757
134054892	chr9:134054892:A:T	4.00367e-09	-1.20761	-0.409598	7.47543e-07	-1.40367	-0.647023
134054917	chr9:134054917:A:G	4.06239e-09	-1.20898	-0.393665	7.572e-07	-1.40485	-0.633007
134054922	chr9:134054922:G:C	5.73397e-09	-1.90926e-10	-1.25801	1.57406e-06	-1.90926e-10	-1.30607
134054957	chr9:134054957:G:A	4.81791e-09	-1.90926e-10	-1.43208	1.37383e-06	-1.90926e-10	-1.44213
134054962	chr9:134054962:G:A	8.63301e-08	-1.90926e-10	1.45376	1.94302e-05	-1.90926e-10	1.2071
134055082	chr9:134055082:C:T	5.89786e-09	-1.90926e-10	-1.22983	1.80539e-06	-1.90926e-10	-1.16895
134055225	chr9:134055225:C:G	5.7329e-09	-1.90926e-10	-1.2582	1.74872e-06	-1.90926e-10	-1.20085
134055233	chr9:134055233:G:A	3.34823e-09	-1.79599	-4.23322e-10	1.04395e-06	-1.71672	-4.23322e-10
134055357	chr9:134055357:G:A	8.47287e-09	-1.90926e-10	-0.867551	2.17986e-06	-1.90926e-10	-0.980471
134055513	chr9:134055513:G:A	1.52961e-08	-0.725444	0.448623	2.08986e-06	-1.03051	0.00787661
134055514	chr9:134055514:G:A	1.56741e-08	-0.701036	0.448623	2.13322e-06	-1.00997	0.00787661
134055893	chr9:134055893:G:A	1.69593e-08	-1.82666	1.65306	1.11209e-05	-1.58016	2.22926
134055935	chr9:134055935:C:T	1.24013e-08	-1.90926e-10	-0.486619	3.23841e-06	-1.90926e-10	-0.584648
134056342	chr9:134056342:A:G	0.00088721	11.3456	-0.654231	4.86697e-06	1.19579	-1.37305
134056392	chr9:134056392:T:C	1.72554e-08	0.388543	-0.544838	1.47589e-06	-0.544874	-0.825594
134056495	chr9:134056495:C:T	5.5267e-09	-1.90926e-10	-1.29483	1.5405e-06	-1.90926e-10	-1.32763
134056517	chr9:134056517:G:A	4.80282e-09	-1.29797	-0.137248	7.84756e-07	-1.52582	-0.476298
134056533	chr9:134056533:C:G	5.96533e-09	-1.21846	-4.23322e-10	1.34033e-06	-1.46682	-4.23322e-10
134056746	chr9:134056746:A:C	6.82608e-09	-1.90926e-10	-1.08367	2.45359e-06	-1.90926e-10	-0.86218
134056814	chr9:134056814:G:A	4.92213e-09	-1.90926e-10	-1.41068	1.44275e-06	-1.90926e-10	-1.39318
134057578	chr9:134057578:G:A	0.000566055	8.48874	1.75328	3.15308e-06	-0.0640569	-0.547296
134057996	chr9:134057996:G:A	8.46215e-05	5.12892	3.2126	1.86885e-06	-1.10904	-0.0253673
134058130	chr9:134058130:G:A	3.50699e-09	-1.74966	-4.23322e-10	1.14895e-06	-1.62089	-4.23322e-10
134058209	chr9:134058209:T:C	5.09779e-06	6.9707	-1.43856	1.06389e-06	-0.718607	-0.979196
134059251	chr9:134059251:C:T	9.74747e-09	-1.90926e-10	-0.727412	2.58538e-06	-1.90926e-10	-0.809858
134059455	chr9:134059455:C:T	1.14001e-09	-1.43318	-1.4402	2.64749e-07	-1.81145	-1.27726
134059529	chr9:134059529:AC:A	1.48781e-09	-1.6861	-0.921018	7.30475e-07	-1.69783	-0.375966
134060248	chr9:134060248:A:G	7.52047e-09	-1.90926e-10	-0.986792	1.59104e-06	-1.90926e-10	-1.29534
134060470	chr9:134060470:G:C	4.77099e-09	-1.90926e-10	-1.44187	1.37767e-06	-1.90926e-10	-1.43934
134060834	chr9:134060834:C:T	7.01059e-09	-1.90926e-10	-1.057	2.31761e-06	-1.90926e-10	-0.919195
134061647	chr9:134061647:C:T	4.76972e-09	-1.90926e-10	-1.44213	1.38297e-06	-1.90926e-10	-1.4355
134061966	chr9:134061966:G:T	9.20853e-06	4.42803	1.69543	0.000212665	2.08757	1.51242
134061975	chr9:134061975:A:G	6.9186e-07	3.34899	0.185978	5.51899e-06	0.18067	-0.232208
134062169	chr9:134062169:C:A	1.10523e-05	4.34437	1.9616	0.000259817	2.02739	1.77286
134062205	chr9:134062205:A:G	7.05894e-07	3.34485	0.210191	5.65805e-06	0.179013	-0.205666
134062526	chr9:134062526:C:T	1.32227e-08	-1.90926e-10	-0.422488	3.20374e-06	-1.90926e-10	-0.595413
134062535	chr9:134062535:T:C	9.77789e-10	-1.80228	-1.2246	4.29997e-07	-1.53473	-1.06898
134062587	chr9:134062587:G:A	1.28386e-08	-1.90926e-10	-0.451964	3.11989e-06	-1.90926e-10	-0.621934
134062606	chr9:134062606:G:A	8.38401e-09	-1.48936	0.611261	1.06849e-05	-0.535681	1.14478
134062668	chr9:134062668:G:A	1.10034e-08	-1.90926e-10	-0.606212	2.72294e-06	-1.90926e-10	-0.758021
134062736	chr9:134062736:C:T	1.00988e-05	4.36237	1.85338	0.000236562	2.03921	1.66727
134063256	chr9:134063256:T:C	8.68069e-07	3.5287	0.23315	6.47004e-06	0.29338	-0.185929
134063522	chr9:134063522:T:C	1.05973e-05	4.47876	1.78518	0.000243092	2.13288	1.60083
134063652	chr9:134063652:T:A	1.44172e-08	-0.336	-4.23322e-10	1.97171e-06	-1.08083	-4.23322e-10
134063924	chr9:134063924:A:G	6.82726e-07	3.33435	0.187328	5.51364e-06	0.173239	-0.225746
134064100	chr9:134064100:C:T	3.61812e-09	-1.71847	-4.23322e-10	1.19694e-06	-1.57996	-4.23322e-10
134064107	chr9:134064107:A:G	9.05531e-06	4.60214	1.50455	0.000203584	2.22996	1.32639
134064423	chr9:134064423:C:T	9.81258e-06	4.41257	1.77443	0.000228028	2.07992	1.58981
134064464	chr9:134064464:C:T	1.63161e-05	6.3636	0.331894	4.11834e-06	0.691834	-1.03612
134065012	chr9:134065012:T:C	0.000246936	6.91938	2.49309	1.46655e-05	0.990318	-0.0645545
134065124	chr9:134065124:G:A	1.00533e-09	-1.8023	-1.19681	4.46113e-07	-1.53414	-1.03277
134065237	chr9:134065237:A:G	1.05888e-05	4.47466	1.78848	0.000242071	2.12878	1.60071
134065439	chr9:134065439:A:G	5.42632e-09	-1.90926e-10	-1.31316	1.61425e-06	-1.90926e-10	-1.28086
134065464	chr9:134065464:G:A	9.56435e-06	4.40596	1.75542	0.000222406	2.07413	1.57065
134065839	chr9:134065839:G:A	2.96785e-08	-1.90926e-10	0.386003	6.94872e-06	-1.90926e-10	0.178826
134066030	chr9:134066030:T:C	9.06217e-09	-1.90926e-10	-0.800312	2.46179e-06	-1.90926e-10	-0.858844
134066656	chr9:134066656:C:A	9.59148e-05	6.73143	1.73537	1.26028e-05	0.897034	-0.122848
134066870	chr9:134066870:T:C	5.42724e-09	-1.90926e-10	-1.31299	1.48259e-06	-1.90926e-10	-1.36594
134066873	chr9:134066873:G:A	1.19215e-05	4.5098	1.87188	0.000270421	2.16093	1.67932
134066934	chr9:134066934:C:A	1.20408e-08	-1.90926e-10	-0.516118	2.9419e-06	-1.90926e-10	-0.680678
134066936	chr9:134066936:G:C	5.6394e-09	-1.90926e-10	-1.27464	1.70189e-06	-1.90926e-10	-1.22799
134067044	chr9:134067044:A:G	1.38419e-05	4.27943	2.25161	0.000341088	1.98553	2.08688
134067288	chr9:134067288:G:A	1.21562e-05	4.41652	1.98465	0.000280459	2.08581	1.79088
134067384	chr9:134067384:TCCCCAGGCGCGGG:T	0.00018181	6.57261	2.53369	1.20882e-05	0.779443	-0.0469429
134067499	chr9:134067499:C:T	5.96952e-09	-1.90926e-10	-1.21775	1.79698e-06	-1.90926e-10	-1.17362
134067584	chr9:134067584:G:T	1.6839e-05	4.34659	2.38044	0.000408929	2.04081	2.213
134068323	chr9:134068323:T:C	1.59158e-05	4.42166	2.24899	0.000378951	2.09302	2.08466
134068417	chr9:134068417:G:A	2.5722e-08	-1.90926e-10	0.242927	6.48696e-06	-1.90926e-10	0.110062
134068430	chr9:134068430:G:A	1.08533e-08	-1.90926e-10	-0.619947	2.6791e-06	-1.90926e-10	-0.77425
134068441	chr9:134068441:G:C	5.86206e-09	-1.90926e-10	-1.23592	1.54994e-06	-1.90926e-10	-1.32151
134068451	chr9:134068451:C:A	1.10328e-08	-1.90926e-10	-0.603545	2.72251e-06	-1.90926e-10	-0.758178
134068469	chr9:134068469:G:A	5.02306e-09	-1.90926e-10	-1.39038	1.65286e-06	-1.90926e-10	-1.25722
134068760	chr9:134068760:C:T	1.05331e-09	-1.784	-1.16848	4.89656e-07	-1.47788	-0.995901
134068860	chr9:134068860:C:G	1.03005e-05	4.59425	1.64128	0.000230665	2.21885	1.46238
134069115	chr9:134069115:C:T	2.06569e-05	5.03175	1.89963	0.00042318	2.57793	1.71014
134069463	chr9:134069463:G:A	1.15153e-08	-1.90926e-10	-0.560743	2.82947e-06	-1.90926e-10	-0.719643
134069618	chr9:134069618:C:T	5.84124e-09	-1.90926e-10	-1.23948	1.5458e-06	-1.90926e-10	-1.32419
134069802	chr9:134069802:G:A	7.47882e-07	3.59666	0.0161656	5.65566e-06	0.345186	-0.37226
134070018	chr9:134070018:C:T	5.21018e-09	-1.90926e-10	-1.35381	1.54125e-06	-1.90926e-10	-1.32714
134070206	chr9:134070206:ACCAAATGCCCCCAACCCTTATGGGCCTC:A	4.76964e-09	-1.90926e-10	-1.44215	1.37541e-06	-1.90926e-10	-1.44098
134070534	chr9:134070534:T:C	4.63907e-09	-1.46991	-4.23322e-10	9.76635e-07	-1.78337	-4.23322e-10
134070723	chr9:134070723:G:A	6.5982e-09	-1.90926e-10	-1.11762	1.80372e-06	-1.90926e-10	-1.16988
134071073	chr9:134071073:A:C	7.84309e-07	3.93084	-0.270454	5.65962e-06	0.564296	-0.590672
134071254	chr9:134071254:C:T	2.37205e-05	6.86019	0.209485	5.40345e-06	0.981575	-1.05427
134071287	chr9:134071287:G:A	6.59314e-09	-1.90926e-10	-1.11839	1.80396e-06	-1.90926e-10	-1.16975
134071417	chr9:134071417:C:G	6.3764e-09	-1.90926e-10	-1.15182	2.26661e-06	-1.90926e-10	-0.941447
134071451	chr9:134071451:G:A	8.93731e-09	-1.90926e-10	-0.814186	1.52386e-06	-1.90926e-10	-1.33849
134071515	chr9:134071515:C:T	1.2903e-06	4.25262	-0.0944148	7.75797e-06	0.755829	-0.466839
134071862	chr9:134071862:G:A	6.17941e-09	-1.90926e-10	-1.1832	1.866e-06	-1.90926e-10	-1.13593
134072001	chr9:134072001:G:A	3.83485e-05	5.52799	2.02206	0.000596316	2.94348	1.68756
134072007	chr9:134072007:C:T	1.52122e-09	-1.30507	-1.27984	9.07688e-07	-0.623122	-1.23346
134072069	chr9:134072069:C:T	1.06205e-09	-1.82338	-1.12084	4.50713e-07	-1.62179	-0.934869
134072141	chr9:134072141:C:T	4.36803e-05	5.48162	2.19861	0.000679654	2.90625	1.8556
134072409	chr9:134072409:A:T	1.02531e-08	-1.90926e-10	-0.676839	2.76827e-06	-1.90926e-10	-0.741511
134072482	chr9:134072482:T:C	1.07191e-09	-1.82257	-1.11241	4.57477e-07	-1.61686	-0.924903
134072543	chr9:134072543:G:A	5.03378e-09	-1.90926e-10	-1.38825	1.48102e-06	-1.90926e-10	-1.367
134072776	chr9:134072776:T:C	7.97562e-06	4.23755	1.74217	0.000215104	1.96812	1.64327
134073039	chr9:134073039:C:T	4.76965e-09	-1.90926e-10	-1.44215	1.37548e-06	-1.90926e-10	-1.44093
134073139	chr9:134073139:C:T	1.07398e-09	-1.82465	-1.1084	4.53581e-07	-1.63086	-0.919451
134073140	chr9:134073140:G:A	1.05251e-09	-1.8203	-1.13295	4.52326e-07	-1.6027	-0.950387
134073220	chr9:134073220:G:A	4.83154e-09	-1.90926e-10	-1.42925	1.3793e-06	-1.90926e-10	-1.43816
134073304	chr9:134073304:T:C	9.76036e-06	4.33972	1.84195	0.000255974	2.0481	1.73724
134073429	chr9:134073429:G:A	4.93672e-09	-1.90926e-10	-1.40772	1.3862e-06	-1.90926e-10	-1.43316
134073505	chr9:134073505:C:A	1.6224e-08	-1.90926e-10	-0.217931	4.01147e-06	-1.90926e-10	-0.370573
134073694	chr9:134073694:C:G	8.61258e-06	4.2899	1.76666	0.000229355	2.00889	1.66665
134073839	chr9:134073839:G:A	1.0121e-05	4.45925	1.7587	0.000258338	2.13714	1.6574
134074086	chr9:134074086:AG:A	6.14416e-09	-1.90926e-10	-1.18892	1.69074e-06	-1.90926e-10	-1.23456
134074090	chr9:134074090:T:C	6.15327e-09	-1.90926e-10	-1.18744	1.693e-06	-1.90926e-10	-1.23323
134074333	chr9:134074333:A:G	9.29829e-06	4.38497	1.74819	0.000241074	2.08163	1.64374
134074400	chr9:134074400:G:A	5.51219e-09	-1.29746	-4.23322e-10	1.28437e-06	-1.50946	-4.23322e-10
134074466	chr9:134074466:C:T	2.0405e-09	-1.82783	-0.463397	8.34127e-07	-1.6872	-0.253901
134074722	chr9:134074722:G:A	5.46043e-09	-1.90926e-10	-1.30689	1.61793e-06	-1.90926e-10	-1.27859
134074768	chr9:134074768:A:G	9.90682e-06	4.37429	1.82227	0.000257677	2.075	1.71698
134074870	chr9:134074870:C:A	1.06477e-05	4.39813	1.87055	0.000273809	2.08985	1.76285
134075205	chr9:134075205:A:G	9.17562e-07	4.1152	-0.297896	6.13467e-06	0.670036	-0.615812
134075208	chr9:134075208:C:A	1.0903e-05	4.53571	1.75667	0.000275633	2.20299	1.65635
134075440	chr9:134075440:C:T	1.13862e-09	-1.81081	-1.0638	5.14494e-07	-1.55965	-0.864654
134075445	chr9:134075445:T:G	9.52125e-06	4.39102	1.76584	0.000246495	2.08717	1.66044
134075448	chr9:134075448:T:C	9.34774e-07	3.95078	-0.11489	6.44439e-06	0.563008	-0.45953
134075551	chr9:134075551:G:C	1.0112e-06	4.0841	-0.16963	6.73245e-06	0.651829	-0.504622
134075658	chr9:134075658:G:A	6.22557e-08	-1.90926e-10	1.12683	1.66119e-05	-1.90926e-10	1.05039
134075768	chr9:134075768:A:G	1.24183e-06	2.90776	1.21216	4.64295e-05	0.947922	1.13028
134075772	chr9:134075772:T:C	1.75311e-05	4.50953	2.25778	0.000451269	2.20049	2.15184
134075880	chr9:134075880:T:C	3.03884e-05	6.91913	0.398262	8.87489e-05	2.72674	-0.000665114
134075911	chr9:134075911:G:A	5.78872e-09	-1.90926e-10	-1.24851	1.7185e-06	-1.90926e-10	-1.21828
134075966	chr9:134075966:G:A	3.23291e-07	0.992289	1.78184	3.20081e-05	-0.00466543	1.71092
134075995	chr9:134075995:T:C	1.0356e-09	-1.81176	-1.15768	4.53194e-07	-1.56869	-0.982475
134076072	chr9:134076072:G:A	1.12982e-09	-1.80867	-1.07369	5.11986e-07	-1.55175	-0.877443
134076104	chr9:134076104:G:A	4.98575e-09	-1.90926e-10	-1.39784	1.40426e-06	-1.90926e-10	-1.42022
134076124	chr9:134076124:A:G	7.17659e-07	3.94191	-0.370331	5.16786e-06	0.558248	-0.675521
134076351	chr9:134076351:T:C	1.23141e-08	-1.90926e-10	-0.493674	2.99758e-06	-1.90926e-10	-0.661926
134076423	chr9:134076423:G:A	1.23719e-05	4.59087	1.82789	0.000308963	2.24645	1.72703
134076657	chr9:134076657:C:T	1.14356e-05	4.41874	1.92132	0.000293725	2.10889	1.81403
134076658	chr9:134076658:G:A	1.12776e-09	-1.82238	-1.06181	4.86674e-07	-1.61558	-0.86431
134076668	chr9:134076668:C:G	1.11024e-05	4.53132	1.77918	0.000280705	2.199	1.67857
134076724	chr9:134076724:A:G	1.08028e-09	-1.81688	-1.11032	4.7297e-07	-1.58583	-0.92262
134077014	chr9:134077014:C:A	1.3363e-05	4.67931	1.81651	0.00032566	2.31522	1.7109
134077301	chr9:134077301:G:A	6.12911e-06	3.76944	1.94695	0.00019186	1.65036	1.84668
134077380	chr9:134077380:C:T	3.29213e-09	-1.81289	-4.23322e-10	9.77911e-07	-1.78207	-4.23322e-10
134077414	chr9:134077414:G:A	8.02748e-07	4.02118	-0.337562	5.5827e-06	0.60924	-0.6493
134077433	chr9:134077433:G:A	4.66099e-08	-1.90926e-10	0.837393	3.63517e-06	-1.90926e-10	-0.469077
134077438	chr9:134077438:T:A	1.10706e-05	4.53788	1.76975	0.000279614	2.20474	1.66894
134077603	chr9:134077603:G:A	2.06791e-09	-1.82728	-0.450603	8.60441e-07	-1.66692	-0.24312
134077772	chr9:134077772:A:G	2.70428e-09	-1.78774	-0.221846	3.21964e-06	-1.19533	0.604866
134077835	chr9:134077835:A:G	2.97592e-09	-1.75796	-0.155904	3.86469e-06	-1.09465	0.686799
134077881	chr9:134077881:G:A	1.36755e-08	-1.19124	0.802425	2.44153e-05	0.0282594	1.40722
134078106	chr9:134078106:A:G	3.2677e-09	-1.75695	-0.0633814	4.35484e-06	-1.09142	0.802977
134078203	chr9:134078203:CA:C	6.31377e-08	2.5671	-1.4262	4.81267e-07	-1.17906	-1.312
134078287	chr9:134078287:T:C	2.85785e-09	-1.75875	-0.195604	3.65484e-06	-1.0954	0.63172
134078508	chr9:134078508:T:C	3.5212e-09	-1.73342	-0.0122009	5.04338e-06	-1.00691	0.865251
134078534	chr9:134078534:A:G	2.22539e-08	-1.90926e-10	0.0980954	1.56504e-05	-1.90926e-10	0.990766
134078648	chr9:134078648:C:T	5.83747e-09	-1.90926e-10	-1.24012	1.62497e-06	-1.90926e-10	-1.27424
134079100	chr9:134079100:G:A	5.82577e-09	-1.90926e-10	-1.24213	1.58077e-06	-1.90926e-10	-1.30182
134079343	chr9:134079343:T:C	3.74785e-06	5.12173	0.102788	2.0022e-05	1.4994	-0.262302
134079381	chr9:134079381:G:T	4.75837e-09	-1.44451	-4.23322e-10	1.16421e-06	-1.60769	-4.23322e-10
134079431	chr9:134079431:A:G	5.8445e-09	-1.90926e-10	-1.23892	1.54694e-06	-1.90926e-10	-1.32345
134079467	chr9:134079467:A:C	5.28862e-09	-1.90926e-10	-1.33886	1.43879e-06	-1.90926e-10	-1.39593
134079705	chr9:134079705:C:T	1.44879e-07	3.3681	-1.39662	7.0621e-07	-0.738421	-1.36915
134079882	chr9:134079882:A:T	3.24406e-09	-1.8276	-4.23322e-10	9.99162e-07	-1.76057	-4.23322e-10
134079923	chr9:134079923:T:G	1.54578e-09	-1.31293	-1.25596	4.08479e-07	-1.78875	-0.866296
134079974	chr9:134079974:T:A	6.08461e-09	-1.90926e-10	-1.19866	1.59605e-06	-1.90926e-10	-1.2922
134080048	chr9:134080048:A:AC	1.21957e-07	3.03613	-1.23688	1.17623e-06	-0.853672	-0.743747
134080274	chr9:134080274:T:TC	1.10224e-08	-1.90926e-10	-0.604493	2.71452e-06	-1.90926e-10	-0.761118
134080393	chr9:134080393:A:G	5.93644e-09	-1.90926e-10	-1.22331	1.56574e-06	-1.90926e-10	-1.31138
134080542	chr9:134080542:C:T	6.19986e-09	-1.90926e-10	-1.17989	1.61987e-06	-1.90926e-10	-1.27738
134080543	chr9:134080543:A:G	6.1353e-09	-1.90926e-10	-1.19036	1.60659e-06	-1.90926e-10	-1.28562
134080793	chr9:134080793:A:G	5.92691e-09	-1.90926e-10	-1.22492	1.56329e-06	-1.90926e-10	-1.31294
134080880	chr9:134080880:C:T	5.96598e-09	-1.90926e-10	-1.21835	1.57175e-06	-1.90926e-10	-1.30754
134081014	chr9:134081014:T:C	1.12416e-07	3.1518	-1.43401	6.91295e-07	-0.83224	-1.29668
134081067	chr9:134081067:G:A	3.24421e-09	-1.82755	-4.23322e-10	9.47544e-07	-1.81361	-4.23322e-10
134081081	chr9:134081081:C:T	1.5979e-07	3.46607	-1.39663	7.3877e-07	-0.692709	-1.36979
134081095	chr9:134081095:G:A	9.89218e-09	-1.90926e-10	-0.712676	2.67494e-06	-1.90926e-10	-0.775803
134081146	chr9:134081146:C:A	6.02732e-09	-1.90926e-10	-1.20812	1.58429e-06	-1.90926e-10	-1.2996
134081189	chr9:134081189:G:A	6.02646e-09	-1.90926e-10	-1.20826	1.58414e-06	-1.90926e-10	-1.29969
134081194	chr9:134081194:G:A	5.98364e-09	-1.90926e-10	-1.21539	1.5752e-06	-1.90926e-10	-1.30535
134081289	chr9:134081289:C:T	6.27554e-09	-1.90926e-10	-1.16776	1.63292e-06	-1.90926e-10	-1.26936
134081327	chr9:134081327:G:A	5.90323e-09	-1.90926e-10	-1.22892	1.55894e-06	-1.90926e-10	-1.31573
134081475	chr9:134081475:T:A	5.40317e-09	-1.90926e-10	-1.31743	1.46e-06	-1.90926e-10	-1.3813
134081490	chr9:134081490:C:G	1.3258e-07	3.28098	-1.39821	6.80542e-07	-0.776517	-1.36808
134081508	chr9:134081508:G:A	5.95296e-09	-1.90926e-10	-1.22053	1.56892e-06	-1.90926e-10	-1.30935
134081551	chr9:134081551:G:A	5.90082e-09	-1.90926e-10	-1.22933	1.55829e-06	-1.90926e-10	-1.31614
134081647	chr9:134081647:C:T	5.90273e-09	-1.90926e-10	-1.22901	1.55866e-06	-1.90926e-10	-1.3159
134081677	chr9:134081677:A:G	1.96037e-07	3.66571	-1.39182	8.06672e-07	-0.599106	-1.37546
134081829	chr9:134081829:A:G	5.8688e-09	-1.90926e-10	-1.23477	1.552e-06	-1.90926e-10	-1.32019
134081983	chr9:134081983:G:T	3.11494e-06	5.19367	-0.154123	1.681e-05	1.5503	-0.488057
134082357	chr9:134082357:G:A	5.75542e-09	-1.90926e-10	-1.25428	1.52852e-06	-1.90926e-10	-1.33543
134082384	chr9:134082384:C:T	4.70089e-09	-1.45667	-4.23322e-10	1.15091e-06	-1.61918	-4.23322e-10
134082435	chr9:134082435:G:A	5.54235e-09	-1.90926e-10	-1.292	1.48752e-06	-1.90926e-10	-1.36262
134082715	chr9:134082715:A:G	5.90476e-09	-1.90926e-10	-1.22866	1.55915e-06	-1.90926e-10	-1.31559
134082880	chr9:134082880:T:C	5.9261e-09	-1.90926e-10	-1.22505	1.56339e-06	-1.90926e-10	-1.31287
134082954	chr9:134082954:AT:A	6.1428e-09	-1.90926e-10	-1.18914	1.60833e-06	-1.90926e-10	-1.28454
134083033	chr9:134083033:G:A	1.22681e-08	-1.90926e-10	-0.497415	2.99e-06	-1.90926e-10	-0.664459
134083090	chr9:134083090:A:G	5.92437e-09	-1.90926e-10	-1.22535	1.56308e-06	-1.90926e-10	-1.31307
134083286	chr9:134083286:A:T	1.20658e-08	-1.90926e-10	-0.514048	2.94499e-06	-1.90926e-10	-0.679626
134083349	chr9:134083349:G:C	5.45096e-09	-1.90926e-10	-1.30863	1.46964e-06	-1.90926e-10	-1.37471
134083462	chr9:134083462:T:C	5.80317e-09	-1.90926e-10	-1.24602	1.53815e-06	-1.90926e-10	-1.32915
134083876	chr9:134083876:T:C	5.69307e-09	-1.90926e-10	-1.26517	1.51652e-06	-1.90926e-10	-1.34332
134084058	chr9:134084058:A:G	2.28527e-07	3.81375	-1.38652	8.7391e-07	-0.511031	-1.38348
134084109	chr9:134084109:A:G	9.70868e-10	-1.81388	-1.2201	3.36463e-07	-1.78305	-1.06595
134084149	chr9:134084149:G:A	5.90504e-09	-1.90926e-10	-1.22861	1.55915e-06	-1.90926e-10	-1.31559
134084275	chr9:134084275:A:G	5.74361e-09	-1.90926e-10	-1.25633	1.52673e-06	-1.90926e-10	-1.3366
134084746	chr9:134084746:G:A	6.39224e-09	-1.90926e-10	-1.14934	1.65915e-06	-1.90926e-10	-1.25343
134084757	chr9:134084757:T:C	6.1248e-09	-1.90926e-10	-1.19207	1.60375e-06	-1.90926e-10	-1.28739
134084850	chr9:134084850:T:G	5.5775e-09	-1.90926e-10	-1.28568	1.49398e-06	-1.90926e-10	-1.35829
134084996	chr9:134084996:A:G	1.66254e-06	4.7557	-0.344023	1.16287e-05	1.33791	-0.644175
134085377	chr9:134085377:A:G	5.87656e-09	-1.90926e-10	-1.23345	1.55294e-06	-1.90926e-10	-1.31958
134085569	chr9:134085569:C:A	4.15254e-06	5.34273	-0.0156797	2.04834e-05	1.65582	-0.395942
134086227	chr9:134086227:A:G	1.19631e-08	-1.90926e-10	-0.52259	4.617e-06	-1.90926e-10	-0.229988
134086305	chr9:134086305:T:G	1.23604e-08	0.19395	-0.683869	1.77822e-06	-0.708113	-0.476004
134086332	chr9:134086332:G:A	7.01687e-09	-1.90926e-10	-1.0561	1.89992e-06	-1.90926e-10	-1.11792
134086458	chr9:134086458:A:G	3.03763e-09	-1.76082	-0.132525	1.04026e-06	-1.80508	0.0848163
134086469	chr9:134086469:C:T	2.6627e-08	-1.90926e-10	0.277504	6.58843e-06	-1.90926e-10	0.125584
134086765	chr9:134086765:A:G	8.58764e-09	-1.90926e-10	-0.854096	2.1017e-06	-1.90926e-10	-1.01698
134086993	chr9:134086993:G:A	1.57664e-09	-1.76	-0.789121	3.99814e-07	-1.77656	-0.899925
134087006	chr9:134087006:G:A	1.1366e-09	-1.72014	-1.15624	3.55547e-07	-1.77877	-1.01506
134087020	chr9:134087020:C:T	5.11164e-08	2.28232	-1.35263	8.01295e-07	-0.554337	-1.42692
134087039	chr9:134087039:G:A	4.59006e-09	-1.56918	0.0886553	8.95422e-07	-1.64393	-0.226259
134087071	chr9:134087071:T:C	1.19215e-09	-1.70843	-1.12023	3.74566e-07	-1.77068	-0.971037
134087088	chr9:134087088:C:T	1.22438e-09	-1.68609	-1.1159	3.87829e-07	-1.75572	-0.951208
134087144	chr9:134087144:T:A	4.31743e-09	-1.789	0.247235	1.28625e-06	-1.81586	0.307864
134087223	chr9:134087223:A:G	8.23499e-09	-1.90926e-10	-0.896028	2.81571e-06	-1.90926e-10	-0.724519
134087419	chr9:134087419:T:C	4.82768e-09	-1.61669	0.186634	1.32049e-06	-1.68449	0.202763
134087619	chr9:134087619:G:A	2.08802e-05	4.65091	2.29123	0.000360855	1.96563	2.16311
134087695	chr9:134087695:A:G	2.25506e-08	-1.90926e-10	0.111343	4.81541e-06	-1.90926e-10	-0.187911
134087777	chr9:134087777:C:T	5.52084e-09	-1.90926e-10	-1.29589	1.51229e-06	-1.90926e-10	-1.34611
134087834	chr9:134087834:C:G	9.10379e-07	3.3396	0.469838	2.98759e-06	-0.572489	-0.0927759
134087838	chr9:134087838:C:A	1.85893e-09	-1.43437	-0.950056	5.85101e-07	-1.54277	-0.752935
134088065	chr9:134088065:G:A	8.35897e-10	-1.77354	-1.41013	2.463e-07	-1.82649	-1.33444
134088118	chr9:134088118:A:C	1.94694e-09	-1.6124	-0.725763	5.20956e-07	-1.66893	-0.742897
134088311	chr9:134088311:A:T	6.53022e-07	3.35339	0.123796	1.84135e-06	-0.569598	-0.579635
134088329	chr9:134088329:A:C	2.67405e-09	-1.41282	-0.608005	5.63367e-07	-1.49907	-0.834491
134088426	chr9:134088426:G:C	6.05645e-09	-1.90926e-10	-1.2033	1.64223e-06	-1.90926e-10	-1.26368
134088807	chr9:134088807:G:A	8.31194e-09	-1.90926e-10	-0.886727	2.27875e-06	-1.90926e-10	-0.936106
134088872	chr9:134088872:G:A	1.15114e-09	-1.66852	-1.19515	3.54645e-07	-1.50584	-1.29053
134088903	chr9:134088903:T:C	1.24843e-09	-1.50854	-1.27399	3.68859e-07	-1.59789	-1.15919
134089066	chr9:134089066:A:G	1.53267e-09	-1.28031	-1.2971	4.1414e-07	-1.45146	-1.18982
134089146	chr9:134089146:T:C	1.36269e-09	-1.48807	-1.20689	4.0667e-07	-1.58403	-1.07545
134089502	chr9:134089502:G:A	1.15899e-09	-1.53814	-1.31872	3.37552e-07	-1.62574	-1.22003
134089664	chr9:134089664:G:A	1.16939e-09	-1.54273	-1.30521	3.4239e-07	-1.63	-1.20153
134089678	chr9:134089678:T:C	1.26455e-09	-1.52373	-1.24597	3.79696e-07	-1.61567	-1.11245
134089739	chr9:134089739:T:A	2.54897e-08	-1.90926e-10	0.233856	6.40021e-06	-1.90926e-10	0.0965984
134089741	chr9:134089741:T:C	1.13145e-08	-1.90926e-10	-0.578332	2.5981e-06	-1.90926e-10	-0.804951
134090022	chr9:134090022:G:A	7.35327e-09	-1.90926e-10	-1.00927	2.02759e-06	-1.90926e-10	-1.05288
134090333	chr9:134090333:A:G	1.17611e-09	-1.53668	-1.30553	3.43913e-07	-1.62477	-1.20233
134090415	chr9:134090415:C:T	2.12852e-09	-1.66111	-0.587886	6.17198e-07	-1.71564	-0.526655
134090697	chr9:134090697:G:C	1.25273e-09	-1.54765	-1.23145	3.79212e-07	-1.63566	-1.09373
134090740	chr9:134090740:A:G	1.15424e-09	-1.54985	-1.31113	3.37621e-07	-1.63568	-1.20988
134090820	chr9:134090820:A:G	5.43136e-09	-1.90926e-10	-1.31223	1.4998e-06	-1.90926e-10	-1.3544
134091201	chr9:134091201:G:T	1.07008e-08	-1.90926e-10	-0.6341	2.47675e-06	-1.90926e-10	-0.852785
134091263	chr9:134091263:G:T	1.13631e-09	-1.46609	-1.41054	3.10308e-07	-1.57781	-1.35211
134091582	chr9:134091582:C:T	3.25649e-08	-1.90926e-10	0.478816	8.28943e-06	-1.90926e-10	0.355249
134091779	chr9:134091779:G:C	1.2097e-09	-1.48931	-1.32474	3.48657e-07	-1.58544	-1.22796
134091867	chr9:134091867:C:T	1.22612e-09	-1.50375	-1.29681	3.57659e-07	-1.59674	-1.19116
134091916	chr9:134091916:G:A	1.10001e-08	-1.90926e-10	-0.606515	2.53715e-06	-1.90926e-10	-0.828692
134092005	chr9:134092005:T:G	4.76971e-09	-1.90926e-10	-1.44214	1.37764e-06	-1.90926e-10	-1.43936
134092069	chr9:134092069:T:C	1.01538e-09	-1.62437	-1.36479	3.90428e-07	-1.42993	-1.27031
134092157	chr9:134092157:G:A	6.68185e-09	-1.90926e-10	-1.10503	1.82214e-06	-1.90926e-10	-1.15972
134092186	chr9:134092186:G:A	2.66123e-06	3.21889	1.66323	2.66415e-06	-0.679456	-0.100391
134092318	chr9:134092318:C:A	1.77606e-09	-1.56405	-0.865969	4.6219e-07	-1.58719	-0.944316
134092348	chr9:134092348:G:A	2.08006e-09	-1.653	-0.619024	6.01322e-07	-1.70875	-0.559604
134092354	chr9:134092354:G:T	2.08636e-09	-1.649	-0.619996	6.02888e-07	-1.70549	-0.560263
134092361	chr9:134092361:G:C	1.0475e-08	-1.90926e-10	-0.655424	2.43323e-06	-1.90926e-10	-0.870511
134092412	chr9:134092412:G:A	1.18356e-09	-1.53296	-1.30293	3.4625e-07	-1.62126	-1.19907
134092597	chr9:134092597:C:A	4.8662e-09	-1.90926e-10	-1.42211	1.45638e-06	-1.90926e-10	-1.38378
134093082	chr9:134093082:T:C	3.55846e-09	-1.73509	-4.23322e-10	9.61607e-07	-1.79888	-4.23322e-10
134093406	chr9:134093406:C:T	2.07431e-09	-1.59323	-0.681562	5.94338e-07	-1.65493	-0.625108
134093509	chr9:134093509:CAG:C	5.14397e-07	3.09343	0.145146	1.90318e-06	-0.689113	-0.427094
134093533	chr9:134093533:T:C	1.64214e-09	-1.44772	-1.0607	4.358e-07	-1.46758	-1.12273
134093620	chr9:134093620:C:T	6.18582e-09	-1.90926e-10	-1.18216	1.3915e-06	-1.90926e-10	-1.42935
134093854	chr9:134093854:C:A	1.05119e-08	-1.90926e-10	-0.651912	2.43847e-06	-1.90926e-10	-0.868361
134093875	chr9:134093875:G:A	1.18911e-08	-1.90926e-10	-0.528626	3.96096e-06	-1.90926e-10	-0.383244
134094032	chr9:134094032:C:T	5.14149e-09	-1.90926e-10	-1.36708	1.58266e-06	-1.90926e-10	-1.30063
134094316	chr9:134094316:C:T	1.89731e-09	-1.44697	-0.917018	4.96578e-07	-1.47132	-0.988428
134094468	chr9:134094468:A:G	1.11278e-08	-1.90926e-10	-0.594973	2.56506e-06	-1.90926e-10	-0.817752
134094525	chr9:134094525:A:G	8.55101e-10	-1.77284	-1.38811	2.96907e-07	-1.66021	-1.31386
134094595	chr9:134094595:A:G	1.29902e-08	-1.90926e-10	-0.440222	4.35801e-06	-1.90926e-10	-0.287715
134094976	chr9:134094976:G:A	4.99185e-09	-1.90926e-10	-1.39661	1.51675e-06	-1.90926e-10	-1.34316
134095020	chr9:134095020:G:A	5.32025e-09	-1.90926e-10	-1.3329	1.37732e-06	-1.90926e-10	-1.43959
134095123	chr9:134095123:C:T	1.02638e-09	-1.6834	-1.29498	3.15616e-07	-1.72011	-1.19285
134095189	chr9:134095189:G:A	3.2523e-09	-1.82506	-4.23322e-10	9.45856e-07	-1.8154	-4.23322e-10
134095200	chr9:134095200:G:C	4.79775e-09	-1.90926e-10	-1.43627	1.41413e-06	-1.90926e-10	-1.41322
134095282	chr9:134095282:G:A	1.17125e-09	-1.51575	-1.33059	3.50686e-07	-1.56676	-1.24084
134095562	chr9:134095562:C:T	4.79143e-09	-1.90926e-10	-1.43759	1.37408e-06	-1.90926e-10	-1.44194
134095613	chr9:134095613:T:C	1.11923e-08	-1.90926e-10	-0.589197	2.58282e-06	-1.90926e-10	-0.810849
134095834	chr9:134095834:C:T	5.45865e-09	-1.90926e-10	-1.30722	1.67033e-06	-1.90926e-10	-1.24671
134095997	chr9:134095997:C:T	1.22001e-09	-1.49452	-1.31104	3.66991e-07	-1.54688	-1.21527
134096227	chr9:134096227:G:T	1.16986e-09	-1.58711	-1.26042	3.1838e-07	-1.56331	-1.34094
134096251	chr9:134096251:C:A	1.21018e-09	-1.50328	-1.31037	3.64141e-07	-1.55569	-1.21425
134096306	chr9:134096306:C:G	1.19862e-09	-1.52166	-1.30159	3.62277e-07	-1.5724	-1.20268
134096500	chr9:134096500:G:A	8.86839e-10	-1.76134	-1.36317	3.17408e-07	-1.63644	-1.27086
134096527	chr9:134096527:T:C	1.36459e-09	-1.46221	-1.23136	4.116e-07	-1.46481	-1.18263
134096686	chr9:134096686:C:T	4.53266e-08	2.14593	-1.33646	9.70503e-07	-0.452492	-1.33718
134096778	chr9:134096778:CTG:C	6.93961e-09	-1.90926e-10	-1.06718	1.8631e-06	-1.90926e-10	-1.13749
134097139	chr9:134097139:C:T	1.10581e-08	-1.90926e-10	-0.601254	2.55807e-06	-1.90926e-10	-0.820479
134097155	chr9:134097155:C:T	7.80912e-09	-1.90926e-10	-0.949128	2.77037e-06	-1.90926e-10	-0.740751
134097331	chr9:134097331:C:T	5.63834e-09	-1.90926e-10	-1.27483	1.73737e-06	-1.90926e-10	-1.20736
134097896	chr9:134097896:G:C	2.2339e-08	-1.90926e-10	0.101916	5.26867e-06	-1.90926e-10	-0.0979538
134097967	chr9:134097967:C:T	1.16293e-09	-1.53141	-1.32208	3.49709e-07	-1.58029	-1.23009
134098047	chr9:134098047:C:T	5.10119e-09	-1.90926e-10	-1.37495	1.50861e-06	-1.90926e-10	-1.34854
134098109	chr9:134098109:G:A	1.20216e-09	-1.62353	-1.19678	3.21851e-07	-1.60098	-1.29242
134098223	chr9:134098223:G:A	2.00361e-08	-1.90926e-10	-0.00688529	4.76588e-06	-1.90926e-10	-0.198249
134098381	chr9:134098381:C:T	2.00074e-08	-1.90926e-10	-0.00831654	4.75465e-06	-1.90926e-10	-0.200609
134098386	chr9:134098386:G:A	9.52201e-10	-1.68793	-1.36547	2.65165e-07	-1.66049	-1.42665
134098599	chr9:134098599:A:G	4.9867e-09	-1.90926e-10	-1.39765	1.39555e-06	-1.90926e-10	-1.42644
134098657	chr9:134098657:C:A	1.28188e-09	-1.51583	-1.24026	3.98856e-07	-1.56714	-1.11174
134098854	chr9:134098854:C:T	1.24466e-09	-1.55763	-1.22793	3.8988e-07	-1.60527	-1.09638
134099196	chr9:134099196:G:A	1.07143e-08	-1.90926e-10	-0.632838	2.48675e-06	-1.90926e-10	-0.848755
134099456	chr9:134099456:A:G	9.35391e-09	-1.90926e-10	-0.768626	2.92672e-06	-1.90926e-10	-0.68585
134099502	chr9:134099502:C:A	2.95753e-09	-0.613619	-1.30645	6.22744e-07	-0.934014	-1.29934
134099678	chr9:134099678:G:A	4.77356e-09	-1.90926e-10	-1.44133	1.37943e-06	-1.90926e-10	-1.43806
134099797	chr9:134099797:CA:C	1.19589e-09	-1.52391	-1.30162	3.61622e-07	-1.57369	-1.20319
134099853	chr9:134099853:T:C	5.91694e-09	-1.90926e-10	-1.2266	1.83982e-06	-1.90926e-10	-1.15006
134099865	chr9:134099865:T:A	4.79468e-09	-1.90926e-10	-1.43691	1.37452e-06	-1.90926e-10	-1.44162
134099883	chr9:134099883:A:G	6.48936e-09	-1.90926e-10	-1.13426	2.13925e-06	-1.90926e-10	-0.999278
134099900	chr9:134099900:C:T	1.20195e-09	-1.51823	-1.30224	3.63254e-07	-1.5684	-1.20399
134099922	chr9:134099922:C:T	1.20098e-09	-1.51763	-1.30365	3.62722e-07	-1.56802	-1.20583
134100431	chr9:134100431:C:T	1.14306e-09	-1.46906	-1.40165	3.34054e-07	-1.46557	-1.39062
134100472	chr9:134100472:T:G	8.52279e-09	-1.90926e-10	-0.861676	2.74301e-06	-1.90926e-10	-0.750675
134100974	chr9:134100974:G:A	6.71852e-09	-1.90926e-10	-1.09955	2.22918e-06	-1.90926e-10	-0.958098
134101000	chr9:134101000:G:C	2.10561e-09	-0.975415	-1.2844	5.40102e-07	-1.20647	-1.16926
134101138	chr9:134101138:C:T	1.15399e-09	-1.54633	-1.31486	3.55527e-07	-1.59394	-1.19994
134101448	chr9:134101448:T:A	1.03188e-09	-1.5419	-1.43114	3.66184e-07	-1.35807	-1.40628
134101471	chr9:134101471:C:A	3.41442e-08	-1.90926e-10	0.526171	1.70206e-05	-1.90926e-10	1.07469
134101536	chr9:134101536:C:T	6.04493e-09	-1.90926e-10	-1.2052	1.88316e-06	-1.90926e-10	-1.12678
134101683	chr9:134101683:T:C	9.08703e-10	-1.65955	-1.44061	3.32848e-07	-1.45974	-1.40006
134102350	chr9:134102350:C:T	5.33097e-09	-1.90926e-10	-1.33089	1.48753e-06	-1.90926e-10	-1.36261
134102418	chr9:134102418:T:C	8.60801e-09	-1.90926e-10	-0.851728	2.97106e-06	-1.90926e-10	-0.670813
134102720	chr9:134102720:ACCATCAGCAGGATATTCTGACATTGGTTCTGAC:A	1.0685e-09	-1.73586	-1.20231	3.96409e-07	-1.6072	-1.07785
134102908	chr9:134102908:G:A	1.89396e-08	-1.90926e-10	-0.0631659	6.41288e-06	-1.90926e-10	0.0985766
134102914	chr9:134102914:C:A	4.27554e-08	-1.90926e-10	0.751074	1.40729e-05	-1.90926e-10	0.884518
134102999	chr9:134102999:C:T	1.79734e-08	-1.90926e-10	-0.115529	6.06082e-06	-1.90926e-10	0.0421126
134103083	chr9:134103083:C:T	1.68659e-08	-1.90926e-10	-0.179126	5.66957e-06	-1.90926e-10	-0.0246194
134103092	chr9:134103092:T:C	1.75114e-08	-1.90926e-10	-0.141566	5.89933e-06	-1.90926e-10	0.0151076
134103132	chr9:134103132:T:C	1.58963e-08	-1.90926e-10	-0.238333	5.31838e-06	-1.90926e-10	-0.0885637
134103291	chr9:134103291:C:T	5.14447e-09	-1.90926e-10	-1.3665	1.44464e-06	-1.90926e-10	-1.39187
134103390	chr9:134103390:T:C	1.77308e-08	-1.90926e-10	-0.129116	5.97642e-06	-1.90926e-10	0.0280894
134104842	chr9:134104842:T:C	1.09094e-08	-1.53852	0.923728	2.89914e-06	-1.51373	0.818412
134105045	chr9:134105045:G:A	5.07635e-09	-1.90926e-10	-1.37983	1.49059e-06	-1.90926e-10	-1.36056
134105868	chr9:134105868:A:G	1.67334e-08	-1.90926e-10	-0.187012	5.62419e-06	-1.90926e-10	-0.0326553
134105889	chr9:134105889:G:A	1.57854e-08	-1.90926e-10	-0.245338	5.31026e-06	-1.90926e-10	-0.0900916
134105907	chr9:134105907:T:C	4.99211e-09	-1.36844	-0.0281268	1.3871e-06	-1.35028	-0.0822329
134106314	chr9:134106314:A:T	1.7782e-08	-1.90926e-10	-0.126232	5.99664e-06	-1.90926e-10	0.0314667
134106416	chr9:134106416:T:C	1.77497e-08	-1.90926e-10	-0.128049	5.98399e-06	-1.90926e-10	0.0293564
134106455	chr9:134106455:T:C	1.75999e-08	-1.90926e-10	-0.136529	5.93117e-06	-1.90926e-10	0.0204889
134106586	chr9:134106586:A:G	1.77501e-08	-1.90926e-10	-0.128027	5.98648e-06	-1.90926e-10	0.0297725
134106608	chr9:134106608:T:C	1.66716e-08	-1.90926e-10	-0.190712	5.60598e-06	-1.90926e-10	-0.035898
134106867	chr9:134106867:A:G	2.01255e-08	-1.90926e-10	-0.00243021	6.83553e-06	-1.90926e-10	0.162402
134106886	chr9:134106886:G:A	3.07889e-09	-1.49791	-0.381938	8.18524e-07	-1.45109	-0.508895
134106888	chr9:134106888:G:A	2.15234e-08	-1.90926e-10	0.0647198	7.35739e-06	-1.90926e-10	0.235974
134106969	chr9:134106969:T:C	1.91132e-08	-1.90926e-10	-0.0540424	6.46986e-06	-1.90926e-10	0.107422
134106974	chr9:134106974:A:G	4.99717e-09	-1.90926e-10	-1.39555	1.4027e-06	-1.90926e-10	-1.42133
134107147	chr9:134107147:G:A	1.59466e-08	-1.90926e-10	-0.235176	5.30312e-06	-1.90926e-10	-0.0914358
134107305	chr9:134107305:A:G	1.39321e-08	-1.90926e-10	-0.370226	4.59117e-06	-1.90926e-10	-0.235597
134107465	chr9:134107465:A:C	6.48046e-09	0.272503	-1.40813	1.12552e-06	-0.212422	-1.42907
134107579	chr9:134107579:C:A	9.75582e-07	3.42889	0.449724	2.02762e-06	-0.285192	-0.767678
134107672	chr9:134107672:A:G	4.98751e-09	-1.90926e-10	-1.39748	1.51356e-06	-1.90926e-10	-1.34527
134107676	chr9:134107676:C:A	2.21379e-08	1.42712	-1.33425	6.93326e-07	-0.804721	-1.32127
134107716	chr9:134107716:G:A	5.38669e-09	-1.90926e-10	-1.32049	1.67975e-06	-1.90926e-10	-1.24109
134108509	chr9:134108509:G:A	3.27734e-09	-1.81739	-4.23322e-10	9.43434e-07	-1.81796	-4.23322e-10
134108600	chr9:134108600:A:T	4.01846e-09	-1.61352	-4.23322e-10	1.6925e-06	-1.23352	-4.23322e-10
134108704	chr9:134108704:C:T	1.55554e-08	1.10727	-1.36728	4.04855e-07	-1.22774	-1.43622
134108898	chr9:134108898:T:C	1.07638e-08	0.788662	-1.41689	3.92576e-07	-1.34021	-1.35455
134108952	chr9:134108952:G:A	8.97389e-10	-1.68636	-1.42632	2.30353e-07	-1.7874	-1.44048
134109355	chr9:134109355:G:A	1.537e-08	-1.90926e-10	-0.272001	5.22837e-06	-1.90926e-10	-0.105632
134109425	chr9:134109425:C:T	9.03344e-09	-1.90926e-10	-0.803488	2.09751e-06	-1.90926e-10	-1.01898
134109510	chr9:134109510:C:A	1.24531e-08	-0.482449	-4.23322e-10	8.21219e-06	0.345888	-4.23322e-10
134109515	chr9:134109515:A:G	1.28762e-08	-1.90926e-10	-0.449043	4.50472e-06	-1.90926e-10	-0.254605
134109871	chr9:134109871:G:A	1.28243e-08	-1.90926e-10	-0.453079	3.35731e-06	-1.90926e-10	-0.548592
134109965	chr9:134109965:G:A	2.34507e-08	-1.90926e-10	0.150481	6.82728e-06	-1.90926e-10	0.161195
134109969	chr9:134109969:G:A	6.13396e-09	-1.19058	-4.23322e-10	3.30192e-06	-0.565227	-4.23322e-10
134110063	chr9:134110063:C:T	4.00624e-08	0.686017	-4.23322e-10	1.27949e-05	0.789319	-4.23322e-10
134110335	chr9:134110335:T:C	6.47122e-09	-1.90926e-10	-1.13706	1.77411e-06	-1.90926e-10	-1.18643
134110379	chr9:134110379:G:A	1.03549e-08	-1.90926e-10	-0.666964	3.36098e-06	-1.90926e-10	-0.547499
134110697	chr9:134110697:C:T	2.16815e-06	2.90709	1.77012	0.00041745	3.07616	1.19827
134110821	chr9:134110821:A:G	2.59747e-09	-1.81623	-0.233656	4.78372e-07	-1.8277	-0.669398
134111192	chr9:134111192:A:G	4.76963e-09	-1.90926e-10	-1.44215	1.3738e-06	-1.90926e-10	-1.44215
134111224	chr9:134111224:C:T	2.74443e-08	-1.7467	2.05443	3.6424e-06	-1.78947	1.32239
134111404	chr9:134111404:C:G	4.66219e-08	-1.90926e-10	0.837649	1.3181e-05	-1.90926e-10	0.819045
134111429	chr9:134111429:G:A	4.90368e-09	-1.90926e-10	-1.41443	1.38408e-06	-1.90926e-10	-1.43469
134111464	chr9:134111464:C:A	8.53564e-10	-1.7266	-1.43615	2.77832e-07	-1.6676	-1.37287
134111698	chr9:134111698:TAATG:T	7.74331e-10	-1.82158	-1.4386	2.34796e-07	-1.79259	-1.41619
134111756	chr9:134111756:C:T	8.46426e-10	-1.73583	-1.43532	2.7655e-07	-1.67797	-1.36713
134111757	chr9:134111757:G:A	1.01609e-09	-1.58275	-1.40571	2.63495e-07	-1.66404	-1.42942
134111860	chr9:134111860:C:A	6.42964e-09	-1.90926e-10	-1.1435	1.63624e-06	-1.90926e-10	-1.26733
134111904	chr9:134111904:TC:T	1.32734e-09	-1.44705	-1.27419	4.12994e-07	-1.49269	-1.15137
134111921	chr9:134111921:A:C	3.78039e-08	-1.90926e-10	0.627993	1.06327e-05	-1.90926e-10	0.604202
134111954	chr9:134111954:C:T	6.57868e-09	-1.90926e-10	-1.12059	1.66595e-06	-1.90926e-10	-1.24934
134112420	chr9:134112420:G:T	1.05866e-09	-1.57591	-1.3715	2.72144e-07	-1.65551	-1.40564
134113049	chr9:134113049:A:G	4.94433e-09	-1.90926e-10	-1.40618	1.39842e-06	-1.90926e-10	-1.42439
134113324	chr9:134113324:C:T	9.31415e-10	-1.82781	-1.24766	2.8968e-07	-1.79923	-1.19948
134113440	chr9:134113440:C:T	1.19018e-09	-1.51776	-1.31256	2.99336e-07	-1.6056	-1.36033
134113559	chr9:134113559:C:T	4.85894e-09	-1.90926e-10	-1.4236	1.38526e-06	-1.90926e-10	-1.43384
134113771	chr9:134113771:G:A	1.10243e-09	-1.52969	-1.37721	2.82358e-07	-1.61511	-1.40921
134114060	chr9:134114060:G:A	8.17754e-10	-1.76354	-1.44208	2.56123e-07	-1.71365	-1.40818
134114165	chr9:134114165:C:T	8.94131e-10	-1.82669	-1.28963	2.92101e-07	-1.81934	-1.17105
134114394	chr9:134114394:G:C	5.09411e-09	-1.37634	-4.23322e-10	1.56314e-06	-1.31304	-4.23322e-10
134114417	chr9:134114417:T:A	1.16048e-09	-1.52706	-1.32853	2.99894e-07	-1.69377	-1.27028
134114418	chr9:134114418:ATT:A	5.13766e-09	-1.90926e-10	-1.36782	1.5366e-06	-1.90926e-10	-1.33016
134114457	chr9:134114457:T:A	8.06541e-10	-1.79167	-1.42775	2.25096e-07	-1.8143	-1.43666
134114570	chr9:134114570:GAA:G	1.18218e-09	-1.39911	-1.43795	2.78949e-07	-1.60555	-1.43091
134119223	chr9:134119223:T:C	2.80489e-08	-1.90926e-10	0.32953	7.86271e-06	-1.90926e-10	0.3024
134119262	chr9:134119262:A:G	4.90364e-09	-1.90926e-10	-1.41444	1.45344e-06	-1.90926e-10	-1.3858
134119484	chr9:134119484:A:G	8.41712e-10	-1.82742	-1.34931	2.68752e-07	-1.82163	-1.25207
134120009	chr9:134120009:C:G	4.87297e-09	-1.90926e-10	-1.42072	1.44212e-06	-1.90926e-10	-1.39362
134120232	chr9:134120232:G:A	4.76988e-09	-1.90926e-10	-1.4421	1.37672e-06	-1.90926e-10	-1.44003
134120409	chr9:134120409:C:T	1.16693e-09	-1.74931	-1.10073	3.26398e-07	-1.65638	-1.22299
134120490	chr9:134120490:T:C	5.22152e-09	-1.90926e-10	-1.35163	1.57073e-06	-1.90926e-10	-1.30819
134120506	chr9:134120506:C:G	1.35011e-09	-1.44014	-1.26409	3.64641e-07	-1.42211	-1.34646
134121057	chr9:134121057:A:G	1.45294e-09	-1.805	-0.825831	3.63193e-07	-1.82566	-0.946895
134121161	chr9:134121161:A:C	1.00194e-09	-1.63552	-1.36696	2.921e-07	-1.61111	-1.37928
134121359	chr9:134121359:A:G	1.18957e-09	-1.74883	-1.082	2.96074e-07	-1.82359	-1.15329
134121669	chr9:134121669:C:A	4.80162e-09	-1.90926e-10	-1.43547	1.37533e-06	-1.90926e-10	-1.44104
134121761	chr9:134121761:C:T	9.6499e-10	-1.81874	-1.22132	2.71012e-07	-1.80432	-1.26101
134121789	chr9:134121789:A:G	1.01855e-09	-1.82684	-1.15921	2.92888e-07	-1.76593	-1.22177
134122248	chr9:134122248:A:G	7.77731e-10	-1.8271	-1.42869	2.28755e-07	-1.81783	-1.41701
134123074	chr9:134123074:A:G	8.08328e-10	-1.82523	-1.39198	2.47898e-07	-1.79334	-1.36113
134123231	chr9:134123231:A:G	4.79214e-09	-1.90926e-10	-1.43744	1.38576e-06	-1.90926e-10	-1.43348
134123646	chr9:134123646:T:C	3.74169e-08	-1.90926e-10	0.617703	1.27883e-05	-1.90926e-10	0.788802
134123675	chr9:134123675:G:A	1.07023e-09	-1.70835	-1.2282	3.95987e-07	-1.51586	-1.17024
134123679	chr9:134123679:G:A	1.13118e-09	-1.82579	-1.05537	2.97336e-07	-1.80071	-1.17192
134123769	chr9:134123769:A:T	4.17269e-09	-1.57586	-4.23322e-10	1.28334e-06	-1.51027	-4.23322e-10
134124061	chr9:134124061:G:A	4.78647e-09	-1.90926e-10	-1.43863	1.37459e-06	-1.90926e-10	-1.44158
134124075	chr9:134124075:T:C	4.78931e-09	-1.90926e-10	-1.43803	1.38465e-06	-1.90926e-10	-1.43429
134124235	chr9:134124235:C:T	6.52074e-08	-1.90926e-10	1.17315	2.06255e-05	-1.90926e-10	1.2668
134124562	chr9:134124562:T:G	1.53084e-09	-1.71899	-0.859615	3.65962e-07	-1.7094	-1.05555
134124670	chr9:134124670:C:T	7.74743e-09	-1.90926e-10	-0.957059	2.06637e-06	-1.90926e-10	-1.03394
134124934	chr9:134124934:A:G	7.81493e-10	-1.81718	-1.43379	2.31882e-07	-1.81102	-1.41024
134125125	chr9:134125125:A:T	3.5096e-08	-1.90926e-10	0.553666	1.19499e-05	-1.90926e-10	0.720992
134125309	chr9:134125309:C:T	8.01811e-10	-1.78344	-1.44187	2.54429e-07	-1.69505	-1.43341
134125966	chr9:134125966:A:G	4.07791e-09	-1.59884	-4.23322e-10	1.24862e-06	-1.53769	-4.23322e-10
134126107	chr9:134126107:C:A	9.52697e-10	-1.82335	-1.22953	2.54832e-07	-1.82773	-1.29915
134126250	chr9:134126250:A:G	4.77112e-09	-1.90926e-10	-1.44184	1.38242e-06	-1.90926e-10	-1.43589
134126333	chr9:134126333:G:A	1.02257e-09	-1.82234	-1.15976	2.72643e-07	-1.82759	-1.23174
134126705	chr9:134126705:G:A	4.43069e-09	-1.51586	-4.23322e-10	1.12404e-06	-1.64281	-4.23322e-10
134126856	chr9:134126856:C:T	8.33393e-10	-1.78474	-1.40193	2.74145e-07	-1.65128	-1.40255
134126899	chr9:134126899:T:C	1.60199e-08	-1.90926e-10	-0.230591	4.14609e-06	-1.90926e-10	-0.337565
134126906	chr9:134126906:A:G	4.80471e-09	-1.90926e-10	-1.43482	1.38886e-06	-1.90926e-10	-1.43125
134127023	chr9:134127023:C:T	9.50743e-09	-1.90926e-10	-0.752347	2.56201e-06	-1.90926e-10	-0.818939
134127040	chr9:134127040:G:A	8.63171e-10	-1.72948	-1.42208	2.32861e-07	-1.78695	-1.43009
134127168	chr9:134127168:T:G	8.04361e-10	-1.81427	-1.40786	2.26718e-07	-1.82322	-1.42056
134128070	chr9:134128070:C:A	5.01702e-09	-1.90926e-10	-1.39158	1.46879e-06	-1.90926e-10	-1.37529
134128141	chr9:134128141:C:T	5.20881e-09	-1.90926e-10	-1.35407	1.53354e-06	-1.90926e-10	-1.33215
134128468	chr9:134128468:C:T	8.55875e-10	-1.81562	-1.34443	2.40019e-07	-1.82726	-1.35951
134129007	chr9:134129007:G:A	8.16378e-10	-1.82724	-1.38006	2.31383e-07	-1.82315	-1.40026
134129188	chr9:134129188:G:A	5.59287e-09	-1.90926e-10	-1.28293	1.78547e-06	-1.90926e-10	-1.18005
134129452	chr9:134129452:C:T	3.92714e-09	-1.63651	-4.23322e-10	1.20483e-06	-1.5734	-4.23322e-10
134129472	chr9:134129472:C:T	8.20607e-10	-1.82193	-1.3802	2.29202e-07	-1.81485	-1.41803
134129489	chr9:134129489:C:T	6.12299e-09	-1.90926e-10	-1.19237	1.84037e-06	-1.90926e-10	-1.14977
134129923	chr9:134129923:A:G	8.08479e-10	-1.79382	-1.4232	2.2947e-07	-1.82111	-1.4106
134129924	chr9:134129924:C:T	9.28026e-10	-1.80033	-1.27878	2.614e-07	-1.82251	-1.27892
134130179	chr9:134130179:G:A	5.55512e-09	-1.90926e-10	-1.2897	1.76546e-06	-1.90926e-10	-1.19132
134130184	chr9:134130184:G:C	5.41422e-09	-1.90926e-10	-1.31539	1.70867e-06	-1.90926e-10	-1.22402
134130235	chr9:134130235:C:T	5.10234e-09	-1.90926e-10	-1.37472	1.57646e-06	-1.90926e-10	-1.30455
134130483	chr9:134130483:G:A	7.30724e-09	-1.90926e-10	-1.01555	1.94605e-06	-1.90926e-10	-1.09393
134130571	chr9:134130571:C:T	5.83911e-09	-1.90926e-10	-1.23984	1.61495e-06	-1.90926e-10	-1.28043
134130693	chr9:134130693:C:T	2.82341e-09	-1.6678	-0.298676	6.96263e-07	-1.6702	-0.451558
134130945	chr9:134130945:A:G	1.44717e-09	-1.82436	-0.810451	4.43656e-07	-1.81109	-0.761346
134130971	chr9:134130971:T:C	2.6777e-09	-1.42993	-0.589528	5.43285e-07	-1.49731	-0.87254
134131013	chr9:134131013:C:T	8.04474e-09	-1.90926e-10	-0.919402	2.03397e-06	-1.90926e-10	-1.04974
134131113	chr9:134131113:T:A	2.00761e-09	-1.26752	-1.03996	6.66691e-07	-1.15763	-1.00753
134131169	chr9:134131169:C:T	1.20868e-09	-1.76455	-1.05034	2.92026e-07	-1.78236	-1.20829
134131203	chr9:134131203:G:A	6.16549e-09	-1.90926e-10	-1.18545	1.62048e-06	-1.90926e-10	-1.27701
134131323	chr9:134131323:G:A	5.72634e-09	-1.90926e-10	-1.25934	1.85588e-06	-1.90926e-10	-1.14137
134131422	chr9:134131422:G:A	8.97567e-10	-1.7953	-1.31719	2.62187e-07	-1.81499	-1.28344
134131685	chr9:134131685:C:T	8.89372e-09	-1.90926e-10	-0.819075	2.38517e-06	-1.90926e-10	-0.89046
134132046	chr9:134132046:G:T	7.45118e-09	-1.90926e-10	-0.996048	1.94839e-06	-1.90926e-10	-1.09273
134132055	chr9:134132055:T:C	2.88911e-09	-0.905713	-1.03776	7.10643e-07	-0.997512	-1.1038
134132056	chr9:134132056:G:A	3.01077e-09	-0.837132	-1.06509	8.35172e-07	-0.805302	-1.13455
134132233	chr9:134132233:A:C	9.30947e-10	-1.73229	-1.34368	2.53393e-07	-1.74604	-1.38651
134132290	chr9:134132290:T:C	1.25419e-09	-1.34331	-1.43462	3.43836e-07	-1.39062	-1.4367
134132420	chr9:134132420:G:A	1.06573e-09	-1.66247	-1.27829	2.96272e-07	-1.68164	-1.29458
134132435	chr9:134132435:C:T	8.71669e-10	-1.79075	-1.35102	2.35322e-07	-1.82758	-1.37895
134132623	chr9:134132623:G:A	1.01479e-09	-1.64774	-1.34199	2.9542e-07	-1.62078	-1.35831
134132660	chr9:134132660:A:G	9.55781e-10	-1.69737	-1.35228	2.87251e-07	-1.65634	-1.35079
134132667	chr9:134132667:C:T	3.30255e-09	-1.80972	-4.23322e-10	1.06844e-06	-1.69353	-4.23322e-10
134133126	chr9:134133126:G:A	1.06815e-08	-1.90926e-10	-0.635908	2.71089e-06	-1.90926e-10	-0.762456
134133309	chr9:134133309:C:A	7.72021e-09	-1.90926e-10	-0.960579	2.08274e-06	-1.90926e-10	-1.02605
134133592	chr9:134133592:C:T	1.08336e-09	-1.63616	-1.28819	3.01351e-07	-1.65449	-1.30472
134133927	chr9:134133927:T:A	3.30708e-09	-1.80835	-4.23322e-10	1.07232e-06	-1.68991	-4.23322e-10
134133951	chr9:134133951:C:T	3.28364e-09	-1.81547	-4.23322e-10	1.05069e-06	-1.71028	-4.23322e-10
134133979	chr9:134133979:T:C	1.27024e-09	-1.70205	-1.06316	3.45126e-07	-1.71368	-1.10989
134134095	chr9:134134095:C:T	3.29408e-09	-1.81229	-4.23322e-10	1.06113e-06	-1.7004	-4.23322e-10
134134115	chr9:134134115:G:A	5.23508e-09	-1.90926e-10	-1.34904	1.63403e-06	-1.90926e-10	-1.26868
134134264	chr9:134134264:A:G	1.89244e-09	-1.7132	-0.653357	4.40403e-07	-1.71284	-0.866956
134134410	chr9:134134410:G:C	5.68224e-09	-1.90926e-10	-1.26707	1.69418e-06	-1.90926e-10	-1.23253
134134467	chr9:134134467:T:C	1.00216e-09	-1.70162	-1.30064	2.76004e-07	-1.71782	-1.32925
134134648	chr9:134134648:G:C	6.82253e-09	-1.90926e-10	-1.08419	1.87515e-06	-1.90926e-10	-1.13105
134135022	chr9:134135022:C:G	6.48676e-09	-1.90926e-10	-1.13466	1.80607e-06	-1.90926e-10	-1.16858
134135411	chr9:134135411:C:T	3.33716e-09	-1.7993	-4.23322e-10	9.88574e-07	-1.77122	-4.23322e-10
134135556	chr9:134135556:T:C	7.52686e-08	-1.90926e-10	1.31664	1.75513e-05	-1.90926e-10	1.10539
134135566	chr9:134135566:G:A	3.34113e-09	-1.79811	-4.23322e-10	9.90314e-07	-1.76946	-4.23322e-10
134135721	chr9:134135721:G:A	6.85161e-09	-1.90926e-10	-1.07994	1.84073e-06	-1.90926e-10	-1.14957
134136129	chr9:134136129:G:A	3.33182e-09	-1.8009	-4.23322e-10	9.86495e-07	-1.77333	-4.23322e-10
134136185	chr9:134136185:C:T	5.35153e-09	-1.90926e-10	-1.32704	1.69019e-06	-1.90926e-10	-1.23489
134136258	chr9:134136258:A:G	3.34182e-09	-1.7979	-4.23322e-10	9.90557e-07	-1.76922	-4.23322e-10
134136471	chr9:134136471:C:G	2.24824e-09	-1.67004	-0.524233	5.70589e-07	-1.66755	-0.653269
134137126	chr9:134137126:A:G	1.15465e-09	-1.51119	-1.34943	3.11135e-07	-1.52348	-1.40378
134137270	chr9:134137270:GGCC:G	3.24342e-09	-1.82779	-4.23322e-10	9.48071e-07	-1.81306	-4.23322e-10
134137279	chr9:134137279:T:C	3.24488e-09	-1.82734	-4.23322e-10	9.44771e-07	-1.81654	-4.23322e-10
134137345	chr9:134137345:T:C	3.24441e-09	-1.82749	-4.23322e-10	9.45287e-07	-1.816	-4.23322e-10
134137472	chr9:134137472:C:T	3.30015e-09	-1.81045	-4.23322e-10	9.73508e-07	-1.78658	-4.23322e-10
134137543	chr9:134137543:G:T	2.0681e-09	-1.64281	-0.634984	5.28122e-07	-1.64728	-0.750881
134137579	chr9:134137579:G:T	3.25254e-09	-1.82499	-4.23322e-10	9.39358e-07	-1.82229	-4.23322e-10
134137788	chr9:134137788:G:C	1.01155e-09	-1.71163	-1.28131	2.7899e-07	-1.72223	-1.31408
134137909	chr9:134137909:A:C	1.69637e-08	-1.90926e-10	-0.173347	4.19134e-06	-1.90926e-10	-0.326711
134137984	chr9:134137984:T:C	7.74673e-10	-1.81905	-1.44068	2.25567e-07	-1.81081	-1.43806
134137985	chr9:134137985:G:A	3.24501e-09	-1.8273	-4.23322e-10	9.43981e-07	-1.81738	-4.23322e-10
134138012	chr9:134138012:G:C	1.54391e-08	-1.90926e-10	-0.267515	3.83799e-06	-1.90926e-10	-0.414783
134138041	chr9:134138041:C:T	1.38081e-08	-1.90926e-10	-0.379166	3.49227e-06	-1.90926e-10	-0.509179
134138152	chr9:134138152:A:G	3.24576e-09	-1.82707	-4.23322e-10	9.43115e-07	-1.8183	-4.23322e-10
134138199	chr9:134138199:G:A	3.24817e-09	-1.82633	-4.23322e-10	9.41159e-07	-1.82037	-4.23322e-10
134138506	chr9:134138506:G:C	3.32297e-09	-1.80356	-4.23322e-10	1.0943e-06	-1.66962	-4.23322e-10
134138611	chr9:134138611:G:A	5.73893e-09	-1.90926e-10	-1.25715	1.57373e-06	-1.90926e-10	-1.30628
134138699	chr9:134138699:A:T	3.90756e-09	-1.7673	0.125797	7.96834e-07	-1.77963	-0.207209
134138872	chr9:134138872:T:C	3.33115e-09	-1.8011	-4.23322e-10	9.87495e-07	-1.77232	-4.23322e-10
134139077	chr9:134139077:G:A	5.84928e-09	-1.90926e-10	-1.2381	1.74515e-06	-1.90926e-10	-1.20289
134139143	chr9:134139143:G:A	8.53457e-10	-1.81085	-1.35203	2.37174e-07	-1.82523	-1.37346
134139157	chr9:134139157:A:G	3.29724e-09	-1.81133	-4.23322e-10	1.06933e-06	-1.6927	-4.23322e-10
134139265	chr9:134139265:G:T	3.24368e-09	-1.82771	-4.23322e-10	9.46437e-07	-1.81478	-4.23322e-10
134139366	chr9:134139366:G:A	7.27437e-09	-1.90926e-10	-1.02006	1.98778e-06	-1.90926e-10	-1.07272
134139408	chr9:134139408:T:G	1.98678e-09	-1.66344	-0.654469	5.09961e-07	-1.66517	-0.767985
134139413	chr9:134139413:C:T	1.11907e-09	-1.46281	-1.42912	3.32656e-07	-1.42438	-1.436
134139415	chr9:134139415:C:T	4.8299e-09	-1.90926e-10	-1.42959	1.37883e-06	-1.90926e-10	-1.4385
134139529	chr9:134139529:C:T	3.34157e-09	-1.79798	-4.23322e-10	1.10939e-06	-1.65592	-4.23322e-10
134139544	chr9:134139544:T:C	3.24653e-09	-1.82683	-4.23322e-10	9.4239e-07	-1.81907	-4.23322e-10
134139635	chr9:134139635:G:A	3.24522e-09	-1.82724	-4.23322e-10	9.34178e-07	-1.82782	-4.23322e-10
134139696	chr9:134139696:GGTTT:G	4.78119e-09	-1.90926e-10	-1.43973	1.38691e-06	-1.90926e-10	-1.43265
134139785	chr9:134139785:T:C	1.03905e-09	-1.70727	-1.25884	3.01653e-07	-1.62481	-1.3334
134139901	chr9:134139901:C:T	1.48726e-09	-1.71579	-0.891692	3.59734e-07	-1.71895	-1.06317
134140016	chr9:134140016:C:T	3.38779e-09	-1.78424	-4.23322e-10	1.01089e-06	-1.7489	-4.23322e-10
134140211	chr9:134140211:A:C	3.24329e-09	-1.82783	-4.23322e-10	9.48301e-07	-1.81281	-4.23322e-10
134140245	chr9:134140245:T:C	3.2443e-09	-1.82752	-4.23322e-10	9.45053e-07	-1.81625	-4.23322e-10
134140251	chr9:134140251:C:T	1.37561e-09	-1.47461	-1.21091	3.88797e-07	-1.40035	-1.30408
134140338	chr9:134140338:G:A	3.3007e-09	-1.81029	-4.23322e-10	1.07253e-06	-1.68971	-4.23322e-10
134140440	chr9:134140440:C:T	3.30866e-09	-1.80788	-4.23322e-10	1.08185e-06	-1.68106	-4.23322e-10
134140468	chr9:134140468:G:A	3.24548e-09	-1.82716	-4.23322e-10	9.43431e-07	-1.81796	-4.23322e-10
134140504	chr9:134140504:G:A	7.43663e-09	-0.998003	-4.23322e-10	2.34323e-06	-0.908202	-4.23322e-10
134140911	chr9:134140911:A:G	3.24375e-09	-1.82769	-4.23322e-10	9.46193e-07	-1.81504	-4.23322e-10
134140949	chr9:134140949:T:C	8.88871e-10	-1.825	-1.29722	2.4804e-07	-1.82268	-1.33122
134140967	chr9:134140967:T:C	2.65257e-09	-0.596126	-1.43277	6.76028e-07	-0.757121	-1.39413
134141098	chr9:134141098:A:G	4.90179e-09	-1.90926e-10	-1.41482	1.48631e-06	-1.90926e-10	-1.36343
134141390	chr9:134141390:G:A	3.35173e-09	-1.79494	-4.23322e-10	9.96159e-07	-1.76358	-4.23322e-10
134141418	chr9:134141418:G:A	6.75061e-09	-1.90926e-10	-1.09479	2.03961e-06	-1.90926e-10	-1.04697
134141423	chr9:134141423:CAT:C	9.31111e-10	-1.82753	-1.24827	2.57843e-07	-1.81466	-1.30048
134141466	chr9:134141466:A:G	4.84867e-09	-1.90926e-10	-1.42572	1.45526e-06	-1.90926e-10	-1.38455
134141467	chr9:134141467:T:C	3.26076e-09	-1.82246	-4.23322e-10	9.3665e-07	-1.82518	-4.23322e-10
134141759	chr9:134141759:G:A	4.77023e-09	-1.90926e-10	-1.44203	1.37711e-06	-1.90926e-10	-1.43974
134142589	chr9:134142589:G:A	3.35257e-09	-1.79469	-4.23322e-10	9.96505e-07	-1.76323	-4.23322e-10
134142754	chr9:134142754:G:A	3.25262e-09	-1.82496	-4.23322e-10	9.34588e-07	-1.82738	-4.23322e-10
134142929	chr9:134142929:G:A	3.35232e-09	-1.79477	-4.23322e-10	9.96404e-07	-1.76333	-4.23322e-10
134142993	chr9:134142993:G:T	5.31528e-09	-1.90926e-10	-1.33384	1.55882e-06	-1.90926e-10	-1.3158
134143045	chr9:134143045:G:C	3.33929e-09	-1.79866	-4.23322e-10	9.90943e-07	-1.76883	-4.23322e-10
134143254	chr9:134143254:C:T	4.77043e-09	-1.90926e-10	-1.44198	1.45577e-06	-1.90926e-10	-1.3842
134143268	chr9:134143268:T:C	1.11054e-09	-1.69513	-1.20444	3.09022e-07	-1.70832	-1.22575
134143312	chr9:134143312:G:A	1.42375e-08	-1.90926e-10	-0.348539	3.55845e-06	-1.90926e-10	-0.490406
134143621	chr9:134143621:G:A	5.18077e-09	-1.90926e-10	-1.35947	1.54524e-06	-1.90926e-10	-1.32455
134143653	chr9:134143653:G:C	4.85362e-09	-1.90926e-10	-1.4247	1.45792e-06	-1.90926e-10	-1.38272
134143667	chr9:134143667:A:G	2.40561e-08	-1.90926e-10	0.175969	6.22524e-06	-1.90926e-10	0.06888
134143902	chr9:134143902:A:G	4.59354e-09	-0.982446	-0.497322	1.36214e-06	-1.07382	-0.376853
134143945	chr9:134143945:G:A	3.29232e-09	-1.81283	-4.23322e-10	9.97679e-07	-1.76206	-4.23322e-10
134143968	chr9:134143968:C:T	2.98672e-09	-0.481657	-1.42859	7.60014e-07	-0.649245	-1.38491
134144021	chr9:134144021:C:T	3.97869e-09	-1.62347	-4.23322e-10	1.01147e-06	-1.74833	-4.23322e-10
134144051	chr9:134144051:G:A	5.11457e-09	-1.90926e-10	-1.37233	1.52161e-06	-1.90926e-10	-1.33996
134144093	chr9:134144093:C:T	4.78364e-09	-0.0222017	-1.41702	9.86164e-07	-0.410116	-1.36355
134144109	chr9:134144109:C:T	6.72969e-09	-1.90926e-10	-1.09789	1.78456e-06	-1.90926e-10	-1.18056
134144233	chr9:134144233:G:A	3.41078e-09	-1.77748	-4.23322e-10	1.02015e-06	-1.73978	-4.23322e-10
134144311	chr9:134144311:G:A	2.05788e-09	-1.61345	-0.669291	5.26536e-07	-1.61809	-0.783078
134144382	chr9:134144382:T:C	3.26069e-09	-1.82248	-4.23322e-10	1.02916e-06	-1.73099	-4.23322e-10
134144408	chr9:134144408:C:T	3.24654e-09	-1.82683	-4.23322e-10	1.00582e-06	-1.75393	-4.23322e-10
134144569	chr9:134144569:A:G	1.1794e-09	-1.44237	-1.39705	3.70657e-07	-1.35302	-1.39919
134144570	chr9:134144570:T:C	1.4922e-08	-1.90926e-10	-0.301583	3.71707e-06	-1.90926e-10	-0.446796
134144601	chr9:134144601:T:C	4.6058e-09	-0.960924	-0.51618	1.36296e-06	-1.05347	-0.396603
134144697	chr9:134144697:G:A	1.00335e-09	-1.72632	-1.27476	2.77167e-07	-1.73534	-1.30753
134144731	chr9:134144731:T:C	8.24409e-09	-1.90926e-10	-0.894924	2.2191e-06	-1.90926e-10	-0.962631
134144750	chr9:134144750:T:C	2.40952e-08	-1.90926e-10	0.177594	6.236e-06	-1.90926e-10	0.0706064
134144911	chr9:134144911:C:T	1.48667e-08	-1.90926e-10	-0.305296	3.70456e-06	-1.90926e-10	-0.450167
134145007	chr9:134145007:C:T	2.0239e-09	-1.61645	-0.682947	5.18727e-07	-1.6211	-0.79501
134145341	chr9:134145341:C:T	3.26324e-09	-1.8217	-4.23322e-10	9.34166e-07	-1.82783	-4.23322e-10
134145419	chr9:134145419:C:T	3.35732e-09	-1.79328	-4.23322e-10	9.98488e-07	-1.76124	-4.23322e-10
134145533	chr9:134145533:A:G	3.30218e-09	-1.80984	-4.23322e-10	9.74775e-07	-1.78528	-4.23322e-10
134145773	chr9:134145773:C:T	1.91549e-09	-1.30669	-1.04775	5.21588e-07	-1.23597	-1.17464
134145845	chr9:134145845:C:T	2.32162e-09	-1.59367	-0.568482	5.90305e-07	-1.59564	-0.691206
134145858	chr9:134145858:C:T	5.10611e-09	-1.01929	-0.354691	1.56039e-06	-1.11275	-0.202048
134145947	chr9:134145947:TTTTTG:T	3.25604e-09	-1.82391	-4.23322e-10	1.01978e-06	-1.74015	-4.23322e-10
134146126	chr9:134146126:G:A	2.23333e-09	-1.56798	-0.632948	5.70231e-07	-1.57429	-0.747157
134146519	chr9:134146519:A:C	3.26141e-09	-1.82226	-4.23322e-10	1.0301e-06	-1.73007	-4.23322e-10
134146531	chr9:134146531:C:T	2.41497e-08	-1.90926e-10	0.179853	6.24909e-06	-1.90926e-10	0.0727044
134146568	chr9:134146568:T:C	1.04877e-08	-1.90926e-10	-0.65422	3.38538e-06	-1.90926e-10	-0.540264
134146581	chr9:134146581:C:T	1.7088e-08	-1.90926e-10	-0.166045	4.22103e-06	-1.90926e-10	-0.319653
134146583	chr9:134146583:G:A	3.26067e-09	-1.82249	-4.23322e-10	1.02912e-06	-1.73103	-4.23322e-10
134146878	chr9:134146878:G:A	1.20929e-08	-1.90926e-10	-0.511798	3.88888e-06	-1.90926e-10	-0.401612
134146910	chr9:134146910:T:C	4.73969e-09	-0.952909	-0.49554	1.40377e-06	-1.04529	-0.375281
134147150	chr9:134147150:A:G	3.27335e-09	-1.81861	-4.23322e-10	1.04647e-06	-1.71431	-4.23322e-10
134147344	chr9:134147344:C:T	6.09293e-09	-1.90926e-10	-1.19729	1.69012e-06	-1.90926e-10	-1.23493
134147508	chr9:134147508:G:A	3.35071e-09	-1.79525	-4.23322e-10	9.95735e-07	-1.76401	-4.23322e-10
134147531	chr9:134147531:G:C	3.10546e-08	-1.90926e-10	0.431327	7.27785e-06	-1.90926e-10	0.225103
134147743	chr9:134147743:G:A	5.59418e-09	-1.90926e-10	-1.28269	1.53782e-06	-1.90926e-10	-1.32937
134148021	chr9:134148021:G:A	3.26572e-09	-1.82094	-4.23322e-10	1.03765e-06	-1.72277	-4.23322e-10
134148104	chr9:134148104:A:G	1.32171e-09	-1.30482	-1.42068	4.13802e-07	-1.22049	-1.42161
134148378	chr9:134148378:G:A	6.7303e-09	-1.90926e-10	-1.0978	1.86432e-06	-1.90926e-10	-1.13684
134148392	chr9:134148392:G:A	6.11811e-08	-1.90926e-10	1.10942	1.43186e-05	-1.90926e-10	0.901828
134148396	chr9:134148396:G:C	1.42572e-08	-1.90926e-10	-0.347156	3.56222e-06	-1.90926e-10	-0.489347
134148460	chr9:134148460:G:A	2.07374e-09	-1.54617	-0.728895	5.32626e-07	-1.55233	-0.837334
134148479	chr9:134148479:C:T	2.44816e-08	-1.90926e-10	0.193501	6.33003e-06	-1.90926e-10	0.0855733
134148621	chr9:134148621:G:A	4.89406e-09	-1.90926e-10	-1.4164	1.47973e-06	-1.90926e-10	-1.36787
134148667	chr9:134148667:C:G	4.45757e-09	-1.81875	0.308936	1.04706e-06	-1.82783	0.114084
134148740	chr9:134148740:C:A	4.99936e-09	-0.89048	-0.504631	1.47549e-06	-0.986568	-0.384176
134148776	chr9:134148776:A:G	2.40177e-08	-1.90926e-10	0.174371	6.21644e-06	-1.90926e-10	0.0674657
134149092	chr9:134149092:G:A	4.62412e-09	-0.992887	-0.480248	1.37458e-06	-1.08354	-0.358043
134149401	chr9:134149401:A:G	3.27625e-09	-1.81772	-4.23322e-10	1.04751e-06	-1.71332	-4.23322e-10
134149447	chr9:134149447:A:G	1.64706e-08	-1.90926e-10	-0.202842	4.08513e-06	-1.90926e-10	-0.352379
134149462	chr9:134149462:A:G	3.34382e-09	-1.79731	-4.23322e-10	1.10981e-06	-1.65554	-4.23322e-10
134149847	chr9:134149847:C:G	4.17989e-09	-1.01353	-0.560609	1.2381e-06	-1.10302	-0.443127
134149954	chr9:134149954:T:C	5.55973e-09	-1.90926e-10	-1.28887	1.55912e-06	-1.90926e-10	-1.31561
134150020	chr9:134150020:A:G	4.87206e-09	-1.82492	0.404018	1.14712e-06	-1.82592	0.203447
134150094	chr9:134150094:T:G	2.502e-09	-1.34533	-0.742002	6.1007e-07	-1.5579	-0.696015
134150274	chr9:134150274:G:C	4.53962e-09	-1.81901	0.327436	1.06587e-06	-1.82782	0.13188
134150521	chr9:134150521:T:TC	3.69214e-08	-1.90926e-10	0.60437	8.54037e-06	-1.90926e-10	0.385072
134150607	chr9:134150607:A:G	4.24303e-09	-0.165711	-1.39343	9.03055e-07	-0.537031	-1.32467
134150693	chr9:134150693:G:C	1.47396e-08	-1.90926e-10	-0.31388	3.67415e-06	-1.90926e-10	-0.458411
134150786	chr9:134150786:G:T	7.74998e-10	-1.81716	-1.44215	2.2268e-07	-1.82147	-1.44029
134150822	chr9:134150822:G:C	4.85858e-09	-1.90926e-10	-1.42367	1.46087e-06	-1.90926e-10	-1.3807
134150829	chr9:134150829:C:T	4.14853e-09	-0.166034	-1.41563	8.70779e-07	-0.537146	-1.36095
134150860	chr9:134150860:T:TG	4.84599e-09	-0.993908	-0.432361	1.44427e-06	-1.08452	-0.307601
134150934	chr9:134150934:A:C	1.35845e-09	-1.26547	-1.43261	4.30982e-07	-1.16869	-1.43273
134150957	chr9:134150957:T:C	2.91202e-09	-1.27173	-0.663842	6.97026e-07	-1.50543	-0.615234
134150974	chr9:134150974:A:C	4.68292e-09	-0.993603	-0.466895	1.39307e-06	-1.0842	-0.34402
134151011	chr9:134151011:G:A	5.58261e-09	-1.90926e-10	-1.28476	1.53483e-06	-1.90926e-10	-1.33131
134151049	chr9:134151049:C:T	3.62769e-09	-0.307051	-1.40877	7.78267e-07	-0.661194	-1.34922
134151066	chr9:134151066:A:G	2.10686e-08	-1.90926e-10	0.0433644	5.10941e-06	-1.90926e-10	-0.128648
134151098	chr9:134151098:G:A	3.4862e-09	-1.75561	-4.23322e-10	1.0262e-06	-1.73387	-4.23322e-10
134151117	chr9:134151117:T:C	2.31209e-09	-1.35896	-0.807308	7.0339e-07	-1.22628	-0.885292
134151377	chr9:134151377:C:T	3.25627e-09	-1.82384	-4.23322e-10	9.525e-07	-1.8084	-4.23322e-10
134151383	chr9:134151383:A:C	4.44002e-09	-0.987072	-0.526688	1.31599e-06	-1.07812	-0.407029
134151700	chr9:134151700:G:C	8.02008e-10	-1.80123	-1.42383	2.45711e-07	-1.76512	-1.39821
134151716	chr9:134151716:C:A	8.65428e-10	-1.74974	-1.39921	2.45857e-07	-1.76413	-1.39861
134151730	chr9:134151730:G:A	4.21073e-09	-0.167084	-1.3997	8.9317e-07	-0.538247	-1.33446
134151792	chr9:134151792:G:A	4.77049e-09	-1.90926e-10	-1.44197	1.37899e-06	-1.90926e-10	-1.43838
134151930	chr9:134151930:G:C	4.21237e-09	-0.171051	-1.39534	8.96137e-07	-0.541784	-1.32761
134152076	chr9:134152076:C:G	5.6289e-09	-1.90926e-10	-1.27651	1.67407e-06	-1.90926e-10	-1.24447
134152466	chr9:134152466:G:A	6.1683e-09	-1.90926e-10	-1.185	1.68863e-06	-1.90926e-10	-1.23581
134152551	chr9:134152551:G:T	8.45289e-10	-1.8126	-1.3599	2.35626e-07	-1.82441	-1.38083
134152725	chr9:134152725:C:T	5.47626e-09	-1.90926e-10	-1.304	1.51069e-06	-1.90926e-10	-1.34716
134152735	chr9:134152735:C:T	8.20171e-09	-1.90926e-10	-0.900077	2.21864e-06	-1.90926e-10	-0.962839
134153003	chr9:134153003:C:T	8.86426e-09	-1.81355	0.99116	2.00229e-06	-1.82737	0.761924
134153008	chr9:134153008:G:A	9.72327e-10	-1.80205	-1.23043	3.02715e-07	-1.79864	-1.15606
134153508	chr9:134153508:C:T	5.85141e-09	-1.90926e-10	-1.23774	1.74583e-06	-1.90926e-10	-1.2025
134153568	chr9:134153568:T:C	6.94276e-09	-1.90926e-10	-1.06672	1.82959e-06	-1.90926e-10	-1.15564
134153822	chr9:134153822:A:G	4.96412e-09	-1.90926e-10	-1.40218	1.51425e-06	-1.90926e-10	-1.34481
134153827	chr9:134153827:G:C	4.54023e-09	-0.0965668	-1.39487	9.57285e-07	-0.476565	-1.32682
134154136	chr9:134154136:G:T	4.77117e-09	-1.90926e-10	-1.44183	1.3995e-06	-1.90926e-10	-1.42362
134154184	chr9:134154184:T:G	4.2926e-09	-0.152667	-1.39486	9.10654e-07	-0.526365	-1.32696
134154209	chr9:134154209:C:T	3.24378e-09	-1.82768	-4.23322e-10	9.64405e-07	-1.79598	-4.23322e-10
134154236	chr9:134154236:G:T	1.0621e-09	-1.79073	-1.15345	2.78572e-07	-1.79309	-1.24472
134154257	chr9:134154257:T:C	4.44934e-09	-0.981109	-0.530556	1.31546e-06	-1.07367	-0.411871
134154317	chr9:134154317:G:A	4.40178e-09	-1.00655	-0.515861	1.30402e-06	-1.09791	-0.396367
134154389	chr9:134154389:T:C	8.03374e-10	-1.79695	-1.4264	2.34374e-07	-1.81624	-1.39433
134154574	chr9:134154574:T:C	3.35302e-09	-1.79456	-4.23322e-10	9.96833e-07	-1.7629	-4.23322e-10
134154654	chr9:134154654:G:A	1.25375e-09	-1.36489	-1.4134	3.96294e-07	-1.27904	-1.40629
134154713	chr9:134154713:G:A	4.57155e-08	-1.90926e-10	0.818017	7.77055e-06	-1.90926e-10	0.290609
134154769	chr9:134154769:G:A	9.68693e-09	-1.90926e-10	-0.733643	3.10612e-06	-1.90926e-10	-0.626356
134154898	chr9:134154898:C:T	3.35278e-09	-1.79463	-4.23322e-10	9.96555e-07	-1.76318	-4.23322e-10
134154979	chr9:134154979:T:C	4.60114e-09	-0.96598	-0.512137	1.36103e-06	-1.05922	-0.39227
134155177	chr9:134155177:T:C	1.27675e-09	-1.35281	-1.40729	3.80074e-07	-1.30993	-1.4172
134155180	chr9:134155180:G:A	1.56406e-08	-1.90926e-10	-0.254551	3.88557e-06	-1.90926e-10	-0.402463
134155309	chr9:134155309:A:G	1.42144e-09	-1.8122	-0.84055	4.26647e-07	-1.82694	-0.784586
134155538	chr9:134155538:A:G	1.46029e-08	-1.90926e-10	-0.3232	4.53963e-06	-1.90926e-10	-0.246886
134155979	chr9:134155979:TGTC:T	3.82254e-09	-1.82338	0.159877	9.10562e-07	-1.82691	-0.0265127
134156274	chr9:134156274:G:A	1.0522e-08	-1.90926e-10	-0.650951	3.39228e-06	-1.90926e-10	-0.538229
134156320	chr9:134156320:C:T	8.70787e-10	-1.80727	-1.33551	2.40252e-07	-1.82643	-1.35937
134156731	chr9:134156731:C:T	4.87732e-09	-1.90926e-10	-1.41982	1.47131e-06	-1.90926e-10	-1.37358
134156773	chr9:134156773:T:C	3.87251e-09	-0.967246	-0.683272	1.13531e-06	-1.06011	-0.572715
134157163	chr9:134157163:C:T	3.98064e-09	-0.21733	-1.40565	8.46027e-07	-0.582882	-1.34405
134157205	chr9:134157205:C:A	8.14162e-10	-1.8071	-1.40292	2.28146e-07	-1.80314	-1.43436
134157270	chr9:134157270:T:C	4.26163e-09	-0.999513	-0.555255	1.25876e-06	-1.09067	-0.438943
134157426	chr9:134157426:C:T	1.40187e-09	-1.38247	-1.28414	4.03074e-07	-1.31015	-1.35821
134157665	chr9:134157665:C:G	1.24385e-09	-1.34546	-1.44075	3.92157e-07	-1.25568	-1.44015
134157714	chr9:134157714:C:T	4.96508e-09	0.0102032	-1.41219	1.02811e-06	-0.377101	-1.35491
134157718	chr9:134157718:C:T	3.264e-09	-1.82147	-4.23322e-10	9.46845e-07	-1.81435	-4.23322e-10
134157841	chr9:134157841:C:T	5.70227e-09	-1.90926e-10	-1.26356	1.56385e-06	-1.90926e-10	-1.31258
134158162	chr9:134158162:G:A	4.05963e-09	-0.20075	-1.40258	8.62218e-07	-0.569075	-1.3389
134158450	chr9:134158450:GC:G	6.59008e-09	-1.90926e-10	-1.11885	1.81576e-06	-1.90926e-10	-1.16323
134158510	chr9:134158510:G:A	4.77594e-09	-1.90926e-10	-1.44083	1.3741e-06	-1.90926e-10	-1.44193
134158536	chr9:134158536:G:A	3.70657e-09	-1.69431	-4.23322e-10	9.55639e-07	-1.80511	-4.23322e-10
134158554	chr9:134158554:A:G	6.89753e-09	-1.90926e-10	-1.07326	1.93196e-06	-1.90926e-10	-1.1012
134158583	chr9:134158583:C:T	5.22217e-09	-1.90926e-10	-1.35151	1.55944e-06	-1.90926e-10	-1.31541
134158764	chr9:134158764:T:C	4.556e-09	-0.984616	-0.503359	1.34887e-06	-1.07755	-0.382915
134158820	chr9:134158820:C:T	4.91248e-09	-1.90926e-10	-1.41264	1.38874e-06	-1.90926e-10	-1.43133
134158821	chr9:134158821:G:A	3.24342e-09	-1.82779	-4.23322e-10	9.55317e-07	-1.80544	-4.23322e-10
134158857	chr9:134158857:G:A	1.90143e-09	-1.54298	-0.818839	4.91952e-07	-1.55042	-0.918684
134158928	chr9:134158928:G:A	3.42059e-08	-1.90926e-10	0.527977	7.94761e-06	-1.90926e-10	0.31314
134158945	chr9:134158945:C:T	1.4708e-09	-1.35151	-1.26711	4.22426e-07	-1.27577	-1.3457
134159066	chr9:134159066:G:A	5.03473e-09	-1.90926e-10	-1.38806	1.54578e-06	-1.90926e-10	-1.3242
134159101	chr9:134159101:TGCCC:T	4.04151e-09	-1.82686	0.219063	9.68655e-07	-1.82348	0.0318971
134159126	chr9:134159126:G:C	2.39473e-09	-1.61207	-0.519082	6.1017e-07	-1.61863	-0.635114
134159171	chr9:134159171:C:T	3.96902e-09	-1.8255	0.199599	9.46598e-07	-1.82545	0.0108416
134159175	chr9:134159175:G:A	4.14091e-09	-1.8237	0.240191	9.82169e-07	-1.82677	0.0490438
134159259	chr9:134159259:G:A	3.60801e-09	-1.02273	-0.69853	1.05386e-06	-1.11362	-0.593643
134159283	chr9:134159283:G:A	4.06754e-09	-1.82754	0.22616	9.81292e-07	-1.81473	0.0361119
134159590	chr9:134159590:A:G	4.18704e-09	-0.942919	-0.629507	1.22671e-06	-1.03733	-0.518064
134159616	chr9:134159616:T:C	4.7758e-09	-1.90926e-10	-1.44086	1.38134e-06	-1.90926e-10	-1.43668
134160031	chr9:134160031:C:T	1.26959e-09	-1.32361	-1.44211	3.46327e-07	-1.37955	-1.44056
134160166	chr9:134160166:G:GT	7.90742e-10	-1.79842	-1.44079	2.22454e-07	-1.82766	-1.43511
134160725	chr9:134160725:ACT:A	6.57307e-09	-1.90926e-10	-1.12144	1.81141e-06	-1.90926e-10	-1.16563
134160811	chr9:134160811:C:G	4.31802e-09	-1.82142	0.279798	1.02149e-06	-1.82755	0.0890815
134160951	chr9:134160951:C:T	1.14114e-08	-1.90926e-10	-0.569806	3.70214e-06	-1.90926e-10	-0.450819
134161090	chr9:134161090:T:C	1.37146e-09	-1.24979	-1.43875	3.75881e-07	-1.30461	-1.43361
134161313	chr9:134161313:G:A	1.09678e-08	-1.90926e-10	-0.609456	3.54545e-06	-1.90926e-10	-0.494068
134161419	chr9:134161419:T:C	5.70971e-09	-1.01719	-0.24506	1.54497e-06	-1.2222	-0.102532
134161812	chr9:134161812:C:T	1.56222e-09	-1.14628	-1.41203	4.24227e-07	-1.21819	-1.39903
134161916	chr9:134161916:A:G	4.42763e-09	-1.82056	0.304003	1.04471e-06	-1.8277	0.11171
134162009	chr9:134162009:A:G	4.89283e-09	-1.90926e-10	-1.41665	1.39781e-06	-1.90926e-10	-1.42483
134162166	chr9:134162166:G:C	4.2997e-09	-1.19111	-0.354768	1.3073e-06	-1.27316	-0.2186
134162425	chr9:134162425:T:C	3.6029e-08	-0.932863	1.51277	8.79738e-06	-1.0366	1.45132
134162596	chr9:134162596:G:C	1.00616e-09	-1.68851	-1.30977	2.7479e-07	-1.70367	-1.34781
134163135	chr9:134163135:T:C	3.30997e-09	-1.80748	-4.23322e-10	9.78239e-07	-1.78173	-4.23322e-10
134163283	chr9:134163283:G:A	8.03312e-09	-1.90926e-10	-0.920848	2.15906e-06	-1.90926e-10	-0.990061
134163335	chr9:134163335:C:T	9.00118e-09	-0.807064	-4.23322e-10	1.85674e-06	-1.14091	-4.23322e-10
134163763	chr9:134163763:A:G	5.91543e-09	-1.22686	-4.23322e-10	1.38215e-06	-1.43609	-4.23322e-10
134163865	chr9:134163865:C:G	2.54102e-09	-0.671801	-1.40006	5.71658e-07	-0.986163	-1.33278
134163870	chr9:134163870:C:G	7.02179e-09	-1.82098	0.765576	1.60821e-06	-1.82758	0.542969
134164026	chr9:134164026:A:G	4.99326e-09	-1.90926e-10	-1.39633	1.53197e-06	-1.90926e-10	-1.33317
134164174	chr9:134164174:A:G	9.10191e-10	-1.80978	-1.28874	2.55684e-07	-1.81203	-1.31152
134164275	chr9:134164275:G:A	9.43272e-09	-0.760236	-4.23322e-10	1.92637e-06	-1.10409	-4.23322e-10
134164305	chr9:134164305:G:C	2.03359e-09	-1.57932	-0.715298	5.40413e-07	-1.59224	-0.782917
134164336	chr9:134164336:G:T	1.01294e-09	-1.61662	-1.37494	3.04541e-07	-1.55829	-1.39039
134164623	chr9:134164623:G:C	4.83391e-09	-1.90926e-10	-1.42876	1.37661e-06	-1.90926e-10	-1.44011
134164926	chr9:134164926:A:G	3.36718e-09	-1.79035	-4.23322e-10	1.0045e-06	-1.75524	-4.23322e-10
134164978	chr9:134164978:TC:T	2.72971e-08	-1.90926e-10	0.302361	6.46111e-06	-1.90926e-10	0.10607
134165034	chr9:134165034:T:G	1.71097e-09	-1.77527	-0.692097	4.58723e-07	-1.76173	-0.777307
134165074	chr9:134165074:C:T	4.7754e-09	-1.90926e-10	-1.44094	1.38126e-06	-1.90926e-10	-1.43674
134165423	chr9:134165423:G:A	3.3928e-09	-1.78276	-4.23322e-10	1.15238e-06	-1.6179	-4.23322e-10
134165558	chr9:134165558:TCA:T	3.48353e-09	-1.75637	-4.23322e-10	1.05117e-06	-1.70982	-4.23322e-10
134165570	chr9:134165570:G:A	3.13603e-09	-1.81766	-0.0438024	7.5369e-07	-1.82784	-0.214668
134165701	chr9:134165701:C:T	6.72259e-09	-1.90926e-10	-1.09895	1.79903e-06	-1.90926e-10	-1.17249
134165853	chr9:134165853:C:T	2.99727e-09	-1.8258	-0.0809164	7.30268e-07	-1.82465	-0.249424
134165960	chr9:134165960:C:G	3.00287e-09	-1.82393	-0.0809164	7.29036e-07	-1.82634	-0.249424
134166084	chr9:134166084:A:G	3.01904e-09	-1.82243	-0.077055	7.31179e-07	-1.82707	-0.245761
134166146	chr9:134166146:C:T	2.99635e-09	-1.826	-0.081026	7.30285e-07	-1.82448	-0.249573
134166332	chr9:134166332:G:A	1.59898e-09	-1.73919	-0.795869	4.32509e-07	-1.72642	-0.871469
134166522	chr9:134166522:G:T	2.88352e-09	-1.82555	-0.119862	7.03552e-07	-1.82503	-0.286311
134166691	chr9:134166691:C:G	2.93777e-09	-1.82372	-0.103051	7.13656e-07	-1.8265	-0.270589
134166787	chr9:134166787:A:G	3.4036e-09	-1.77959	-4.23322e-10	1.16015e-06	-1.61118	-4.23322e-10
134166835	chr9:134166835:C:T	9.6364e-09	-1.90926e-10	-0.738873	2.535e-06	-1.90926e-10	-0.829537
134166877	chr9:134166877:C:G	3.57266e-08	-1.90926e-10	0.571474	6.26744e-06	-1.90926e-10	0.0756359
134166903	chr9:134166903:C:G	2.8814e-09	-1.82628	-0.119862	7.04289e-07	-1.82399	-0.286311
134166923	chr9:134166923:A:G	2.87072e-09	-1.82532	-0.124533	7.00299e-07	-1.82527	-0.290706
134166973	chr9:134166973:C:T	6.47352e-09	-1.90926e-10	-1.1367	1.65033e-06	-1.90926e-10	-1.25876
134167043	chr9:134167043:T:C	2.84169e-09	-1.82617	-0.133855	6.94906e-07	-1.82425	-0.299464
134167047	chr9:134167047:G:A	2.8815e-09	-1.82625	-0.119862	7.0419e-07	-1.82413	-0.286311
134167140	chr9:134167140:C:T	1.30219e-08	-1.90926e-10	-0.437788	4.26274e-06	-1.90926e-10	-0.309819
134167222	chr9:134167222:T:C	2.95753e-09	-1.82599	-0.0940736	7.21086e-07	-1.82449	-0.262237
134167282	chr9:134167282:T:C	2.88404e-09	-1.8234	-0.121828	7.01099e-07	-1.82667	-0.288169
134167384	chr9:134167384:T:C	2.84857e-09	-1.82553	-0.132077	6.95534e-07	-1.82506	-0.29775
134167805	chr9:134167805:T:G	3.204e-09	-1.82645	-0.0135763	7.7793e-07	-1.8238	-0.187049
134168261	chr9:134168261:C:T	4.82948e-09	-1.90926e-10	-1.42968	1.37408e-06	-1.90926e-10	-1.44195
134168610	chr9:134168610:C:T	5.1216e-09	-1.90926e-10	-1.37095	1.59101e-06	-1.90926e-10	-1.29536
134168638	chr9:134168638:A:G	3.19534e-09	-1.82573	-0.016999	7.74537e-07	-1.82482	-0.190397
134168642	chr9:134168642:G:A	3.20254e-09	-1.82574	-0.0147415	7.76228e-07	-1.82481	-0.188228
134169113	chr9:134169113:C:T	6.94652e-09	-1.90926e-10	-1.06618	1.90819e-06	-1.90926e-10	-1.11358
134169769	chr9:134169769:T:C	2.7147e-09	-1.82767	-0.17807	6.67656e-07	-1.82497	-0.338743
134169804	chr9:134169804:G:A	5.55544e-09	-1.90926e-10	-1.28964	1.53606e-06	-1.90926e-10	-1.33051
134170125	chr9:134170125:A:G	1.10764e-08	-0.599599	-4.23322e-10	4.08599e-06	-0.352168	-4.23322e-10
134170166	chr9:134170166:G:A	2.20151e-09	-1.82727	-0.388008	5.52567e-07	-1.81896	-0.533956
134170428	chr9:134170428:GT:G	3.6274e-09	-1.7159	-4.23322e-10	1.10664e-06	-1.6584	-4.23322e-10
134170448	chr9:134170448:C:T	2.32751e-09	-1.82045	-0.339172	5.87151e-07	-1.80365	-0.488554
134170483	chr9:134170483:G:A	5.60322e-09	-1.90926e-10	-1.28108	1.69653e-06	-1.90926e-10	-1.23115
134170597	chr9:134170597:C:T	2.23046e-09	-1.82752	-0.37469	5.58408e-07	-1.82026	-0.52214
134170976	chr9:134170976:G:C	2.22665e-09	-1.82643	-0.377492	5.50706e-07	-1.82678	-0.529506
134171415	chr9:134171415:C:T	1.85247e-09	-1.28177	-1.10613	4.80665e-07	-1.23929	-1.25302
134171588	chr9:134171588:G:A	1.90286e-09	-1.82609	-0.53497	4.84639e-07	-1.81565	-0.668436
134171596	chr9:134171596:G:A	8.00367e-10	-1.81069	-1.41642	2.5922e-07	-1.7042	-1.40561
134171893	chr9:134171893:C:T	4.88036e-09	-1.90926e-10	-1.4192	1.38793e-06	-1.90926e-10	-1.43192
134172207	chr9:134172207:A:G	2.78533e-09	-1.80037	-0.179683	7.05592e-07	-1.77133	-0.337116
134172336	chr9:134172336:T:C	1.16201e-08	-1.90926e-10	-0.551686	3.11846e-06	-1.90926e-10	-0.622393
134172360	chr9:134172360:CTG:C	1.76082e-09	-1.42375	-1.01489	4.44427e-07	-1.38698	-1.18372
134172363	chr9:134172363:CAGAGAGGGTGATGACT:C	1.82038e-09	-1.3902	-1.01518	4.60332e-07	-1.35165	-1.18389
134172379	chr9:134172379:T:C	7.31682e-09	-1.90926e-10	-1.01424	1.86453e-06	-1.90926e-10	-1.13672
134172557	chr9:134172557:A:C	2.05805e-09	-1.82776	-0.454899	5.19395e-07	-1.82174	-0.593084
134172684	chr9:134172684:G:A	6.12106e-09	-1.90926e-10	-1.19269	1.68038e-06	-1.90926e-10	-1.24071
134172785	chr9:134172785:A:G	2.05206e-09	-1.82667	-0.458908	5.19688e-07	-1.81742	-0.59684
134172853	chr9:134172853:G:A	6.4446e-09	-1.90926e-10	-1.14118	1.96886e-06	-1.90926e-10	-1.08228
134172949	chr9:134172949:G:A	8.06486e-10	-1.813	-1.40648	2.41428e-07	-1.812	-1.36892
134173094	chr9:134173094:G:A	2.0415e-09	-1.82646	-0.464272	5.17354e-07	-1.81687	-0.601893
134173135	chr9:134173135:G:A	1.20324e-09	-1.44844	-1.37096	3.70907e-07	-1.36997	-1.38157
134173163	chr9:134173163:C:G	3.24806e-09	-1.82636	-4.23322e-10	9.39596e-07	-1.82204	-4.23322e-10
134173267	chr9:134173267:T:C	2.04063e-09	-1.82745	-0.463711	5.15967e-07	-1.82016	-0.601285
134173355	chr9:134173355:C:T	6.64746e-09	-1.90926e-10	-1.11019	2.0444e-06	-1.90926e-10	-1.04463
134173605	chr9:134173605:G:C	1.18983e-09	-1.41708	-1.41352	4.43399e-07	-1.14043	-1.43259
134173629	chr9:134173629:G:A	7.29351e-09	-1.90926e-10	-1.01744	2.03817e-06	-1.90926e-10	-1.04768
134173811	chr9:134173811:G:A	6.3432e-09	-1.90926e-10	-1.15704	1.77533e-06	-1.90926e-10	-1.18574
134173926	chr9:134173926:C:T	2.55597e-09	-1.82771	-0.238278	6.34622e-07	-1.82153	-0.392924
134174118	chr9:134174118:G:A	4.78264e-09	-1.90926e-10	-1.43943	1.40526e-06	-1.90926e-10	-1.41951
134174215	chr9:134174215:C:T	2.7022e-09	-1.82558	-0.184773	6.70295e-07	-1.81448	-0.345286
134175119	chr9:134175119:T:G	2.98106e-09	-1.8146	-0.0975385	6.99087e-07	-1.82614	-0.291575
134175221	chr9:134175221:A:G	5.02232e-08	-1.90926e-10	0.912058	6.54412e-06	-1.90926e-10	0.118836
134175426	chr9:134175426:C:T	3.5508e-09	-1.20113	-0.53612	6.55581e-07	-1.25647	-0.925496
134175843	chr9:134175843:C:T	4.85111e-09	-1.90926e-10	-1.42521	1.42616e-06	-1.90926e-10	-1.40475
134176275	chr9:134176275:C:T	5.13694e-09	-1.90926e-10	-1.36796	1.42144e-06	-1.90926e-10	-1.40806
134176447	chr9:134176447:A:C	1.66943e-08	-1.82118	1.63182	3.65376e-06	-1.7657	1.30173
134176646	chr9:134176646:G:A	3.56882e-09	-1.73219	-4.23322e-10	1.01974e-06	-1.74019	-4.23322e-10
134176754	chr9:134176754:T:C	4.92003e-09	-1.90926e-10	-1.41111	1.42956e-06	-1.90926e-10	-1.40237
134176808	chr9:134176808:C:G	1.00738e-09	-1.57648	-1.42059	2.99661e-07	-1.54218	-1.42265
134177714	chr9:134177714:G:A	1.65241e-09	-1.69646	-0.805731	5.38461e-07	-1.63253	-0.746237
134177717	chr9:134177717:G:A	2.11797e-09	-1.34831	-0.905651	7.3056e-07	-1.22104	-0.852636
134177726	chr9:134177726:G:A	7.34899e-09	-1.90926e-10	-1.00986	2.22932e-06	-1.90926e-10	-0.958036
134177771	chr9:134177771:C:T	8.10542e-10	-1.78077	-1.4337	2.26395e-07	-1.80894	-1.43627
134177802	chr9:134177802:C:T	5.10074e-09	-1.90926e-10	-1.37504	1.45414e-06	-1.90926e-10	-1.38532
134177987	chr9:134177987:C:T	7.31659e-09	-1.90926e-10	-1.01428	2.07719e-06	-1.90926e-10	-1.02872
134178099	chr9:134178099:C:T	1.07299e-09	-1.56453	-1.36944	3.19958e-07	-1.57497	-1.32432
134178112	chr9:134178112:C:T	6.96565e-09	-1.90926e-10	-1.06343	2.09494e-06	-1.90926e-10	-1.02021
134178204	chr9:134178204:A:G	1.73549e-09	-1.5996	-0.853537	4.64197e-07	-1.50119	-1.02599
134178223	chr9:134178223:C:T	1.36926e-09	-1.82784	-0.86231	4.03727e-07	-1.82751	-0.839238
134178224	chr9:134178224:G:A	4.79306e-09	-1.90926e-10	-1.43725	1.39696e-06	-1.90926e-10	-1.42543
134178311	chr9:134178311:G:A	1.35047e-08	-1.90926e-10	-0.401383	3.49287e-06	-1.90926e-10	-0.509007
134178313	chr9:134178313:C:T	6.09272e-09	-1.90926e-10	-1.19733	1.83011e-06	-1.90926e-10	-1.15536
134178317	chr9:134178317:A:G	1.8242e-09	-1.48873	-0.914543	5.67765e-07	-1.47262	-0.853164
134178379	chr9:134178379:G:A	5.48942e-09	-1.90926e-10	-1.3016	1.61406e-06	-1.90926e-10	-1.28098
134178470	chr9:134178470:C:T	1.707e-09	-1.54195	-0.927727	4.62389e-07	-1.43633	-1.09475
134178498	chr9:134178498:G:A	8.5309e-09	-1.90926e-10	-0.860725	2.64743e-06	-1.90926e-10	-0.786142
134178696	chr9:134178696:A:G	8.66501e-10	-1.80337	-1.34434	2.29425e-07	-1.80807	-1.42384
134178974	chr9:134178974:G:A	4.11134e-09	-1.59067	-4.23322e-10	1.48378e-06	-1.36514	-4.23322e-10
134179426	chr9:134179426:A:G	9.82677e-10	-1.82698	-1.19491	2.64606e-07	-1.82761	-1.26163
134179516	chr9:134179516:G:A	1.12438e-09	-1.82784	-1.05935	3.3364e-07	-1.82689	-1.03054
134179758	chr9:134179758:C:T	5.80429e-09	-1.90926e-10	-1.24582	1.67131e-06	-1.90926e-10	-1.24612
134179814	chr9:134179814:A:G	1.31864e-09	-1.81801	-0.909807	3.63591e-07	-1.81543	-0.956033
134179836	chr9:134179836:C:G	9.95107e-10	-1.82546	-1.18386	2.67793e-07	-1.82669	-1.25058
134179991	chr9:134179991:C:T	3.67924e-09	-1.70172	-4.23322e-10	9.60932e-07	-1.79958	-4.23322e-10
134180019	chr9:134180019:C:G	5.12058e-09	-1.90926e-10	-1.37115	1.41861e-06	-1.90926e-10	-1.41005
134180293	chr9:134180293:C:T	8.20041e-09	-1.90926e-10	-0.900236	2.53312e-06	-1.90926e-10	-0.83028
134180447	chr9:134180447:G:A	1.08155e-09	-1.81746	-1.10857	3.18332e-07	-1.82044	-1.08396
134180893	chr9:134180893:G:T	3.72301e-09	-1.68989	-4.23322e-10	1.29887e-06	-1.49823	-4.23322e-10
134181012	chr9:134181012:A:G	4.39838e-09	-1.73083	0.207645	7.7901e-07	-1.75316	-0.256298
134181129	chr9:134181129:C:T	4.77232e-09	-1.90926e-10	-1.44159	1.37571e-06	-1.90926e-10	-1.44076
134181221	chr9:134181221:G:A	4.79681e-09	-1.90926e-10	-1.43647	1.37488e-06	-1.90926e-10	-1.44137
134181312	chr9:134181312:C:A	1.12434e-08	-1.90926e-10	-0.584639	3.6417e-06	-1.90926e-10	-0.467282
134181452	chr9:134181452:G:A	9.22468e-10	-1.7659	-1.31922	2.5672e-07	-1.79152	-1.32798
134181750	chr9:134181750:C:T	1.38394e-08	-1.90926e-10	-0.3769	3.47213e-06	-1.90926e-10	-0.514964
134181793	chr9:134181793:C:T	5.66176e-09	-1.90926e-10	-1.27069	1.59517e-06	-1.90926e-10	-1.29275
134181999	chr9:134181999:C:T	3.31325e-09	-1.80649	-4.23322e-10	9.50023e-07	-1.811	-4.23322e-10
134182070	chr9:134182070:G:A	5.10834e-09	-1.90926e-10	-1.37355	1.49741e-06	-1.90926e-10	-1.35599
134182078	chr9:134182078:G:A	1.66927e-09	-1.82483	-0.667207	4.16398e-07	-1.82015	-0.815699
134182157	chr9:134182157:A:G	5.40993e-09	-1.90926e-10	-1.31618	1.50513e-06	-1.90926e-10	-1.35085
134182165	chr9:134182165:G:T	5.3276e-09	-1.90926e-10	-1.33152	1.51411e-06	-1.90926e-10	-1.3449
134182385	chr9:134182385:C:T	4.77956e-09	-1.90926e-10	-1.44007	1.38033e-06	-1.90926e-10	-1.43741
134185747	chr9:134185747:TC:T	5.44597e-09	-1.90926e-10	-1.30955	1.54516e-06	-1.90926e-10	-1.32461
134185882	chr9:134185882:T:G	5.96219e-09	-1.90926e-10	-1.21898	1.82345e-06	-1.90926e-10	-1.159
134186016	chr9:134186016:G:A	1.09336e-08	-1.90926e-10	-0.612579	2.94535e-06	-1.90926e-10	-0.679505
134186045	chr9:134186045:T:C	8.09385e-10	-1.77872	-1.43718	2.45632e-07	-1.75843	-1.40523
134186496	chr9:134186496:G:A	7.37662e-09	-1.90926e-10	-1.00611	2.06993e-06	-1.90926e-10	-1.03222
134186513	chr9:134186513:G:A	1.03017e-09	-1.59168	-1.38301	3.04172e-07	-1.55351	-1.39639
134186922	chr9:134186922:A:G	9.42211e-10	-1.68784	-1.37611	3.06767e-07	-1.64574	-1.29566
134187237	chr9:134187237:C:T	5.91225e-09	-1.90926e-10	-1.22739	1.7699e-06	-1.90926e-10	-1.18881
134187572	chr9:134187572:G:A	1.18628e-08	-1.90926e-10	-0.531014	3.18628e-06	-1.90926e-10	-0.600878
134187951	chr9:134187951:C:T	1.03938e-08	-1.90926e-10	-0.663212	2.76211e-06	-1.90926e-10	-0.743736
134187952	chr9:134187952:G:A	1.36391e-08	-1.90926e-10	-0.391477	4.70615e-06	-1.90926e-10	-0.210861
134188309	chr9:134188309:G:A	1.17972e-09	-1.39747	-1.44168	3.60098e-07	-1.33906	-1.44205
134188412	chr9:134188412:G:A	1.07104e-09	-1.49717	-1.43862	3.2426e-07	-1.44583	-1.44011
134188500	chr9:134188500:C:T	2.12371e-09	-0.934633	-1.31662	6.22542e-07	-0.870817	-1.36286
134188675	chr9:134188675:G:A	1.24823e-09	-1.67047	-1.11222	4.23805e-07	-1.62213	-0.996079
134188956	chr9:134188956:AG:A	2.9519e-09	-0.519279	-1.40269	8.50598e-07	-0.51366	-1.40789
134189232	chr9:134189232:T:G	1.20516e-08	-1.90926e-10	-0.515223	3.12811e-06	-1.90926e-10	-0.619303
134189381	chr9:134189381:C:T	1.25044e-08	-1.90926e-10	-0.478343	3.1265e-06	-1.90926e-10	-0.619818
134189387	chr9:134189387:G:C	4.77128e-09	-1.90926e-10	-1.44181	1.37549e-06	-1.90926e-10	-1.44092
134189436	chr9:134189436:A:G	4.82398e-09	-1.90926e-10	-1.43082	1.40614e-06	-1.90926e-10	-1.41889
134189733	chr9:134189733:C:T	4.88518e-09	-1.90926e-10	-1.41821	1.39027e-06	-1.90926e-10	-1.43023
134189969	chr9:134189969:G:C	7.99346e-10	-1.8081	-1.42029	2.49394e-07	-1.78898	-1.35947
134190207	chr9:134190207:G:A	8.41587e-10	-1.81002	-1.36687	2.61625e-07	-1.79435	-1.30622
134191396	chr9:134191396:G:T	4.79553e-09	-1.90926e-10	-1.43674	1.37547e-06	-1.90926e-10	-1.44094
134191573	chr9:134191573:C:G	1.1853e-09	-1.50207	-1.33235	3.06855e-07	-1.62711	-1.314
134192925	chr9:134192925:C:T	8.35964e-10	-1.77958	-1.40401	2.64857e-07	-1.75722	-1.33108
134193080	chr9:134193080:C:T	7.43543e-09	-1.90926e-10	-0.998164	2.25593e-06	-1.90926e-10	-0.946171
134193599	chr9:134193599:T:C	1.54816e-08	-1.90926e-10	-0.264768	4.93876e-06	-1.90926e-10	-0.162618
134193788	chr9:134193788:C:A	1.03465e-09	-1.82565	-1.14471	2.99185e-07	-1.82544	-1.14099
134194106	chr9:134194106:T:C	7.45022e-09	-1.90926e-10	-0.996177	2.2606e-06	-1.90926e-10	-0.9441
134194176	chr9:134194176:C:T	5.80956e-09	-1.90926e-10	-1.24492	1.58533e-06	-1.90926e-10	-1.29894
134194177	chr9:134194177:T:G	9.51417e-10	-1.72699	-1.32723	2.85372e-07	-1.71283	-1.30087
134194220	chr9:134194220:G:T	3.17482e-09	-1.82635	-0.0228211	6.47732e-07	-1.81113	-0.382879
134194367	chr9:134194367:G:A	5.39911e-09	-1.90926e-10	-1.31819	1.52172e-06	-1.90926e-10	-1.33989
134194942	chr9:134194942:T:G	9.59984e-09	-1.90926e-10	-0.742673	2.97287e-06	-1.90926e-10	-0.670205
134195596	chr9:134195596:C:T	7.95171e-09	-1.90926e-10	-0.931034	2.53933e-06	-1.90926e-10	-0.827831
134195717	chr9:134195717:C:G	9.99716e-10	-1.5748	-1.42991	2.59861e-07	-1.66644	-1.44089
134195723	chr9:134195723:A:T	5.1079e-09	-1.90926e-10	-1.37363	1.43653e-06	-1.90926e-10	-1.3975
134196197	chr9:134196197:A:G	8.78726e-09	-1.90926e-10	-0.831118	2.38087e-06	-1.90926e-10	-0.892266
134196380	chr9:134196380:A:G	4.93326e-09	-1.90926e-10	-1.40842	1.3957e-06	-1.90926e-10	-1.42634
134196399	chr9:134196399:G:A	5.08091e-09	-1.90926e-10	-1.37893	1.49333e-06	-1.90926e-10	-1.35872
134196403	chr9:134196403:A:G	4.76968e-09	-1.90926e-10	-1.44214	1.38017e-06	-1.90926e-10	-1.43753
134196537	chr9:134196537:T:C	9.52333e-09	-0.181577	-0.569099	2.61483e-06	-0.120326	-0.678205
134196612	chr9:134196612:C:T	1.07897e-09	-1.51403	-1.41439	3.06664e-07	-1.5288	-1.41294
134196810	chr9:134196810:G:A	5.87636e-09	-1.90926e-10	-1.23348	1.75482e-06	-1.90926e-10	-1.19736
134196898	chr9:134196898:A:G	4.85082e-09	-1.90926e-10	-1.42527	1.3832e-06	-1.90926e-10	-1.43534
134197118	chr9:134197118:G:T	9.83701e-10	-1.59336	-1.4275	2.52647e-07	-1.69415	-1.44134
134197550	chr9:134197550:T:C	4.82867e-09	-1.90926e-10	-1.42985	1.38089e-06	-1.90926e-10	-1.437
134197576	chr9:134197576:A:G	5.86241e-09	-1.90926e-10	-1.23586	1.62432e-06	-1.90926e-10	-1.27464
134197616	chr9:134197616:A:G	1.93126e-09	-0.93633	-1.40992	5.64034e-07	-0.916914	-1.41546
134198147	chr9:134198147:A:G	1.1417e-08	-1.90926e-10	-0.569321	2.98443e-06	-1.90926e-10	-0.666322
134199026	chr9:134199026:G:A	9.51546e-10	-1.67799	-1.3761	2.36902e-07	-1.7819	-1.41795
134199173	chr9:134199173:G:A	2.53836e-08	0.229683	-4.23322e-10	1.04212e-05	0.584111	-4.23322e-10
134199384	chr9:134199384:G:A	3.15106e-08	-1.44403	1.88994	5.53187e-06	-1.43096	1.38175
134199514	chr9:134199514:C:CA	4.92293e-09	-1.90926e-10	-1.41052	1.45039e-06	-1.90926e-10	-1.3879
134199619	chr9:134199619:G:T	5.91881e-09	-1.90926e-10	-1.22629	1.85209e-06	-1.90926e-10	-1.14342
134199822	chr9:134199822:CTGAGG:C	4.96283e-08	-1.18184	2.08198	9.24861e-06	-1.20965	1.67439
134200122	chr9:134200122:T:C	1.44603e-09	-1.41112	-1.22448	4.32748e-07	-1.37962	-1.21771
134200170	chr9:134200170:G:A	3.27719e-09	-1.81743	-4.23322e-10	9.43215e-07	-1.81819	-4.23322e-10
134200213	chr9:134200213:C:T	5.04158e-09	-1.90926e-10	-1.3867	1.51559e-06	-1.90926e-10	-1.34393
134200542	chr9:134200542:A:G	3.82883e-09	-0.545077	-1.11678	1.19371e-06	-0.418436	-1.16423
134200696	chr9:134200696:G:T	5.95831e-09	-1.90926e-10	-1.21963	1.77309e-06	-1.90926e-10	-1.18701
134200697	chr9:134200697:G:T	5.95831e-09	-1.90926e-10	-1.21963	1.77309e-06	-1.90926e-10	-1.18701
134201366	chr9:134201366:C:T	1.23846e-09	-1.36336	-1.4272	3.54912e-07	-1.3754	-1.42022
134202513	chr9:134202513:G:A	1.48907e-08	-1.15101	0.847327	3.02914e-06	-1.18079	0.529334
134202619	chr9:134202619:C:T	5.58399e-09	-1.90926e-10	-1.28452	1.65988e-06	-1.90926e-10	-1.25299
134202671	chr9:134202671:G:T	4.97313e-09	-1.90926e-10	-1.40037	1.40666e-06	-1.90926e-10	-1.41851
134202672	chr9:134202672:G:A	4.97075e-09	-1.90926e-10	-1.40085	1.40616e-06	-1.90926e-10	-1.41887
134202716	chr9:134202716:A:G	6.60457e-08	-1.90926e-10	1.18593	1.80269e-05	-1.90926e-10	1.13213
134202956	chr9:134202956:G:A	7.01316e-08	-1.90926e-10	1.24595	1.91332e-05	-1.90926e-10	1.19169
134203225	chr9:134203225:A:T	4.36076e-09	-1.46016	-0.0716194	9.14227e-07	-1.53562	-0.313791
134203293	chr9:134203293:T:C	3.16328e-09	-1.77958	-0.0732334	6.58837e-07	-1.74014	-0.436875
134203606	chr9:134203606:G:A	1.18441e-08	-0.532587	-4.23322e-10	3.52331e-06	-0.500331	-4.23322e-10
134204055	chr9:134204055:A:G	1.20375e-08	-1.90926e-10	-0.516392	3.14998e-06	-1.90926e-10	-0.612335
134204218	chr9:134204218:G:A	1.20138e-09	-1.39322	-1.42773	3.33932e-07	-1.43563	-1.42091
134204392	chr9:134204392:G:C	1.56714e-09	-1.12024	-1.43493	4.28731e-07	-1.17479	-1.43186
134204507	chr9:134204507:A:G	7.39404e-08	-1.22757	2.52641	1.33358e-05	-1.24283	2.07355
134204508	chr9:134204508:G:C	1.53821e-09	-1.13419	-1.43961	4.20273e-07	-1.18902	-1.43756
134204567	chr9:134204567:T:G	1.54505e-09	-1.13238	-1.43698	4.22433e-07	-1.18725	-1.43421
134204935	chr9:134204935:T:C	1.03074e-08	-1.90926e-10	-0.671558	2.78723e-06	-1.90926e-10	-0.734685
134205126	chr9:134205126:A:G	5.02529e-08	-1.24739	2.16004	9.27528e-06	-1.26236	1.72998
134205226	chr9:134205226:A:C	1.70625e-09	-1.19247	-1.27765	5.14316e-07	-1.15229	-1.27236
134206156	chr9:134206156:A:G	1.55504e-09	-1.42725	-1.13567	4.14807e-07	-1.45889	-1.18078
134206162	chr9:134206162:C:T	4.79176e-09	-1.90926e-10	-1.43752	1.40341e-06	-1.90926e-10	-1.42083
134206196	chr9:134206196:T:C	8.2868e-10	-1.80587	-1.38647	2.39334e-07	-1.78391	-1.40572
134206788	chr9:134206788:T:C	7.86807e-10	-1.8274	-1.41679	2.26667e-07	-1.82583	-1.41817
134206997	chr9:134206997:A:G	5.49932e-09	-1.2998	-4.23322e-10	1.48386e-06	-1.36508	-4.23322e-10
134207918	chr9:134207918:C:T	4.73395e-09	-1.44966	-4.23322e-10	1.59127e-06	-1.2952	-4.23322e-10
134207938	chr9:134207938:C:T	8.83147e-10	-1.71253	-1.41616	2.48321e-07	-1.73544	-1.41733
134208471	chr9:134208471:C:T	9.34853e-10	-1.72362	-1.34816	2.62565e-07	-1.74586	-1.35113
134208558	chr9:134208558:C:A	1.28307e-09	-1.3146	-1.44057	2.96196e-07	-1.5469	-1.42957
134208687	chr9:134208687:C:G	6.21414e-09	-1.90926e-10	-1.17759	1.53393e-06	-1.90926e-10	-1.3319
134209136	chr9:134209136:C:T	4.04412e-09	-0.557126	-1.05003	1.25264e-06	-0.503509	-1.03097
134209330	chr9:134209330:C:T	9.32918e-09	-0.771273	-4.23322e-10	2.82758e-06	-0.72031	-4.23322e-10
134209403	chr9:134209403:G:T	5.15556e-09	-1.90926e-10	-1.36435	1.49574e-06	-1.90926e-10	-1.35711
134209440	chr9:134209440:C:T	4.88965e-09	-1.90926e-10	-1.4173	1.41615e-06	-1.90926e-10	-1.41179
134209557	chr9:134209557:C:T	5.48474e-09	-1.90926e-10	-1.30245	1.55569e-06	-1.90926e-10	-1.31781
134209602	chr9:134209602:C:T	1.33566e-09	-1.77368	-0.941313	3.4252e-07	-1.79309	-1.03806
134209784	chr9:134209784:CCTTGT:C	8.84278e-10	-1.82568	-1.30172	2.40715e-07	-1.80941	-1.37447
134209950	chr9:134209950:C:T	1.50417e-09	-1.63959	-0.95659	3.836e-07	-1.7073	-1.01058
134210040	chr9:134210040:G:A	1.0306e-08	-0.671697	-4.23322e-10	3.1327e-06	-0.617838	-4.23322e-10
134210264	chr9:134210264:T:C	4.19291e-09	-0.788992	-0.782032	1.25762e-06	-0.674623	-0.85589
134211215	chr9:134211215:C:T	6.73691e-09	-1.90926e-10	-1.09682	1.90681e-06	-1.90926e-10	-1.1143
134211462	chr9:134211462:C:T	8.08983e-10	-1.82303	-1.39337	2.44989e-07	-1.79451	-1.37177
134211601	chr9:134211601:G:A	4.82782e-09	-1.90926e-10	-1.43002	1.37522e-06	-1.90926e-10	-1.44112
134211781	chr9:134211781:C:T	4.5291e-09	-0.662455	-0.831442	1.35855e-06	-0.542766	-0.910544
134212041	chr9:134212041:C:T	9.52525e-09	-0.750474	-4.23322e-10	2.88576e-06	-0.699944	-4.23322e-10
134212292	chr9:134212292:T:C	1.06811e-09	-1.75141	-1.18712	2.77815e-07	-1.77792	-1.26261
134212309	chr9:134212309:T:C	1.67942e-09	-1.4442	-1.04177	4.56871e-07	-1.4825	-1.06058
134212364	chr9:134212364:C:T	9.69554e-10	-1.62336	-1.41197	2.70485e-07	-1.65102	-1.41625
134212526	chr9:134212526:T:C	5.19376e-09	-1.90926e-10	-1.35696	1.49799e-06	-1.90926e-10	-1.35561
134212867	chr9:134212867:T:A	5.40601e-09	-1.90926e-10	-1.31691	1.55691e-06	-1.90926e-10	-1.31703
134213393	chr9:134213393:A:G	6.01196e-09	-1.21067	-4.23322e-10	1.87915e-06	-1.12891	-4.23322e-10
134213522	chr9:134213522:C:T	4.93797e-09	-1.90926e-10	-1.40747	1.43718e-06	-1.90926e-10	-1.39705
134213600	chr9:134213600:A:T	8.28701e-09	-0.889731	-4.23322e-10	1.996e-06	-1.06859	-4.23322e-10
134213834	chr9:134213834:G:T	1.1284e-08	-0.581033	-4.23322e-10	3.44077e-06	-0.524037	-4.23322e-10
134213937	chr9:134213937:C:T	1.66107e-09	-1.16505	-1.33191	3.98846e-07	-1.39793	-1.28098
134213972	chr9:134213972:T:C	5.39582e-09	-1.90926e-10	-1.3188	1.58234e-06	-1.90926e-10	-1.30082
134214257	chr9:134214257:A:G	5.38331e-09	-1.90926e-10	-1.32112	1.60805e-06	-1.90926e-10	-1.28471
134214371	chr9:134214371:G:A	1.16368e-09	-1.79213	-1.0607	3.39763e-07	-1.77474	-1.0645
134214425	chr9:134214425:G:A	7.79445e-09	-1.90926e-10	-0.951009	2.17381e-06	-1.90926e-10	-0.98325
134214531	chr9:134214531:T:C	1.11248e-08	-1.90926e-10	-0.595242	3.07016e-06	-1.90926e-10	-0.638002
134214698	chr9:134214698:C:T	1.06591e-08	-0.638007	-4.23322e-10	3.24294e-06	-0.583252	-4.23322e-10
134214713	chr9:134214713:G:A	4.79183e-09	-1.90926e-10	-1.43751	1.37841e-06	-1.90926e-10	-1.4388
134214891	chr9:134214891:C:T	5.984e-09	-1.21533	-4.23322e-10	1.85146e-06	-1.14376	-4.23322e-10
134215033	chr9:134215033:A:G	9.88291e-10	-1.64144	-1.37476	2.64272e-07	-1.68724	-1.40327
134215118	chr9:134215118:C:T	1.60162e-09	-1.78214	-0.751259	4.23554e-07	-1.79658	-0.822227
134215149	chr9:134215149:G:C	6.88362e-09	-1.90926e-10	-1.07528	1.92923e-06	-1.90926e-10	-1.10261
134215167	chr9:134215167:C:T	4.9482e-09	-1.90926e-10	-1.4054	1.44915e-06	-1.90926e-10	-1.38876
134215550	chr9:134215550:G:A	1.15203e-09	-1.81007	-1.05282	3.3287e-07	-1.81676	-1.04298
134215613	chr9:134215613:T:C	3.99334e-09	-1.01175	-0.608046	1.22458e-06	-0.973947	-0.583187
134215718	chr9:134215718:G:A	9.8282e-10	-1.79552	-1.22623	2.95308e-07	-1.82749	-1.15198
134215987	chr9:134215987:C:T	4.77757e-08	-1.90926e-10	0.862097	8.40833e-06	-1.90926e-10	0.369492
134216523	chr9:134216523:G:A	5.1262e-09	-1.90926e-10	-1.37005	1.47278e-06	-1.90926e-10	-1.37258
134216838	chr9:134216838:A:G	5.30661e-09	-1.90926e-10	-1.33547	1.5877e-06	-1.90926e-10	-1.29744
134216842	chr9:134216842:C:T	3.10894e-08	-1.90926e-10	0.432446	9.84209e-06	-1.90926e-10	0.526937
134216984	chr9:134216984:G:A	1.19316e-09	-1.82275	-1.00507	3.2366e-07	-1.82708	-1.06071
134216997	chr9:134216997:T:C	6.33406e-09	-1.15848	-4.23322e-10	1.52918e-06	-1.335	-4.23322e-10
134217205	chr9:134217205:C:T	2.00976e-09	-1.67101	-0.635393	5.68704e-07	-1.68187	-0.642255
134217399	chr9:134217399:A:G	8.32475e-10	-1.75262	-1.43516	2.37426e-07	-1.76525	-1.43238
134217467	chr9:134217467:A:G	7.72613e-09	-1.90926e-10	-0.959812	2.15864e-06	-1.90926e-10	-0.990253
134217707	chr9:134217707:C:T	5.45314e-09	-1.30823	-4.23322e-10	1.7089e-06	-1.22388	-4.23322e-10
134218017	chr9:134218017:G:A	8.16402e-09	-1.90926e-10	-0.904683	2.28082e-06	-1.90926e-10	-0.935196
134218406	chr9:134218406:T:G	4.78163e-09	-1.90926e-10	-1.43964	1.37485e-06	-1.90926e-10	-1.44139
134218411	chr9:134218411:C:T	7.75773e-09	-0.26532	-0.690411	2.2679e-06	-0.141178	-0.799699
134218794	chr9:134218794:G:A	8.04912e-10	-1.78265	-1.43879	2.3186e-07	-1.7888	-1.43255
134219300	chr9:134219300:G:A	9.93441e-09	-0.406678	-0.301738	2.82849e-06	-0.287812	-0.432176
134219612	chr9:134219612:G:A	1.18496e-09	-1.81823	-1.01649	3.14864e-07	-1.82381	-1.09154
134219660	chr9:134219660:G:A	9.13268e-10	-1.67189	-1.42326	2.5878e-07	-1.6861	-1.4254
134219846	chr9:134219846:G:A	4.99874e-09	-1.90926e-10	-1.39523	1.41704e-06	-1.90926e-10	-1.41116
134219847	chr9:134219847:G:A	4.99874e-09	-1.90926e-10	-1.39523	1.41704e-06	-1.90926e-10	-1.41116
134220112	chr9:134220112:G:C	1.20811e-09	-1.71014	-1.10522	3.37711e-07	-1.72105	-1.12425
134220575	chr9:134220575:T:C	9.50446e-10	-1.61309	-1.44215	2.96374e-07	-1.53937	-1.43649
134220809	chr9:134220809:T:C	4.35154e-09	-1.60796	0.0740696	1.2226e-06	-1.6369	0.0781475
134220839	chr9:134220839:CTTG:C	1.21808e-09	-1.52349	-1.28365	3.69718e-07	-1.45347	-1.30127
134221052	chr9:134221052:A:G	1.80224e-09	-1.65496	-0.76043	5.67003e-07	-1.57888	-0.748245
134221464	chr9:134221464:G:A	5.49032e-09	-1.90926e-10	-1.30143	1.58726e-06	-1.90926e-10	-1.29772
134221510	chr9:134221510:C:T	5.2185e-09	-0.194901	-1.15731	1.32423e-06	-0.42468	-1.05422
134221760	chr9:134221760:C:T	3.96574e-09	-1.64911	0.0223773	1.03607e-06	-1.6858	-0.0385019
134221910	chr9:134221910:G:A	1.64765e-08	-1.90926e-10	-0.202486	3.33686e-06	-1.90926e-10	-0.554702
134222026	chr9:134222026:C:A	4.90474e-09	-1.41422	-4.23322e-10	1.2952e-06	-1.50106	-4.23322e-10
134222217	chr9:134222217:G:A	1.79639e-08	0.0280105	-0.144068	4.20287e-06	-0.15757	-0.166394
134222621	chr9:134222621:T:C	4.91358e-09	-1.90926e-10	-1.41242	1.40849e-06	-1.90926e-10	-1.41721
134222942	chr9:134222942:T:C	4.93311e-09	-1.90926e-10	-1.40845	1.41327e-06	-1.90926e-10	-1.41382
134223058	chr9:134223058:C:T	1.47322e-09	-1.39421	-1.22276	3.88696e-07	-1.46102	-1.24367
134223225	chr9:134223225:T:G	5.41803e-09	-1.90926e-10	-1.31469	1.56517e-06	-1.90926e-10	-1.31173
134223379	chr9:134223379:C:T	5.69804e-09	-1.90926e-10	-1.2643	1.6887e-06	-1.90926e-10	-1.23578
134223542	chr9:134223542:C:T	7.69462e-10	-1.82668	-1.4398	2.28154e-07	-1.79547	-1.44199
134223730	chr9:134223730:A:G	8.55938e-09	-1.90926e-10	-0.857393	2.65023e-06	-1.90926e-10	-0.785084
134223836	chr9:134223836:T:C	7.91489e-10	-1.80797	-1.43029	2.25858e-07	-1.82777	-1.41981
134224259	chr9:134224259:C:T	3.81909e-09	-1.54814	-0.116263	1.1057e-06	-1.52171	-0.137544
134224359	chr9:134224359:C:T	3.8792e-09	-1.47053	-0.178261	8.52466e-07	-1.48794	-0.431414
134225348	chr9:134225348:C:T	1.3452e-09	-1.62751	-1.08037	3.68824e-07	-1.65956	-1.09761
134225393	chr9:134225393:T:C	7.59114e-09	-1.90926e-10	-0.977439	2.30784e-06	-1.90926e-10	-0.923421
134225415	chr9:134225415:C:T	6.18754e-09	-1.90926e-10	-1.18188	1.85231e-06	-1.90926e-10	-1.1433
134225650	chr9:134225650:C:T	1.42312e-09	-1.42672	-1.22485	3.77685e-07	-1.48476	-1.24866
134225765	chr9:134225765:TG:T	4.38364e-09	-1.59697	0.0704235	9.37417e-07	-1.67477	-0.149593
134225924	chr9:134225924:A:G	8.31017e-10	-1.77228	-1.41725	2.33826e-07	-1.78912	-1.42379
134226324	chr9:134226324:G:A	2.7895e-09	-1.34695	-0.631605	6.50637e-07	-1.37355	-0.815984
134226586	chr9:134226586:A:G	3.54122e-09	-1.73995	-4.23322e-10	1.05717e-06	-1.70414	-4.23322e-10
134226740	chr9:134226740:CCCTT:C	4.9308e-09	-1.90926e-10	-1.40892	1.44982e-06	-1.90926e-10	-1.38829
134226746	chr9:134226746:GGA:G	4.9308e-09	-1.90926e-10	-1.40892	1.44982e-06	-1.90926e-10	-1.38829
134226749	chr9:134226749:TCCACTCCCA:T	4.93013e-09	-1.90926e-10	-1.40905	1.44958e-06	-1.90926e-10	-1.38846
134226861	chr9:134226861:G:A	3.96912e-09	-1.62588	-4.23322e-10	1.1795e-06	-1.59464	-4.23322e-10
134226886	chr9:134226886:C:T	6.36748e-09	-1.90926e-10	-1.15322	1.68065e-06	-1.90926e-10	-1.24055
134227047	chr9:134227047:T:C	5.78594e-09	-1.51569	0.266704	1.21538e-06	-1.55668	-0.00799164
134227057	chr9:134227057:A:G	7.55006e-09	-1.90926e-10	-0.982865	1.99697e-06	-1.90926e-10	-1.0681
134227225	chr9:134227225:A:G	3.36891e-09	-1.78983	-4.23322e-10	9.84192e-07	-1.77567	-4.23322e-10
134227226	chr9:134227226:C:T	1.11385e-09	-1.71165	-1.18495	3.47777e-07	-1.65543	-1.16049
134227241	chr9:134227241:C:T	7.22008e-09	-1.90926e-10	-1.02755	2.22949e-06	-1.90926e-10	-0.95796
134227435	chr9:134227435:G:A	1.60717e-09	-1.63685	-0.893098	5.1194e-07	-1.56247	-0.866812
134227467	chr9:134227467:A:G	2.37639e-08	-1.90926e-10	0.163745	4.737e-06	-1.90926e-10	-0.204328
134227474	chr9:134227474:G:A	3.378e-08	-1.90926e-10	0.515448	6.41042e-06	-1.90926e-10	0.0981937
134227710	chr9:134227710:G:A	4.96902e-09	-1.90926e-10	-1.4012	1.42879e-06	-1.90926e-10	-1.4029
134228053	chr9:134228053:AT:A	5.98735e-09	-1.90926e-10	-1.21477	1.61409e-06	-1.90926e-10	-1.28096
134228177	chr9:134228177:G:A	9.87395e-10	-1.637	-1.38011	3.09985e-07	-1.56653	-1.36443
134228245	chr9:134228245:C:T	3.89806e-09	-1.40869	-0.235249	1.02151e-06	-1.34903	-0.389416
134228261	chr9:134228261:G:T	5.47247e-09	-1.90926e-10	-1.30469	1.4769e-06	-1.90926e-10	-1.36978
134228302	chr9:134228302:C:T	5.26266e-08	-1.90926e-10	0.958802	9.5452e-06	-1.90926e-10	0.496307
134228375	chr9:134228375:G:A	3.63282e-09	-1.71441	-4.23322e-10	1.06844e-06	-1.69353	-4.23322e-10
134228569	chr9:134228569:C:T	5.94784e-09	-1.90926e-10	-1.22139	1.60544e-06	-1.90926e-10	-1.28633
134228612	chr9:134228612:C:T	5.3584e-09	-1.90926e-10	-1.32576	1.44978e-06	-1.90926e-10	-1.38832
134228695	chr9:134228695:C:T	9.18742e-09	-1.90926e-10	-0.786585	2.48614e-06	-1.90926e-10	-0.849
134228713	chr9:134228713:A:G	4.82653e-09	-0.377134	-1.05316	1.92512e-06	0.0979021	-1.20264
134228815	chr9:134228815:T:C	1.24858e-09	-1.81469	-0.967721	2.975e-07	-1.81352	-1.15855
134228917	chr9:134228917:T:C	1.14357e-09	-1.80626	-1.064	2.7877e-07	-1.80489	-1.23221
134228957	chr9:134228957:A:T	5.00377e-09	-1.90926e-10	-1.39423	1.42965e-06	-1.90926e-10	-1.4023
134229062	chr9:134229062:GCTGAGTCTTTGTCC:G	1.94326e-09	-1.47631	-0.863746	5.39573e-07	-1.41722	-0.959488
134229373	chr9:134229373:G:A	5.92419e-09	-1.90926e-10	-1.22538	1.60145e-06	-1.90926e-10	-1.28882
134229494	chr9:134229494:C:G	5.17005e-09	-1.90926e-10	-1.36154	1.45437e-06	-1.90926e-10	-1.38516
134229550	chr9:134229550:G:T	4.84842e-09	-1.90926e-10	-1.42577	1.40998e-06	-1.90926e-10	-1.41616
134229974	chr9:134229974:A:G	8.86876e-09	-1.90926e-10	-0.821885	2.12997e-06	-1.90926e-10	-1.00362
134229988	chr9:134229988:G:A	1.42518e-08	-1.90926e-10	-0.347538	3.41474e-06	-1.90926e-10	-0.531632
134230763	chr9:134230763:G:A	6.91667e-09	-1.90926e-10	-1.07049	1.90993e-06	-1.90926e-10	-1.11266
134231001	chr9:134231001:C:T	2.74787e-09	-1.50385	-0.489747	7.54519e-07	-1.42682	-0.614584
134231128	chr9:134231128:G:GTGCAGACAACC	5.5724e-09	-1.90926e-10	-1.28659	1.5506e-06	-1.90926e-10	-1.32109
134231185	chr9:134231185:G:A	8.7648e-09	-1.90926e-10	-0.833677	2.37722e-06	-1.90926e-10	-0.893798
134231313	chr9:134231313:C:A	6.73025e-09	-1.90926e-10	-1.09781	1.86077e-06	-1.90926e-10	-1.13874
134231402	chr9:134231402:T:C	7.15533e-09	-1.90926e-10	-1.03656	1.8003e-06	-1.90926e-10	-1.17178
134231501	chr9:134231501:G:T	7.73324e-10	-1.82333	-1.43815	2.23158e-07	-1.81807	-1.44153
134231551	chr9:134231551:G:C	1.38319e-08	-1.90926e-10	-0.377445	3.32312e-06	-1.90926e-10	-0.558828
134231618	chr9:134231618:G:C	4.53564e-09	-1.78421	0.291758	1.04226e-06	-1.75853	0.0401935
134231651	chr9:134231651:G:A	6.22336e-08	-1.90926e-10	1.12647	1.10947e-05	-1.90926e-10	0.646735
134231844	chr9:134231844:G:A	8.96848e-10	-1.7673	-1.34599	2.55459e-07	-1.74887	-1.37555
134231944	chr9:134231944:C:T	4.82754e-09	-1.90926e-10	-1.43008	1.42397e-06	-1.90926e-10	-1.40628
134232040	chr9:134232040:G:C	3.86169e-09	-1.65331	-4.23322e-10	1.03793e-06	-1.7225	-4.23322e-10
134232123	chr9:134232123:C:T	5.14675e-09	-1.90926e-10	-1.36606	1.47905e-06	-1.90926e-10	-1.36833
134232391	chr9:134232391:G:C	4.1327e-09	-1.4164	-0.169092	1.10632e-06	-1.33805	-0.320647
134232553	chr9:134232553:A:T	1.3552e-08	-1.90926e-10	-0.39789	4.06757e-06	-1.90926e-10	-0.356687
134232827	chr9:134232827:C:T	7.57857e-09	-1.90926e-10	-0.979096	2.37536e-06	-1.90926e-10	-0.894582
134232862	chr9:134232862:C:T	9.91905e-09	-1.90926e-10	-0.709964	2.9477e-06	-1.90926e-10	-0.678708
134233180	chr9:134233180:G:C	7.69897e-10	-1.82388	-1.44204	2.21567e-07	-1.82723	-1.43953
134233229	chr9:134233229:C:T	1.21301e-08	-1.90926e-10	-0.508732	3.24487e-06	-1.90926e-10	-0.582657
134233231	chr9:134233231:G:C	3.288e-09	-1.81414	-4.23322e-10	9.43025e-07	-1.81839	-4.23322e-10
134233357	chr9:134233357:G:C	6.57253e-09	-1.90926e-10	-1.12152	1.84933e-06	-1.90926e-10	-1.14491
134233648	chr9:134233648:G:A	1.2101e-09	-1.39609	-1.41763	3.3543e-07	-1.46161	-1.39047
134233655	chr9:134233655:G:A	9.57272e-09	-1.77745	1.03194	2.06613e-06	-1.78984	0.755781
134233723	chr9:134233723:C:T	1.31624e-09	-1.2875	-1.44215	3.47129e-07	-1.38046	-1.43733
134233806	chr9:134233806:G:A	5.86386e-09	-1.6032	0.36759	1.26915e-06	-1.63235	0.110961
134234019	chr9:134234019:T:G	1.53278e-09	-1.13757	-1.43976	3.95186e-07	-1.24648	-1.44166
134234466	chr9:134234466:C:T	6.34875e-09	-1.90926e-10	-1.15616	1.74979e-06	-1.90926e-10	-1.20024
134234645	chr9:134234645:C:T	4.18601e-09	-1.57267	-4.23322e-10	1.14865e-06	-1.62114	-4.23322e-10
134234705	chr9:134234705:A:G	8.9126e-10	-1.6866	-1.43293	2.78727e-07	-1.60942	-1.42784
134234816	chr9:134234816:C:G	5.55997e-09	-1.90926e-10	-1.28883	1.52119e-06	-1.90926e-10	-1.34024
134235086	chr9:134235086:T:C	3.0529e-08	-1.28972	1.70398	7.34005e-06	-1.35055	1.58416
134235151	chr9:134235151:G:A	2.89191e-09	-1.41794	-0.524567	8.8316e-07	-1.39066	-0.493317
134235202	chr9:134235202:G:A	8.06228e-10	-1.82035	-1.39946	2.2959e-07	-1.81199	-1.4192
134235304	chr9:134235304:C:A	6.06118e-09	-0.938975	-0.263541	1.85416e-06	-0.82472	-0.317578
134235312	chr9:134235312:C:T	8.59803e-10	-1.8179	-1.33757	2.52401e-07	-1.82034	-1.31613
134235327	chr9:134235327:TCCTGCTGC:T	4.83315e-09	-1.90926e-10	-1.42892	1.43816e-06	-1.90926e-10	-1.39637
134235612	chr9:134235612:G:A	2.905e-09	-0.502033	-1.43595	8.06604e-07	-0.540134	-1.43452
134236051	chr9:134236051:G:C	1.25302e-09	-1.49082	-1.28805	3.58624e-07	-1.42481	-1.36041
134236181	chr9:134236181:G:A	7.61115e-09	-0.974806	-4.23322e-10	2.07368e-06	-1.03041	-4.23322e-10
134236249	chr9:134236249:C:T	6.04747e-09	-1.90926e-10	-1.20478	1.87066e-06	-1.90926e-10	-1.13344
134236667	chr9:134236667:G:A	4.77136e-09	-1.90926e-10	-1.44179	1.38957e-06	-1.90926e-10	-1.43074
134236990	chr9:134236990:G:A	6.19846e-09	-1.90926e-10	-1.18012	1.75024e-06	-1.90926e-10	-1.19998
134237254	chr9:134237254:T:C	1.05963e-08	-1.90926e-10	-0.643915	2.76049e-06	-1.90926e-10	-0.744322
134237297	chr9:134237297:C:T	1.12558e-08	-1.90926e-10	-0.58354	2.92111e-06	-1.90926e-10	-0.687767
134237301	chr9:134237301:C:G	1.16627e-08	-1.90926e-10	-0.548021	3.01941e-06	-1.90926e-10	-0.654669
134237797	chr9:134237797:G:A	1.00236e-08	-1.90926e-10	-0.699473	2.61908e-06	-1.90926e-10	-0.79691
134237840	chr9:134237840:C:T	3.37633e-09	-1.78763	-4.23322e-10	9.74145e-07	-1.78593	-4.23322e-10
134238083	chr9:134238083:A:T	2.89483e-09	-0.499381	-1.44211	1.12637e-06	-0.22657	-1.41417
134238295	chr9:134238295:C:T	1.00816e-09	-1.55752	-1.43878	3.33218e-07	-1.44622	-1.41247
134238531	chr9:134238531:C:T	4.90634e-09	-1.90926e-10	-1.41389	1.43247e-06	-1.90926e-10	-1.40033
134238734	chr9:134238734:C:T	2.40815e-09	-1.73737	-0.388191	7.57261e-07	-1.72777	-0.310012
134238811	chr9:134238811:G:A	1.60502e-08	-1.90926e-10	-0.228699	4.03558e-06	-1.90926e-10	-0.364581
134238870	chr9:134238870:C:T	8.05772e-09	-1.90926e-10	-0.917789	2.15798e-06	-1.90926e-10	-0.990558
134239175	chr9:134239175:T:TA	6.04592e-09	-1.90926e-10	-1.20504	1.69654e-06	-1.90926e-10	-1.23114
134239305	chr9:134239305:G:C	9.77758e-09	-0.697416	-0.0269117	3.60832e-06	-0.580116	0.103626
134239479	chr9:134239479:G:A	1.16238e-08	0.382715	-0.934076	5.09159e-06	0.561966	-0.694107
134239535	chr9:134239535:C:T	1.13498e-08	0.384998	-0.960219	4.93696e-06	0.563445	-0.726427
134239609	chr9:134239609:G:A	6.98636e-09	-0.663702	-0.396759	2.48947e-06	-0.571113	-0.276549
134239683	chr9:134239683:G:A	1.00508e-09	-1.8274	-1.17196	2.71415e-07	-1.82087	-1.24297
134239710	chr9:134239710:C:T	7.07434e-09	-0.100631	-0.947315	2.96294e-06	0.0385614	-0.712113
134239733	chr9:134239733:C:T	7.0305e-09	-1.90926e-10	-1.05416	1.9544e-06	-1.90926e-10	-1.08965
134239765	chr9:134239765:G:A	9.0242e-10	-1.81278	-1.29432	2.80624e-07	-1.80939	-1.22108
134239871	chr9:134239871:C:T	6.63452e-09	-1.00353	-0.108609	2.39003e-06	-0.91674	0.0283147
134240124	chr9:134240124:T:C	9.3159e-09	0.497058	-1.26976	3.33226e-06	0.653158	-1.20924
134240189	chr9:134240189:A:C	9.76047e-09	0.638863	-1.36494	3.43306e-06	0.780194	-1.30647
134240236	chr9:134240236:A:G	8.89689e-09	-0.551623	-0.267096	3.12864e-06	-0.478057	-0.141075
134240403	chr9:134240403:C:T	2.25761e-09	-1.75435	-0.435759	5.11637e-07	-1.75241	-0.677461
134240548	chr9:134240548:C:T	1.879e-08	-0.071098	-4.23322e-10	4.95049e-06	-0.160245	-4.23322e-10
134240584	chr9:134240584:C:T	4.91393e-09	-1.90926e-10	-1.41235	1.40077e-06	-1.90926e-10	-1.42271
134240650	chr9:134240650:GA:G	5.70151e-09	0.0818125	-1.3455	1.99183e-06	0.226111	-1.29679
134240720	chr9:134240720:C:T	6.84847e-09	-1.90926e-10	-1.08039	1.92264e-06	-1.90926e-10	-1.10603
134241006	chr9:134241006:T:C	5.17518e-09	0.080262	-1.44081	1.75613e-06	0.242489	-1.43911
134241086	chr9:134241086:T:C	5.50594e-09	0.142567	-1.44116	1.87407e-06	0.306962	-1.43858
134241114	chr9:134241114:C:T	1.96778e-09	-0.898758	-1.42876	6.50557e-07	-0.783703	-1.40595
134241222	chr9:134241222:A:G	6.79932e-09	0.280993	-1.36859	2.37596e-06	0.431685	-1.32602
134241308	chr9:134241308:T:C	6.18269e-09	0.193387	-1.37605	2.14779e-06	0.339919	-1.33521
134241576	chr9:134241576:C:T	7.16239e-09	-1.90926e-10	-1.03558	2.01159e-06	-1.90926e-10	-1.06081
134241577	chr9:134241577:G:A	7.45169e-09	0.348881	-1.34486	2.59194e-06	0.491004	-1.29833
134241606	chr9:134241606:T:G	5.96623e-09	0.0840364	-1.30234	2.06893e-06	0.216431	-1.24913
134241623	chr9:134241623:T:G	7.26578e-09	0.299134	-1.32038	2.54185e-06	0.44328	-1.27012
134241691	chr9:134241691:C:T	5.15417e-09	-1.90926e-10	-1.36461	1.53354e-06	-1.90926e-10	-1.33215
134241730	chr9:134241730:A:G	5.40159e-09	-1.90926e-10	-1.31773	1.53335e-06	-1.90926e-10	-1.33228
134241781	chr9:134241781:G:A	9.94939e-09	-0.706909	-4.23322e-10	2.70351e-06	-0.765179	-4.23322e-10
134241851	chr9:134241851:G:A	5.40049e-09	-1.90926e-10	-1.31793	1.53312e-06	-1.90926e-10	-1.33243
134241882	chr9:134241882:G:T	5.54721e-09	-1.90926e-10	-1.29112	1.64072e-06	-1.90926e-10	-1.2646
134241983	chr9:134241983:G:A	5.37698e-09	-1.90926e-10	-1.32229	1.52659e-06	-1.90926e-10	-1.33669
134242011	chr9:134242011:G:A	2.03944e-09	-0.866463	-1.42528	6.69831e-07	-0.751694	-1.40877
134242072	chr9:134242072:C:T	6.23167e-09	-1.20116	0.026383	1.90685e-06	-1.17026	0.0559813
134242073	chr9:134242073:G:A	1.47449e-08	-1.90926e-10	-0.313521	3.80426e-06	-1.90926e-10	-0.423612
134242420	chr9:134242420:G:A	1.93255e-09	-1.80793	-0.53765	6.3323e-07	-1.81678	-0.399872
134242703	chr9:134242703:C:A	1.48823e-09	-1.79138	-0.815449	4.65057e-07	-1.80373	-0.721596
134242711	chr9:134242711:G:A	1.38289e-09	-1.78764	-0.892603	4.29532e-07	-1.80057	-0.804217
134242802	chr9:134242802:G:A	1.98739e-09	-0.958518	-1.35908	5.39823e-07	-0.987014	-1.38923
134242885	chr9:134242885:G:A	1.17708e-09	-1.42382	-1.41756	3.51608e-07	-1.39761	-1.40736
134242942	chr9:134242942:T:C	2.34414e-09	-1.73418	-0.418322	5.22765e-07	-1.73833	-0.670029
134243306	chr9:134243306:T:C	1.15586e-08	-0.55699	-4.23322e-10	3.11376e-06	-0.623899	-4.23322e-10
134243404	chr9:134243404:A:G	2.1919e-08	0.529321	-0.44639	5.85048e-06	0.442287	-0.435496
134243422	chr9:134243422:A:T	3.90828e-09	-1.71104	0.0697183	1.08762e-06	-1.67506	-0.000682617
134243554	chr9:134243554:C:T	4.49152e-09	-0.291855	-1.21037	1.19059e-06	-0.364569	-1.22071
134243611	chr9:134243611:C:T	3.53822e-09	-0.838988	-0.90181	1.07188e-06	-0.692995	-0.997322
134243874	chr9:134243874:C:T	1.18034e-08	-1.90926e-10	-0.536032	3.59415e-06	-1.90926e-10	-0.480426
134243973	chr9:134243973:G:A	4.77053e-09	-1.90926e-10	-1.44196	1.37397e-06	-1.90926e-10	-1.44203
134244059	chr9:134244059:C:T	1.32651e-09	-1.77849	-0.943375	3.57987e-07	-1.7693	-1.01769
134244122	chr9:134244122:G:A	4.69815e-09	-1.16427	-0.292985	1.10002e-06	-1.05098	-0.613426
134244417	chr9:134244417:G:A	1.1167e-08	-1.90926e-10	-0.591455	3.4203e-06	-1.90926e-10	-0.530005
134244697	chr9:134244697:A:T	1.23108e-09	-1.70351	-1.09301	3.70016e-07	-1.68836	-1.06558
134245399	chr9:134245399:T:C	1.0863e-09	-1.50131	-1.42033	3.10904e-07	-1.49475	-1.43325
134245522	chr9:134245522:C:T	6.02185e-09	-1.90926e-10	-1.20903	1.78881e-06	-1.90926e-10	-1.17818
134245705	chr9:134245705:G:A	6.76814e-09	-1.90926e-10	-1.09219	2.04855e-06	-1.90926e-10	-1.0426
134245782	chr9:134245782:C:T	1.13229e-09	-1.80731	-1.07287	3.22728e-07	-1.8093	-1.08137
134245969	chr9:134245969:C:T	3.94234e-09	-1.63265	-4.23322e-10	1.15929e-06	-1.61193	-4.23322e-10
134246203	chr9:134246203:C:T	4.82826e-09	-1.90926e-10	-1.42993	1.40319e-06	-1.90926e-10	-1.42099
134246332	chr9:134246332:G:A	1.21303e-09	-1.49074	-1.32056	3.47724e-07	-1.43705	-1.37902
134246388	chr9:134246388:C:T	8.86381e-09	-1.81398	0.99154	1.53476e-06	-1.80395	0.472592
134246520	chr9:134246520:C:T	9.21248e-10	-1.79411	-1.29234	2.63938e-07	-1.79594	-1.29583
134246568	chr9:134246568:C:A	3.46268e-09	-0.355881	-1.4065	1.23201e-06	-0.185809	-1.36528
134246652	chr9:134246652:T:C	1.12275e-09	-1.53302	-1.35562	3.23448e-07	-1.48114	-1.40731
134246776	chr9:134246776:A:G	1.11182e-09	-1.59854	-1.29988	3.11734e-07	-1.5512	-1.37414
134246937	chr9:134246937:G:A	1.06332e-09	-1.80255	-1.14048	3.04256e-07	-1.80389	-1.14573
134246942	chr9:134246942:G:A	6.22863e-09	-1.90926e-10	-1.17526	1.69342e-06	-1.90926e-10	-1.23298
134246989	chr9:134246989:G:A	1.01137e-09	-1.81495	-1.17816	2.8963e-07	-1.81602	-1.18286
134246996	chr9:134246996:C:T	6.05174e-09	-1.90926e-10	-1.20407	1.68388e-06	-1.90926e-10	-1.23863
134247605	chr9:134247605:G:A	1.22138e-09	-1.78222	-1.02221	3.47324e-07	-1.78445	-1.03278
134247620	chr9:134247620:A:G	6.63567e-09	-1.90926e-10	-1.11196	1.71422e-06	-1.90926e-10	-1.22078
134247699	chr9:134247699:C:T	1.20009e-09	-1.77976	-1.04227	3.41351e-07	-1.7821	-1.05248
134247748	chr9:134247748:A:C	9.75087e-10	-1.77781	-1.25184	2.80661e-07	-1.77528	-1.25506
134248005	chr9:134248005:G:A	1.10044e-09	-1.79494	-1.11377	3.1351e-07	-1.79675	-1.12291
134248160	chr9:134248160:T:C	9.83653e-10	-1.8051	-1.2158	2.82916e-07	-1.80628	-1.21606
134248482	chr9:134248482:A:G	2.08183e-09	-1.58659	-0.684586	5.27801e-07	-1.53841	-0.860354
134248933	chr9:134248933:G:A	1.10364e-09	-1.78814	-1.11767	3.13272e-07	-1.79024	-1.13017
134248951	chr9:134248951:G:A	3.22398e-09	-0.477304	-1.3565	1.05485e-06	-0.308514	-1.39782
134249151	chr9:134249151:C:T	1.29546e-08	-1.90926e-10	-0.442971	4.03764e-06	-1.90926e-10	-0.364071
134249190	chr9:134249190:A:G	1.02453e-09	-1.79335	-1.18684	2.95588e-07	-1.79459	-1.18393
134249423	chr9:134249423:T:C	3.74937e-09	-0.272238	-1.4106	1.31218e-06	-0.115421	-1.37262
134249474	chr9:134249474:C:T	1.48363e-09	-1.82655	-0.783375	4.92149e-07	-1.82646	-0.642249
134249564	chr9:134249564:C:T	7.02709e-09	-1.90926e-10	-1.05465	2.21308e-06	-1.90926e-10	-0.965348
134250003	chr9:134250003:C:T	1.49857e-08	-1.90926e-10	-0.297321	4.11939e-06	-1.90926e-10	-0.344028
134250140	chr9:134250140:A:G	9.01062e-10	-1.72194	-1.38666	2.61006e-07	-1.71879	-1.38415
134250249	chr9:134250249:A:G	1.45587e-08	-1.90926e-10	-0.326229	3.20087e-06	-1.90926e-10	-0.596308
134250507	chr9:134250507:T:C	8.87017e-10	-1.81323	-1.31108	2.40347e-07	-1.80111	-1.3843
134250874	chr9:134250874:A:G	9.0193e-10	-1.81066	-1.29698	2.43429e-07	-1.79808	-1.37458
134251576	chr9:134251576:C:T	3.35561e-09	-1.79379	-4.23322e-10	9.81535e-07	-1.77837	-4.23322e-10
134251838	chr9:134251838:G:A	6.6542e-09	-1.90926e-10	-1.10917	1.85772e-06	-1.90926e-10	-1.14038
134252003	chr9:134252003:C:T	8.10462e-09	-1.90926e-10	-0.911986	2.24245e-06	-1.90926e-10	-0.952163
134252238	chr9:134252238:T:C	1.32382e-09	-1.4361	-1.2878	3.77157e-07	-1.40092	-1.33391
134252382	chr9:134252382:C:T	6.28456e-09	-1.90926e-10	-1.16633	1.87652e-06	-1.90926e-10	-1.13031
134252418	chr9:134252418:G:A	6.02937e-09	-1.90926e-10	-1.20778	1.67788e-06	-1.90926e-10	-1.2422
134252657	chr9:134252657:G:A	9.19411e-09	-1.90926e-10	-0.785858	2.51299e-06	-1.90926e-10	-0.838257
134253205	chr9:134253205:C:T	6.86286e-09	-1.90926e-10	-1.0783	1.89783e-06	-1.90926e-10	-1.11902
134253343	chr9:134253343:C:T	3.60485e-08	-1.90926e-10	0.580444	1.11845e-05	-1.90926e-10	0.654793
134253345	chr9:134253345:A:G	4.90571e-09	-1.03645	-0.377567	1.51817e-06	-1.02456	-0.317667
134253391	chr9:134253391:G:A	1.01661e-09	-1.75958	-1.22837	2.61268e-07	-1.77996	-1.32198
134253810	chr9:134253810:G:A	3.20048e-09	-1.54856	-0.292562	1.02998e-06	-1.54575	-0.184445
134254006	chr9:134254006:A:T	1.59842e-09	-1.12057	-1.41483	5.39562e-07	-1.00792	-1.36881
134254770	chr9:134254770:G:A	8.83195e-09	-1.90926e-10	-0.826045	2.46093e-06	-1.90926e-10	-0.859191
134254782	chr9:134254782:G:T	7.37034e-09	-1.90926e-10	-1.00696	2.19302e-06	-1.90926e-10	-0.974453
134254847	chr9:134254847:G:A	5.43801e-09	-1.90926e-10	-1.31101	1.54023e-06	-1.90926e-10	-1.3278
134255038	chr9:134255038:C:T	1.06598e-09	-1.63667	-1.30385	3.01173e-07	-1.62209	-1.33771
134255060	chr9:134255060:A:G	1.03745e-09	-1.74309	-1.22457	3.01097e-07	-1.71004	-1.25002
134255114	chr9:134255114:A:G	3.30399e-09	-1.80929	-4.23322e-10	9.49281e-07	-1.81178	-4.23322e-10
134255207	chr9:134255207:AG:A	1.25061e-09	-1.67728	-1.10351	3.35108e-07	-1.65885	-1.19418
134255235	chr9:134255235:T:C	1.78391e-09	-1.78968	-0.635936	4.80398e-07	-1.78308	-0.709793
134255289	chr9:134255289:T:TG	6.2197e-09	-1.90926e-10	-1.1767	1.65691e-06	-1.90926e-10	-1.25478
134255634	chr9:134255634:T:C	1.03503e-08	0.413917	-1.08132	2.70047e-06	0.272157	-1.03846
134255651	chr9:134255651:G:A	4.77349e-09	-1.90926e-10	-1.44134	1.3781e-06	-1.90926e-10	-1.43903
134255679	chr9:134255679:C:T	6.21121e-09	-1.90926e-10	-1.17807	1.76581e-06	-1.90926e-10	-1.19112
134255699	chr9:134255699:T:G	5.41381e-09	-1.90926e-10	-1.31547	1.59456e-06	-1.90926e-10	-1.29313
134255818	chr9:134255818:C:T	5.12179e-09	-1.90926e-10	-1.37092	1.48015e-06	-1.90926e-10	-1.36759
134256234	chr9:134256234:G:A	3.9191e-09	-0.52216	-1.1164	1.23127e-06	-0.387642	-1.16404
134256240	chr9:134256240:G:A	5.42613e-09	-1.90926e-10	-1.31319	1.53745e-06	-1.90926e-10	-1.32961
134257075	chr9:134257075:G:A	4.08071e-09	-1.59815	-4.23322e-10	1.1777e-06	-1.59617	-4.23322e-10
134257387	chr9:134257387:C:T	4.33533e-09	-1.53762	-4.23322e-10	1.27688e-06	-1.51531	-4.23322e-10
134257408	chr9:134257408:C:T	2.16352e-08	-1.65069	1.72059	5.48501e-06	-1.67002	1.6123
134257562	chr9:134257562:G:A	8.55998e-09	-0.857322	-4.23322e-10	2.7088e-06	-0.763227	-4.23322e-10
134258355	chr9:134258355:G:A	3.57103e-08	-1.90926e-10	0.57102	9.90248e-06	-1.90926e-10	0.533053
134258358	chr9:134258358:T:A	9.5423e-10	-1.61318	-1.43809	2.75525e-07	-1.62319	-1.42561
134258854	chr9:134258854:G:A	1.0872e-08	-0.618226	-4.23322e-10	2.87868e-06	-0.702398	-4.23322e-10
134259037	chr9:134259037:T:G	3.45572e-09	-1.76439	-4.23322e-10	9.91184e-07	-1.76859	-4.23322e-10
134259204	chr9:134259204:T:C	3.80035e-09	-1.52699	-0.14234	9.57072e-07	-1.53035	-0.273261
134260047	chr9:134260047:AC:A	6.73269e-09	-0.0738966	-1.02355	1.91182e-06	-0.128798	-0.982877
134260080	chr9:134260080:G:A	5.49355e-08	-1.90926e-10	1.00174	1.4867e-05	-1.90926e-10	0.939413
134260202	chr9:134260202:C:T	9.77605e-10	-1.80114	-1.22593	2.64514e-07	-1.81919	-1.2704
134260217	chr9:134260217:T:C	5.18908e-09	-1.90926e-10	-1.35786	1.52659e-06	-1.90926e-10	-1.33669
134260418	chr9:134260418:G:A	5.02305e-09	-1.90926e-10	-1.39038	1.43606e-06	-1.90926e-10	-1.39783
134261195	chr9:134261195:A:G	2.00861e-09	-0.890126	-1.41685	5.77727e-07	-0.87601	-1.43238
134261210	chr9:134261210:G:C	1.834e-08	-1.90926e-10	-0.0953356	4.52304e-06	-1.90926e-10	-0.250546
134261465	chr9:134261465:C:T	1.40837e-09	-1.70368	-0.958306	3.30684e-07	-1.75355	-1.11277
134261528	chr9:134261528:T:C	1.76802e-09	-1.68906	-0.745502	4.036e-07	-1.74275	-0.924317
134261600	chr9:134261600:G:T	1.94508e-09	-1.70821	-0.630911	4.40611e-07	-1.75728	-0.822047
134261607	chr9:134261607:G:A	7.74467e-09	-1.90926e-10	-0.957415	2.28962e-06	-1.90926e-10	-0.931348
134261700	chr9:134261700:C:T	1.74772e-09	-1.77278	-0.673325	3.99331e-07	-1.80455	-0.873142
134261718	chr9:134261718:A:G	1.88358e-09	-0.968677	-1.40257	5.41799e-07	-0.949729	-1.42286
134261904	chr9:134261904:GA:G	1.86008e-09	-1.25439	-1.12941	5.51225e-07	-1.19018	-1.16516
134261919	chr9:134261919:G:A	4.78554e-09	-1.90926e-10	-1.43882	1.3739e-06	-1.90926e-10	-1.44208
134262028	chr9:134262028:A:G	7.58577e-09	-1.90926e-10	-0.978146	2.24405e-06	-1.90926e-10	-0.951448
134262036	chr9:134262036:A:G	2.21474e-09	-0.794837	-1.41445	6.91656e-07	-0.715157	-1.41324
134262157	chr9:134262157:C:T	4.95704e-09	-1.90926e-10	-1.40361	1.41487e-06	-1.90926e-10	-1.4127
134262345	chr9:134262345:G:T	8.28459e-09	-1.90926e-10	-0.890023	2.28798e-06	-1.90926e-10	-0.932063
134263168	chr9:134263168:C:A	1.38863e-09	-1.75712	-0.918975	3.58437e-07	-1.76782	-1.01792
134263313	chr9:134263313:GGTCTGT:G	7.60447e-09	-1.90926e-10	-0.975684	2.22124e-06	-1.90926e-10	-0.961668
134263434	chr9:134263434:G:A	1.56582e-09	-1.76888	-0.787134	3.76763e-07	-1.74676	-0.989106
134263656	chr9:134263656:C:T	4.8415e-09	-1.90926e-10	-1.4272	1.38849e-06	-1.90926e-10	-1.43151
134263690	chr9:134263690:G:A	1.20023e-09	-1.38707	-1.43484	3.75055e-07	-1.30447	-1.43594
134263730	chr9:134263730:C:T	3.35943e-09	-1.79265	-4.23322e-10	9.68826e-07	-1.7914	-4.23322e-10
134263780	chr9:134263780:G:A	7.64823e-09	-1.90926e-10	-0.969946	2.30691e-06	-1.90926e-10	-0.923824
134264099	chr9:134264099:G:A	1.0626e-08	-1.71247	1.07135	2.12538e-06	-1.63647	0.630685
134264534	chr9:134264534:C:T	3.35959e-09	-1.7926	-4.23322e-10	9.46125e-07	-1.81511	-4.23322e-10
134264536	chr9:134264536:C:T	9.56895e-09	-1.90926e-10	-0.745897	2.78844e-06	-1.90926e-10	-0.734249
134264715	chr9:134264715:C:T	6.97264e-09	-1.90926e-10	-1.06243	2.04725e-06	-1.90926e-10	-1.04324
134264830	chr9:134264830:G:A	1.91428e-09	-1.75168	-0.603397	5.26336e-07	-1.72996	-0.671592
134264849	chr9:134264849:C:T	5.24318e-09	-1.90926e-10	-1.34749	1.56068e-06	-1.90926e-10	-1.31461
134264854	chr9:134264854:A:G	5.32482e-09	-1.90926e-10	-1.33204	1.58945e-06	-1.90926e-10	-1.29634
134264897	chr9:134264897:G:A	5.11277e-09	-1.90926e-10	-1.37268	1.51367e-06	-1.90926e-10	-1.3452
134265067	chr9:134265067:C:T	1.84804e-08	-1.90926e-10	-0.0877097	5.12324e-06	-1.90926e-10	-0.125945
134265107	chr9:134265107:G:A	4.29117e-08	-1.90926e-10	0.754724	1.1584e-05	-1.90926e-10	0.689892
134265563	chr9:134265563:C:T	6.65834e-09	-1.90926e-10	-1.10855	1.90195e-06	-1.90926e-10	-1.11685
134265681	chr9:134265681:T:G	7.35028e-08	-1.90926e-10	1.2929	1.9766e-05	-1.90926e-10	1.22423
134265706	chr9:134265706:G:A	1.28183e-08	-1.90926e-10	-0.453544	3.73671e-06	-1.90926e-10	-0.441526
134265921	chr9:134265921:T:C	2.70086e-08	-1.90926e-10	0.291735	7.24941e-06	-1.90926e-10	0.221189
134266046	chr9:134266046:T:C	2.62499e-08	-1.90926e-10	0.263242	7.05552e-06	-1.90926e-10	0.194079
134266206	chr9:134266206:C:T	2.67423e-08	-1.90926e-10	0.281826	7.20718e-06	-1.90926e-10	0.215347
134266214	chr9:134266214:A:G	1.77885e-08	-1.90926e-10	-0.125866	4.83757e-06	-1.90926e-10	-0.183319
134266256	chr9:134266256:C:T	2.7982e-08	-1.90926e-10	0.32714	7.5286e-06	-1.90926e-10	0.258978
134266575	chr9:134266575:T:C	5.67493e-09	-1.90926e-10	-1.26836	1.69549e-06	-1.90926e-10	-1.23176
134266579	chr9:134266579:C:T	3.04591e-08	-1.90926e-10	0.411964	8.17526e-06	-1.90926e-10	0.341381
134266791	chr9:134266791:G:A	7.15639e-09	-1.90926e-10	-1.03641	2.17391e-06	-1.90926e-10	-0.983203
134267258	chr9:134267258:T:A	2.78841e-09	-1.55274	-0.426211	7.92878e-07	-1.47137	-0.520447
134267308	chr9:134267308:A:G	9.74814e-10	-1.67039	-1.35954	2.91397e-07	-1.61247	-1.38033
134267510	chr9:134267510:G:A	2.37863e-09	-1.53824	-0.599658	6.80974e-07	-1.45385	-0.690115
134267514	chr9:134267514:T:C	1.00741e-09	-1.67348	-1.32356	3.00183e-07	-1.61439	-1.3487
134267525	chr9:134267525:A:G	2.43524e-09	-1.56996	-0.544418	6.94255e-07	-1.49004	-0.634606
134267545	chr9:134267545:C:T	7.85174e-08	-1.90926e-10	1.3589	2.10962e-05	-1.90926e-10	1.28936
134267643	chr9:134267643:C:CCA	1.04612e-09	-1.77292	-1.18641	2.93742e-07	-1.77423	-1.21056
134267750	chr9:134267750:A:G	2.61612e-09	-1.59482	-0.447913	7.39239e-07	-1.51905	-0.542821
134268366	chr9:134268366:C:T	8.12657e-08	-1.90926e-10	1.3933	2.18014e-05	-1.90926e-10	1.32224
134268828	chr9:134268828:A:G	3.9652e-08	-1.90926e-10	0.675721	1.10024e-05	-1.90926e-10	0.638385
134268964	chr9:134268964:A:G	1.78602e-09	-1.81991	-0.604522	4.79614e-07	-1.82739	-0.667114
134269276	chr9:134269276:T:C	5.8531e-09	-1.82536	0.587913	1.30168e-06	-1.81381	0.317741
134269771	chr9:134269771:C:T	1.61688e-08	-1.90926e-10	-0.221336	4.83715e-06	-1.90926e-10	-0.183406
134269885	chr9:134269885:T:C	1.1981e-09	-1.81068	-1.01301	3.49193e-07	-1.79367	-1.01819
134269886	chr9:134269886:T:C	1.19439e-09	-1.8103	-1.01648	3.48193e-07	-1.79315	-1.02158
134270150	chr9:134270150:C:T	2.3774e-09	-1.82537	-0.313038	5.50715e-07	-1.80846	-0.547811
134270325	chr9:134270325:A:G	3.29499e-09	-1.81202	-4.23322e-10	9.46019e-07	-1.81522	-4.23322e-10
134270390	chr9:134270390:C:T	1.47513e-09	-1.71891	-0.896765	3.65335e-07	-1.76103	-1.00564
134270417	chr9:134270417:G:A	1.97201e-07	-1.90926e-10	2.2798	4.85182e-05	-1.90926e-10	2.12221
134270482	chr9:134270482:A:C	3.4263e-08	-1.78662	2.31627	6.13294e-06	-1.74037	1.79432
134270498	chr9:134270498:G:A	4.1164e-08	-1.90926e-10	0.713143	1.06359e-05	-1.90926e-10	0.6045
134270549	chr9:134270549:A:G	1.65238e-09	-1.82597	-0.676238	4.27726e-07	-1.8142	-0.794798
134270624	chr9:134270624:T:C	4.93919e-09	-1.90926e-10	-1.40722	1.44474e-06	-1.90926e-10	-1.3918
134271143	chr9:134271143:C:G	7.80383e-08	-1.90926e-10	1.35278	1.91377e-05	-1.90926e-10	1.19193
134271409	chr9:134271409:C:T	1.31269e-09	-1.72805	-1.00429	3.29477e-07	-1.76854	-1.10144
134271524	chr9:134271524:G:T	5.07803e-09	-1.90926e-10	-1.3795	1.47396e-06	-1.90926e-10	-1.37178
134271655	chr9:134271655:C:T	9.99188e-09	-1.90926e-10	-0.702648	2.95148e-06	-1.90926e-10	-0.677426
134271772	chr9:134271772:T:C	2.40029e-07	-1.90926e-10	2.47634	5.70265e-05	-1.90926e-10	2.28378
134271816	chr9:134271816:G:A	1.31345e-09	-1.69307	-1.03869	3.2841e-07	-1.74141	-1.13182
134271930	chr9:134271930:G:A	2.37283e-09	-1.82723	-0.313105	6.01715e-07	-1.81843	-0.449275
134272008	chr9:134272008:G:A	4.93969e-09	-1.90926e-10	-1.40712	1.4313e-06	-1.90926e-10	-1.40115
134272060	chr9:134272060:C:T	8.28824e-08	-1.81196	3.22497	1.41229e-05	-1.78114	2.6692
134272078	chr9:134272078:G:A	9.02082e-08	-1.80428	3.30198	1.54944e-05	-1.7687	2.74945
134272303	chr9:134272303:T:C	9.91333e-10	-1.78968	-1.22345	2.87636e-07	-1.79364	-1.21215
134272350	chr9:134272350:C:T	1.62358e-08	-1.90926e-10	-0.217199	4.25183e-06	-1.90926e-10	-0.312382
134272568	chr9:134272568:T:C	9.76935e-09	-1.90926e-10	-0.725171	2.58608e-06	-1.90926e-10	-0.809588
134272791	chr9:134272791:C:T	4.35753e-08	-1.90926e-10	0.77007	1.18868e-05	-1.90926e-10	0.715697
134272828	chr9:134272828:C:T	1.21719e-08	-1.90926e-10	-0.505288	3.65556e-06	-1.90926e-10	-0.463482
134273014	chr9:134273014:A:T	1.21206e-09	-1.72909	-1.083	3.57824e-07	-1.71903	-1.06842
134273108	chr9:134273108:C:T	7.92307e-09	-1.90926e-10	-0.934641	2.39734e-06	-1.90926e-10	-0.885373
134273343	chr9:134273343:C:T	7.68331e-10	-1.82666	-1.4413	2.20929e-07	-1.8278	-1.44185
134273503	chr9:134273503:G:A	2.52882e-07	-1.62277	4.15127	4.5945e-05	-1.51091	3.57863
134273518	chr9:134273518:A:G	1.33394e-08	-1.90926e-10	-0.413696	4.13101e-06	-1.90926e-10	-0.34121
134273953	chr9:134273953:A:G	5.89796e-09	-1.90926e-10	-1.22981	1.7238e-06	-1.90926e-10	-1.2152
134274102	chr9:134274102:A:G	7.00307e-09	-1.90926e-10	-1.05807	1.91482e-06	-1.90926e-10	-1.11011
134274182	chr9:134274182:A:G	2.82868e-09	-0.965429	-0.999182	7.46323e-07	-1.01011	-1.04222
134274318	chr9:134274318:T:C	8.22539e-10	-1.79186	-1.40792	2.35849e-07	-1.78308	-1.42122
134274424	chr9:134274424:T:C	5.39829e-09	-1.34224	0.0239017	1.41835e-06	-1.37241	-0.0378258
134274507	chr9:134274507:G:A	3.08966e-08	-1.90926e-10	0.426226	8.15262e-06	-1.90926e-10	0.338608
134274871	chr9:134274871:G:A	4.99626e-09	-1.90926e-10	-1.39573	1.45379e-06	-1.90926e-10	-1.38556
134275044	chr9:134275044:T:C	4.88151e-08	-1.90926e-10	0.883619	1.29803e-05	-1.90926e-10	0.803698
134275112	chr9:134275112:C:T	3.81073e-08	-1.90926e-10	0.635986	1.00787e-05	-1.90926e-10	0.550695
134275201	chr9:134275201:A:G	1.72766e-08	-1.90926e-10	-0.155066	4.21096e-06	-1.90926e-10	-0.322041
134275378	chr9:134275378:G:A	5.87489e-09	-1.90926e-10	-1.23373	1.75653e-06	-1.90926e-10	-1.19639
134275379	chr9:134275379:GGAGGAGAGAAC:G	3.43812e-08	-1.90926e-10	0.53309	9.096e-06	-1.90926e-10	0.448103
134275391	chr9:134275391:TCCTACCCTG:T	3.58445e-08	-1.90926e-10	0.574769	9.4414e-06	-1.90926e-10	0.485373
134275600	chr9:134275600:T:C	1.71002e-08	-0.110515	-0.0548135	4.04722e-06	-0.050369	-0.311332
134276052	chr9:134276052:T:C	6.89386e-09	-1.90926e-10	-1.07379	1.88788e-06	-1.90926e-10	-1.12428
134276411	chr9:134276411:C:T	4.83939e-09	-1.90926e-10	-1.42763	1.40545e-06	-1.90926e-10	-1.41937
134276466	chr9:134276466:A:C	4.78159e-09	-1.90926e-10	-1.43965	1.37402e-06	-1.90926e-10	-1.44199
134276482	chr9:134276482:C:T	5.17606e-08	-1.90926e-10	0.94221	1.26925e-05	-1.90926e-10	0.781277
134276493	chr9:134276493:TGCCGGCCCCA:T	1.00467e-09	-1.69495	-1.30481	3.0944e-07	-1.69015	-1.24257
134277018	chr9:134277018:G:T	5.28872e-09	-1.90926e-10	-1.33884	1.48291e-06	-1.90926e-10	-1.36573
134277110	chr9:134277110:C:T	4.8102e-09	-1.90926e-10	-1.43368	1.38058e-06	-1.90926e-10	-1.43723
134277347	chr9:134277347:G:T	5.78188e-09	-1.90926e-10	-1.24969	1.59722e-06	-1.90926e-10	-1.29146
134277646	chr9:134277646:G:T	2.05071e-09	-1.54505	-0.741184	5.67856e-07	-1.49669	-0.828931
134277662	chr9:134277662:T:C	2.46427e-07	-1.90926e-10	2.50265	5.95211e-05	-1.90926e-10	2.3266
134277874	chr9:134277874:C:T	1.51269e-08	-0.811348	0.523404	4.01791e-06	-0.793216	0.424247
134277967	chr9:134277967:G:A	4.77331e-09	-1.44138	-4.23322e-10	1.40168e-06	-1.42206	-4.23322e-10
134278386	chr9:134278386:C:T	5.06769e-09	-1.90926e-10	-1.38153	1.48811e-06	-1.90926e-10	-1.36223
134278568	chr9:134278568:A:G	8.02503e-10	-1.79146	-1.43298	2.35645e-07	-1.80836	-1.3968
134278673	chr9:134278673:C:T	1.01599e-09	-1.61615	-1.3724	2.93836e-07	-1.64497	-1.3395
134278718	chr9:134278718:C:T	2.88025e-09	-0.995518	-0.951025	8.0725e-07	-0.921256	-1.0526
134279142	chr9:134279142:C:T	1.62737e-09	-1.24705	-1.2704	4.74293e-07	-1.17198	-1.33369
134279503	chr9:134279503:G:C	5.0342e-09	-1.90926e-10	-1.38817	1.49482e-06	-1.90926e-10	-1.35773
134279531	chr9:134279531:A:ACT	2.18373e-09	-1.17339	-1.05	6.1684e-07	-1.09208	-1.1508
134279655	chr9:134279655:A:G	1.86278e-09	-1.30382	-1.07853	5.21939e-07	-1.23439	-1.17554
134279730	chr9:134279730:T:C	8.61084e-10	-1.77442	-1.37956	2.57648e-07	-1.79155	-1.32434
134279872	chr9:134279872:G:A	1.50549e-09	-1.72532	-0.86998	4.0859e-07	-1.70126	-0.953518
134279920	chr9:134279920:T:C	9.44077e-10	-1.62521	-1.43676	2.62582e-07	-1.65507	-1.44185
134280190	chr9:134280190:C:T	5.43096e-09	-1.90926e-10	-1.3123	1.62224e-06	-1.90926e-10	-1.27593
134280251	chr9:134280251:C:T	4.96367e-09	-1.90926e-10	-1.40228	1.45961e-06	-1.90926e-10	-1.38156
134280539	chr9:134280539:G:A	4.91313e-09	-1.90926e-10	-1.41251	1.43132e-06	-1.90926e-10	-1.40114
134280554	chr9:134280554:C:T	6.17803e-09	-1.90926e-10	-1.18342	1.73367e-06	-1.90926e-10	-1.20949
134280878	chr9:134280878:GC:G	4.77665e-09	-1.90926e-10	-1.44068	1.37809e-06	-1.90926e-10	-1.43903
134280883	chr9:134280883:G:A	5.94058e-09	-1.90926e-10	-1.22261	1.75879e-06	-1.90926e-10	-1.1951
134281104	chr9:134281104:T:C	1.04647e-09	-1.78615	-1.17285	2.86592e-07	-1.76148	-1.24795
134281125	chr9:134281125:A:G	1.07696e-08	-1.90926e-10	-0.627692	3.15456e-06	-1.90926e-10	-0.610884
134281137	chr9:134281137:C:T	5.34369e-09	-1.90926e-10	-1.3285	1.57729e-06	-1.90926e-10	-1.30402
134281222	chr9:134281222:C:T	1.27301e-08	-0.221893	-0.238556	3.61369e-06	-0.188428	-0.286575
134281287	chr9:134281287:G:A	1.39045e-08	-1.90926e-10	-0.372206	3.80375e-06	-1.90926e-10	-0.423744
134281451	chr9:134281451:CTGAG:C	6.08204e-09	-1.90926e-10	-1.19908	1.7136e-06	-1.90926e-10	-1.22114
134281588	chr9:134281588:C:T	7.94302e-09	-0.932127	-4.23322e-10	2.28959e-06	-0.931358	-4.23322e-10
134281961	chr9:134281961:G:A	3.54364e-09	-1.73927	-4.23322e-10	1.0128e-06	-1.74702	-4.23322e-10
134282082	chr9:134282082:C:T	5.3668e-09	-1.90926e-10	-1.32419	1.52507e-06	-1.90926e-10	-1.33769
134282210	chr9:134282210:C:A	1.41087e-09	-1.6524	-1.00782	3.93432e-07	-1.63266	-1.05992
134282232	chr9:134282232:C:T	3.53162e-07	-1.90926e-10	2.86251	8.41048e-05	-1.90926e-10	2.67233
134282233	chr9:134282233:G:A	9.02886e-10	-1.82149	-1.28509	2.48507e-07	-1.81962	-1.33239
134282334	chr9:134282334:G:A	2.07389e-08	-0.299734	0.327325	5.85921e-06	-0.339294	0.347577
134282365	chr9:134282365:G:A	6.03137e-09	-1.90926e-10	-1.20745	1.76251e-06	-1.90926e-10	-1.19299
134282790	chr9:134282790:C:T	5.77162e-09	-1.90926e-10	-1.25147	1.62764e-06	-1.90926e-10	-1.2726
134283713	chr9:134283713:C:T	5.0049e-09	-1.90926e-10	-1.394	1.42378e-06	-1.90926e-10	-1.40641
134283719	chr9:134283719:C:T	2.37782e-07	-1.90926e-10	2.46693	5.6789e-05	-1.90926e-10	2.27961
134283727	chr9:134283727:T:C	9.0783e-08	-1.90926e-10	1.50405	2.21473e-05	-1.90926e-10	1.33799
134283732	chr9:134283732:G:T	4.79743e-09	-1.90926e-10	-1.43634	1.37661e-06	-1.90926e-10	-1.44011
134283781	chr9:134283781:C:T	4.79743e-09	-1.90926e-10	-1.43634	1.37661e-06	-1.90926e-10	-1.44011
134284023	chr9:134284023:G:A	2.31454e-08	-0.891537	1.02891	7.30906e-06	-0.9183	1.14768
134284152	chr9:134284152:G:A	1.4695e-09	-1.30237	-1.31713	4.04533e-07	-1.33	-1.33475
134284194	chr9:134284194:G:A	7.15306e-09	-1.90926e-10	-1.03688	2.19773e-06	-1.90926e-10	-0.972307
134284486	chr9:134284486:G:A	1.3773e-09	-1.47677	-1.20753	3.50675e-07	-1.54452	-1.26311
134284641	chr9:134284641:C:T	7.3851e-09	-1.90926e-10	-1.00496	2.28356e-06	-1.90926e-10	-0.933998
134284642	chr9:134284642:G:A	7.78081e-09	0.48635	-1.43911	2.38603e-06	0.550065	-1.44017
134285289	chr9:134285289:T:G	5.12566e-09	-1.90926e-10	-1.37016	1.43562e-06	-1.90926e-10	-1.39814
134285380	chr9:134285380:C:T	7.13612e-09	-1.90926e-10	-1.03925	2.21419e-06	-1.90926e-10	-0.964844
134285792	chr9:134285792:G:A	1.46764e-09	-1.27444	-1.34632	4.28208e-07	-1.25263	-1.35525
134286102	chr9:134286102:A:G	5.33829e-09	-1.90926e-10	-1.32951	1.48458e-06	-1.90926e-10	-1.3646
134286159	chr9:134286159:A:C	5.46687e-09	-1.90926e-10	-1.30571	1.51446e-06	-1.90926e-10	-1.34467
134286162	chr9:134286162:C:T	9.14281e-09	-1.90926e-10	-0.791452	2.52511e-06	-1.90926e-10	-0.833445
134286163	chr9:134286163:A:G	6.74581e-09	0.338932	-1.43443	2.0592e-06	0.397171	-1.43459
134286314	chr9:134286314:TG:T	1.39816e-07	-1.90926e-10	1.93591	3.38045e-05	-1.90926e-10	1.76086
134286409	chr9:134286409:T:C	7.57948e-09	-1.90926e-10	-0.978976	2.10871e-06	-1.90926e-10	-1.01366
134286588	chr9:134286588:C:T	1.39589e-07	-1.90926e-10	1.93428	3.36881e-05	-1.90926e-10	1.75741
134286602	chr9:134286602:CT:C	5.29116e-09	-1.90926e-10	-1.33838	1.50443e-06	-1.90926e-10	-1.35132
134286700	chr9:134286700:C:T	3.54907e-09	-1.73774	-4.23322e-10	1.02783e-06	-1.73228	-4.23322e-10
134287171	chr9:134287171:C:T	4.80468e-09	-1.90926e-10	-1.43483	1.37545e-06	-1.90926e-10	-1.44095
134287464	chr9:134287464:C:T	3.8496e-09	-1.65645	-4.23322e-10	1.18838e-06	-1.58714	-4.23322e-10
134288133	chr9:134288133:C:T	4.88181e-09	-1.90926e-10	-1.4189	1.4135e-06	-1.90926e-10	-1.41366
134288150	chr9:134288150:T:C	1.01119e-09	-1.81693	-1.17636	3.19854e-07	-1.81724	-1.08239
134288221	chr9:134288221:A:G	1.09447e-09	-1.82465	-1.0895	3.523e-07	-1.82497	-0.978035
134288668	chr9:134288668:C:CT	5.29926e-09	-1.90926e-10	-1.33685	1.49613e-06	-1.90926e-10	-1.35685
134289156	chr9:134289156:T:C	3.66323e-09	-0.416494	-1.28958	1.06977e-06	-0.446326	-1.24597
134289177	chr9:134289177:T:C	7.32411e-09	0.370386	-1.38363	2.2265e-06	0.424847	-1.38415
134289320	chr9:134289320:A:G	1.53267e-09	-1.13651	-1.4409	4.24663e-07	-1.17511	-1.44108
134289379	chr9:134289379:C:T	3.07354e-09	-0.47974	-1.40185	9.23889e-07	-0.438107	-1.40079
134289549	chr9:134289549:T:C	4.85979e-09	-1.90926e-10	-1.42343	1.3915e-06	-1.90926e-10	-1.42935
134289857	chr9:134289857:T:C	4.84742e-09	-0.115759	-1.31022	1.47885e-06	-0.0596318	-1.30883
134290111	chr9:134290111:G:A	5.56937e-09	0.0685049	-1.35564	1.68245e-06	0.114949	-1.35443
134290253	chr9:134290253:AC:GC	1.75845e-09	-1.47608	-0.963908	5.36295e-07	-1.43232	-0.950481
134290347	chr9:134290347:G:A	6.32316e-09	-1.90926e-10	-1.1602	1.84704e-06	-1.90926e-10	-1.14615
134290354	chr9:134290354:G:A	3.4032e-09	-0.674595	-1.10511	1.03627e-06	-0.563816	-1.16029
134290689	chr9:134290689:G:A	5.04599e-09	-1.90926e-10	-1.38583	1.43468e-06	-1.90926e-10	-1.39879
134290793	chr9:134290793:C:G	5.64151e-09	-1.90926e-10	-1.27427	1.70465e-06	-1.90926e-10	-1.22637
134290811	chr9:134290811:G:A	4.99192e-09	-0.147915	-1.24868	1.51233e-06	-0.096147	-1.24993
134291156	chr9:134291156:C:T	5.31562e-09	-0.130674	-1.2031	1.61013e-06	-0.0783323	-1.20509
134291177	chr9:134291177:C:T	5.54699e-09	-0.105959	-1.18521	1.68066e-06	-0.0529213	-1.18762
134291424	chr9:134291424:A:G	5.28547e-09	-0.141684	-1.19778	1.60326e-06	-0.0883647	-1.19933
134291496	chr9:134291496:G:A	2.1785e-09	-0.947932	-1.27785	6.3503e-07	-0.92435	-1.28947
134291507	chr9:134291507:C:T	4.95927e-09	-1.90926e-10	-1.40316	1.44446e-06	-1.90926e-10	-1.392
134291935	chr9:134291935:C:T	1.12288e-08	-1.90926e-10	-0.585936	3.09198e-06	-1.90926e-10	-0.630921
134291943	chr9:134291943:C:T	1.03199e-08	-1.22452	0.554174	1.92103e-06	-1.27704	0.170173
134292070	chr9:134292070:C:T	7.32848e-09	0.147039	-1.15969	2.13481e-06	0.105704	-1.10706
134292090	chr9:134292090:T:C	7.55363e-09	0.148375	-1.13077	2.20346e-06	0.108717	-1.07842
134292106	chr9:134292106:G:T	5.24047e-09	-0.0552015	-1.29281	1.59047e-06	-0.00262304	-1.29308
134292190	chr9:134292190:G:A	4.97075e-09	-1.90926e-10	-1.40085	1.41949e-06	-1.90926e-10	-1.40943
134292281	chr9:134292281:A:G	4.80432e-09	-1.90926e-10	-1.4349	1.38777e-06	-1.90926e-10	-1.43204
134292437	chr9:134292437:C:T	1.66787e-08	-1.90926e-10	-0.190287	4.87931e-06	-1.90926e-10	-0.174728
134292538	chr9:134292538:C:T	5.26007e-09	-0.169894	-1.17438	1.57667e-06	-0.119754	-1.18466
134292597	chr9:134292597:A:G	7.74265e-09	-0.152239	-0.805437	2.39163e-06	-0.177609	-0.710148
134293000	chr9:134293000:T:G	1.32913e-08	0.129174	-0.546482	4.03871e-06	0.189149	-0.552956
134293200	chr9:134293200:G:A	9.66951e-10	-1.82481	-1.21322	2.61209e-07	-1.82104	-1.28113
134293392	chr9:134293392:A:G	1.77006e-08	0.493495	-0.624314	5.53909e-06	0.556359	-0.60426
134293803	chr9:134293803:T:C	4.16708e-09	-0.652553	-0.924651	1.17905e-06	-0.560675	-1.03435
134294190	chr9:134294190:T:C	5.27561e-08	1.41508	-0.453819	1.62221e-05	1.41772	-0.391082
134294213	chr9:134294213:A:G	5.26446e-09	-1.48701	0.143566	1.57247e-06	-1.4361	0.129018
134294498	chr9:134294498:A:G	2.01003e-09	-1.47069	-0.835582	5.55238e-07	-1.5097	-0.838394
134294530	chr9:134294530:A:G	4.7757e-09	-1.90926e-10	-1.44088	1.37397e-06	-1.90926e-10	-1.44202
134294678	chr9:134294678:C:T	2.38136e-09	-1.16325	-0.973495	5.93519e-07	-1.12324	-1.15818
134294860	chr9:134294860:G:A	5.22464e-09	-1.90926e-10	-1.35103	1.52779e-06	-1.90926e-10	-1.33591
134295058	chr9:134295058:C:G	3.80148e-09	-1.66903	-4.23322e-10	1.0862e-06	-1.67705	-4.23322e-10
134295298	chr9:134295298:T:C	2.6178e-09	-1.15411	-0.88798	8.26276e-07	-1.13124	-0.81932
134295405	chr9:134295405:T:C	1.96597e-08	0.756751	-0.782603	6.68463e-06	0.863182	-0.723102
134295621	chr9:134295621:G:A	1.11137e-09	-1.81114	-1.08769	2.9803e-07	-1.81616	-1.15414
134295652	chr9:134295652:A:G	5.70499e-09	-1.90926e-10	-1.26308	1.60191e-06	-1.90926e-10	-1.28854
134295879	chr9:134295879:C:T	9.3545e-09	-1.90926e-10	-0.768563	2.85794e-06	-1.90926e-10	-0.709631
134296247	chr9:134296247:T:C	4.78495e-09	-1.90926e-10	-1.43894	1.39749e-06	-1.90926e-10	-1.42506
134296339	chr9:134296339:G:A	4.89422e-09	-1.90926e-10	-1.41637	1.45274e-06	-1.90926e-10	-1.38628
134296452	chr9:134296452:AG:A	7.60679e-09	-1.90926e-10	-0.975378	2.33125e-06	-1.90926e-10	-0.913327
134296602	chr9:134296602:C:T	4.93993e-09	-1.90926e-10	-1.40707	1.43718e-06	-1.90926e-10	-1.39705
134296621	chr9:134296621:C:T	6.74635e-09	-1.90926e-10	-1.09542	1.89161e-06	-1.90926e-10	-1.12231
134296672	chr9:134296672:G:A	1.05915e-08	-1.90926e-10	-0.644372	3.26453e-06	-1.90926e-10	-0.576616
134296982	chr9:134296982:G:A	4.84599e-09	-1.90926e-10	-1.42627	1.41739e-06	-1.90926e-10	-1.41091
134297094	chr9:134297094:C:T	7.70012e-09	0.36064	-1.32382	2.56427e-06	0.510502	-1.32856
134297112	chr9:134297112:C:T	5.96379e-09	0.204474	-1.42319	2.00147e-06	0.361221	-1.42707
134297123	chr9:134297123:G:A	5.11282e-09	-1.90926e-10	-1.37267	1.51643e-06	-1.90926e-10	-1.34338
134297184	chr9:134297184:G:A	4.92716e-09	-1.90926e-10	-1.40966	1.41646e-06	-1.90926e-10	-1.41157
134297201	chr9:134297201:G:C	5.07738e-09	-1.37962	-4.23322e-10	1.35636e-06	-1.45492	-4.23322e-10
134297488	chr9:134297488:A:G	4.8745e-09	-1.90926e-10	-1.4204	1.38801e-06	-1.90926e-10	-1.43186
134297625	chr9:134297625:A:G	3.00029e-08	-1.90926e-10	0.396875	9.05174e-06	-1.90926e-10	0.443226
134297980	chr9:134297980:G:A	6.74988e-09	-1.90926e-10	-1.0949	1.97536e-06	-1.90926e-10	-1.07898
134297995	chr9:134297995:A:G	6.55299e-09	-1.90926e-10	-1.1245	1.91368e-06	-1.90926e-10	-1.1107
134298141	chr9:134298141:T:C	6.49849e-09	-1.90926e-10	-1.13285	1.81778e-06	-1.90926e-10	-1.16212
134298401	chr9:134298401:T:C	4.81707e-09	-1.90926e-10	-1.43226	1.38146e-06	-1.90926e-10	-1.43659
134298524	chr9:134298524:G:T	5.9738e-09	-1.21704	-4.23322e-10	1.76807e-06	-1.18984	-4.23322e-10
134298691	chr9:134298691:C:T	4.90542e-09	-1.90926e-10	-1.41408	1.40079e-06	-1.90926e-10	-1.4227
134298972	chr9:134298972:T:C	6.80142e-09	-1.90926e-10	-1.08729	2.01745e-06	-1.90926e-10	-1.0579
134299448	chr9:134299448:G:C	1.22538e-09	-1.47571	-1.32546	3.30852e-07	-1.51166	-1.35415
134299641	chr9:134299641:G:A	5.15261e-09	-1.90926e-10	-1.36492	1.49903e-06	-1.90926e-10	-1.35491
134299821	chr9:134299821:G:A	4.88196e-09	-1.90926e-10	-1.41887	1.42705e-06	-1.90926e-10	-1.40412
134300055	chr9:134300055:G:A	1.87593e-09	-1.316	-1.05932	4.61021e-07	-1.3641	-1.16995
134300325	chr9:134300325:T:C	5.71799e-09	-1.18496	-0.0758397	1.23295e-06	-1.12481	-0.425517
134300740	chr9:134300740:G:T	5.10965e-09	-1.90926e-10	-1.37329	1.464e-06	-1.90926e-10	-1.37856
134300742	chr9:134300742:G:T	1.70518e-09	-1.72626	-0.744496	4.34818e-07	-1.73618	-0.856376
134300936	chr9:134300936:A:C	2.80635e-08	-1.36945	1.6995	5.17943e-06	-1.26169	1.14665
134301827	chr9:134301827:G:T	4.79078e-09	-1.90926e-10	-1.43773	1.40246e-06	-1.90926e-10	-1.42151
134301859	chr9:134301859:G:C	3.16043e-09	-0.413303	-1.44041	8.27643e-07	-0.508063	-1.44084
134301944	chr9:134301944:GA:G	7.63352e-09	-1.90926e-10	-0.971871	2.19928e-06	-1.90926e-10	-0.971601
134302443	chr9:134302443:T:C	5.51855e-09	-1.90926e-10	-1.2963	1.7016e-06	-1.90926e-10	-1.22816
134302502	chr9:134302502:TG:T	3.5608e-09	-0.381099	-1.35333	9.29393e-07	-0.47723	-1.35573
134302647	chr9:134302647:A:T	5.03793e-09	-1.90926e-10	-1.38742	1.4516e-06	-1.90926e-10	-1.38707
134302758	chr9:134302758:T:C	2.13717e-09	-0.861049	-1.38389	5.5806e-07	-0.97818	-1.36484
134302759	chr9:134302759:G:A	3.18857e-09	-0.422143	-1.4227	8.17288e-07	-0.535655	-1.42584
134302817	chr9:134302817:A:G	5.89403e-09	-1.90926e-10	-1.23048	1.65606e-06	-1.90926e-10	-1.25529
134303392	chr9:134303392:C:CAA	6.68665e-09	-1.90926e-10	-1.10431	1.82763e-06	-1.90926e-10	-1.15671
134303393	chr9:134303393:TG:T	6.67745e-09	-1.90926e-10	-1.10568	1.82337e-06	-1.90926e-10	-1.15905
134303786	chr9:134303786:T:C	2.77151e-09	-1.68325	-0.301775	5.59266e-07	-1.72599	-0.614876
134304283	chr9:134304283:C:T	3.27525e-09	-0.779547	-1.03848	9.82917e-07	-0.731465	-1.0455
134304309	chr9:134304309:G:A	5.20395e-08	-1.15765	2.10523	1.11543e-05	-1.17011	1.8222
134304317	chr9:134304317:T:C	1.56666e-08	-1.56073	1.30784	2.92719e-06	-1.58999	0.904297
134304343	chr9:134304343:C:T	6.05762e-09	-1.90926e-10	-1.2031	1.73999e-06	-1.90926e-10	-1.20585
134304392	chr9:134304392:C:T	2.85335e-09	-1.61654	-0.339384	5.71271e-07	-1.67278	-0.646842
134304783	chr9:134304783:G:A	5.19343e-09	-1.90926e-10	-1.35703	1.47125e-06	-1.90926e-10	-1.37362
134304821	chr9:134304821:GA:G	5.44444e-09	-1.90926e-10	-1.30983	1.60318e-06	-1.90926e-10	-1.28774
134305134	chr9:134305134:C:T	5.01575e-09	-1.90926e-10	-1.39184	1.42972e-06	-1.90926e-10	-1.40226
134305206	chr9:134305206:G:T	5.565e-09	-1.90926e-10	-1.28792	1.64129e-06	-1.90926e-10	-1.26425
134305350	chr9:134305350:T:C	4.76977e-09	-1.90926e-10	-1.44212	1.38303e-06	-1.90926e-10	-1.43545
134305392	chr9:134305392:A:G	1.7301e-09	-1.82656	-0.629677	4.29329e-07	-1.82609	-0.779169
134305471	chr9:134305471:C:G	5.25091e-09	-1.90926e-10	-1.34602	1.48541e-06	-1.90926e-10	-1.36404
134305591	chr9:134305591:T:TA	4.77502e-09	-1.90926e-10	-1.44102	1.37394e-06	-1.90926e-10	-1.44205
134305598	chr9:134305598:G:A	4.56358e-09	-1.48631	-4.23322e-10	1.33116e-06	-1.47368	-4.23322e-10
134305718	chr9:134305718:G:A	2.25431e-08	-0.586769	0.697779	4.58461e-06	-0.729577	0.492551
134306552	chr9:134306552:G:C	1.23909e-08	-0.487457	-4.23322e-10	3.26441e-06	-0.576654	-4.23322e-10
134306633	chr9:134306633:G:A	7.82283e-09	-1.90926e-10	-0.947374	2.38227e-06	-1.90926e-10	-0.891677
134307042	chr9:134307042:C:T	4.9873e-09	-1.90926e-10	-1.39753	1.43996e-06	-1.90926e-10	-1.39512
134308075	chr9:134308075:C:T	7.28416e-09	-1.90926e-10	-1.01872	2.08544e-06	-1.90926e-10	-1.02475
134308214	chr9:134308214:T:C	6.58344e-09	-1.90926e-10	-1.11986	1.89055e-06	-1.90926e-10	-1.12286
134308346	chr9:134308346:A:G	3.24353e-09	-1.82776	-4.23322e-10	9.35476e-07	-1.82643	-4.23322e-10
134308549	chr9:134308549:G:T	7.18903e-08	-1.90926e-10	1.27072	1.57313e-05	-1.90926e-10	0.995923
134308576	chr9:134308576:C:T	4.81896e-09	-1.90926e-10	-1.43186	1.39695e-06	-1.90926e-10	-1.42544
134309022	chr9:134309022:C:A	5.38538e-09	-1.90926e-10	-1.32073	1.58099e-06	-1.90926e-10	-1.30168
134309338	chr9:134309338:A:G	6.69055e-08	-1.90926e-10	1.19886	1.46285e-05	-1.90926e-10	0.92324
134309563	chr9:134309563:G:T	7.11559e-08	-1.90926e-10	1.26045	1.55995e-05	-1.90926e-10	0.987508
134309642	chr9:134309642:T:C	3.50791e-09	-1.7494	-4.23322e-10	1.0172e-06	-1.74267	-4.23322e-10
134309813	chr9:134309813:A:T	2.93046e-09	-0.832019	-1.09724	9.2053e-07	-0.773106	-1.06943
134310002	chr9:134310002:C:T	6.76044e-09	-1.09333	-4.23322e-10	2.17689e-06	-0.981836	-4.23322e-10
134310511	chr9:134310511:A:G	4.9989e-09	-1.90926e-10	-1.3952	1.41214e-06	-1.90926e-10	-1.41462
134310560	chr9:134310560:T:G	5.28334e-09	-1.90926e-10	-1.33986	1.49901e-06	-1.90926e-10	-1.35492
134310604	chr9:134310604:T:C	4.79945e-09	-1.90926e-10	-1.43592	1.39269e-06	-1.90926e-10	-1.42849
134310819	chr9:134310819:G:A	5.20303e-09	0.0131602	-1.36834	1.68596e-06	0.0959385	-1.33333
134310845	chr9:134310845:G:T	7.41641e-09	-1.90926e-10	-1.00073	2.26014e-06	-1.90926e-10	-0.944304
134310918	chr9:134310918:C:T	5.63844e-09	-1.90926e-10	-1.27481	1.58671e-06	-1.90926e-10	-1.29807
134311195	chr9:134311195:T:C	5.44016e-09	-1.90926e-10	-1.31061	1.53161e-06	-1.90926e-10	-1.33341
134311315	chr9:134311315:T:C	5.14817e-09	-1.90926e-10	-1.36578	1.42884e-06	-1.90926e-10	-1.40287
134311425	chr9:134311425:TC:T	6.58676e-08	-1.90926e-10	1.18323	1.44906e-05	-1.90926e-10	0.913769
134311959	chr9:134311959:G:A	1.20999e-09	-1.37354	-1.44027	3.56477e-07	-1.34946	-1.44175
134312238	chr9:134312238:C:T	4.04362e-09	-1.60728	-4.23322e-10	1.20443e-06	-1.57373	-4.23322e-10
134312448	chr9:134312448:C:T	4.80645e-09	-1.90926e-10	-1.43446	1.41392e-06	-1.90926e-10	-1.41336
134312466	chr9:134312466:C:A	5.1896e-09	-1.90926e-10	-1.35776	1.47301e-06	-1.90926e-10	-1.37242
134312629	chr9:134312629:AATG:A	6.00192e-09	0.148179	-1.36052	1.95746e-06	0.234771	-1.32286
134312667	chr9:134312667:A:G	8.89733e-09	-1.90926e-10	-0.818669	2.65619e-06	-1.90926e-10	-0.78284
134312673	chr9:134312673:A:T	1.33296e-09	-1.28263	-1.43439	3.95095e-07	-1.25943	-1.42893
134313267	chr9:134313267:C:T	2.66924e-09	-1.71909	-0.303539	5.66527e-07	-1.75797	-0.569992
134313376	chr9:134313376:T:C	1.83086e-09	-1.03951	-1.36013	5.46512e-07	-0.999871	-1.36406
134315037	chr9:134315037:C:T	4.84894e-09	-1.90926e-10	-1.42566	1.3958e-06	-1.90926e-10	-1.42626
134315285	chr9:134315285:C:T	3.28306e-09	-1.81565	-4.23322e-10	9.48968e-07	-1.81211	-4.23322e-10
134315296	chr9:134315296:C:T	5.95459e-08	-1.90926e-10	1.08233	1.33418e-05	-1.90926e-10	0.831173
134315366	chr9:134315366:A:C	3.22638e-09	-1.72203	-0.111027	6.28001e-07	-1.76301	-0.461932
134315576	chr9:134315576:T:G	4.72437e-09	-1.45169	-4.23322e-10	1.35302e-06	-1.45739	-4.23322e-10
134315734	chr9:134315734:G:A	3.92295e-09	-1.63758	-4.23322e-10	1.10475e-06	-1.66012	-4.23322e-10
134315820	chr9:134315820:C:T	3.53558e-09	-0.384923	-1.35662	1.108e-06	-0.339001	-1.31818
134316720	chr9:134316720:G:T	5.57125e-09	-1.2868	-4.23322e-10	1.74196e-06	-1.20472	-4.23322e-10
134317161	chr9:134317161:C:T	5.33794e-09	0.0509621	-1.38054	1.34146e-06	-0.0914269	-1.37455
134317364	chr9:134317364:C:G	8.41059e-09	-1.90926e-10	-0.874928	2.29504e-06	-1.90926e-10	-0.928982
134317458	chr9:134317458:C:T	5.05925e-09	-1.90926e-10	-1.3832	1.41116e-06	-1.90926e-10	-1.41532
134317535	chr9:134317535:G:A	7.17956e-09	-1.90926e-10	-1.03318	1.97426e-06	-1.90926e-10	-1.07954
134317601	chr9:134317601:G:A	4.59772e-09	-1.47886	-4.23322e-10	1.31144e-06	-1.48861	-4.23322e-10
134318842	chr9:134318842:T:G	6.45024e-09	-1.09437	-0.0459328	1.88262e-06	-1.06085	-0.0662104
134319017	chr9:134319017:T:C	2.04208e-09	-1.51458	-0.775873	4.97975e-07	-1.47668	-0.980254
134319060	chr9:134319060:G:A	4.83835e-09	-1.90926e-10	-1.42785	1.41966e-06	-1.90926e-10	-1.40932
134319257	chr9:134319257:G:A	1.11583e-08	-1.90926e-10	-0.592237	3.15157e-06	-1.90926e-10	-0.611832
134319300	chr9:134319300:C:G	1.91332e-09	-1.5675	-0.788077	4.65731e-07	-1.5335	-0.990382
134319312	chr9:134319312:C:T	4.80478e-09	-1.90926e-10	-1.43481	1.38503e-06	-1.90926e-10	-1.43401
134319452	chr9:134319452:C:T	1.35147e-08	-1.90926e-10	-0.400641	3.06494e-06	-1.90926e-10	-0.639703
134319754	chr9:134319754:C:T	3.68243e-09	-1.14917	-0.551676	1.08118e-06	-1.11772	-0.563956
134319818	chr9:134319818:G:A	3.81549e-09	-0.255418	-1.40993	1.10022e-06	-0.243848	-1.42038
134320271	chr9:134320271:T:C	3.27312e-09	-1.81868	-4.23322e-10	9.47651e-07	-1.8135	-4.23322e-10
134320304	chr9:134320304:G:A	6.09785e-09	-1.81147	0.614984	1.32061e-06	-1.81682	0.335185
134320496	chr9:134320496:C:G	6.22438e-09	-1.90926e-10	-1.17595	1.72842e-06	-1.90926e-10	-1.21252
134320593	chr9:134320593:C:T	4.86578e-09	-1.90926e-10	-1.42219	1.40047e-06	-1.90926e-10	-1.42293
134320758	chr9:134320758:T:C	5.86888e-09	-1.90926e-10	-1.23476	1.6475e-06	-1.90926e-10	-1.26048
134321481	chr9:134321481:T:C	4.86075e-09	-1.90926e-10	-1.42323	1.399e-06	-1.90926e-10	-1.42397
134321693	chr9:134321693:G:A	5.06704e-09	0.0228721	-1.40454	1.26086e-06	-0.123031	-1.4049
134321984	chr9:134321984:C:G	6.72059e-09	-1.90926e-10	-1.09924	1.90864e-06	-1.90926e-10	-1.11334
134322260	chr9:134322260:A:G	1.00532e-08	-0.522548	-0.173984	3.17135e-06	-0.485268	-0.120306
134322290	chr9:134322290:G:A	3.24738e-09	-1.82657	-4.23322e-10	9.37777e-07	-1.82397	-4.23322e-10
134322299	chr9:134322299:A:G	3.37423e-09	-1.45055	-0.337701	7.64135e-07	-1.40416	-0.62458
134323203	chr9:134323203:C:T	8.34812e-07	-1.90926e-10	3.72279	0.000270764	-1.90926e-10	3.84151
134323387	chr9:134323387:C:T	5.25354e-08	-1.90926e-10	0.957068	1.17602e-05	-1.90926e-10	0.704989
134323659	chr9:134323659:C:T	3.25548e-09	-1.82408	-4.23322e-10	9.41231e-07	-1.8203	-4.23322e-10
134323982	chr9:134323982:G:A	6.23795e-09	-1.69574	0.521969	1.09058e-06	-1.74188	0.0688624
134324190	chr9:134324190:C:T	8.54084e-09	-1.90926e-10	-0.859561	2.31714e-06	-1.90926e-10	-0.919398
134324251	chr9:134324251:A:G	3.258e-09	-1.82331	-4.23322e-10	9.42271e-07	-1.81919	-4.23322e-10
134324385	chr9:134324385:C:T	5.38642e-09	-1.32054	-4.23322e-10	1.49663e-06	-1.35652	-4.23322e-10
134324464	chr9:134324464:CACTT:C	4.41313e-09	-1.51984	-4.23322e-10	1.31634e-06	-1.48487	-4.23322e-10
134324891	chr9:134324891:G:A	5.78565e-09	0.125415	-1.37445	1.43073e-06	-0.0275698	-1.37397
134325250	chr9:134325250:A:G	9.97748e-09	-1.90926e-10	-0.70409	2.68404e-06	-1.90926e-10	-0.77241
134325294	chr9:134325294:T:G	4.82241e-09	-1.90926e-10	-1.43115	1.3904e-06	-1.90926e-10	-1.43014
134325493	chr9:134325493:C:G	1.01536e-08	-1.90926e-10	-0.686597	3.03749e-06	-1.90926e-10	-0.6487
134328060	chr9:134328060:T:C	3.35773e-09	-1.79315	-4.23322e-10	9.77473e-07	-1.78252	-4.23322e-10
134328181	chr9:134328181:G:C	4.35156e-08	-0.116042	0.884741	1.2611e-05	-0.0899461	0.864781
134328229	chr9:134328229:A:G	9.33421e-10	-1.68403	-1.38929	2.74682e-07	-1.65698	-1.39489
134329053	chr9:134329053:A:G	5.53265e-09	-1.90926e-10	-1.29375	1.55139e-06	-1.90926e-10	-1.32058
134329591	chr9:134329591:G:A	3.9307e-09	-0.277249	-1.35836	9.92557e-07	-0.410052	-1.35715
134329735	chr9:134329735:C:T	3.18314e-09	-0.42925	-1.4173	9.26159e-07	-0.409666	-1.42678
134329823	chr9:134329823:CTT:C	4.79592e-09	-1.90926e-10	-1.43665	1.40789e-06	-1.90926e-10	-1.41764
134330014	chr9:134330014:T:C	9.40737e-10	-1.62592	-1.43959	2.61715e-07	-1.66303	-1.43721
134330465	chr9:134330465:A:G	1.23035e-08	-1.90926e-10	-0.494534	2.94007e-06	-1.90926e-10	-0.681298
134330734	chr9:134330734:G:A	3.2871e-09	-1.81442	-4.23322e-10	9.52884e-07	-1.80799	-4.23322e-10
134331127	chr9:134331127:G:C	4.83945e-09	-1.90926e-10	-1.42762	1.39547e-06	-1.90926e-10	-1.4265
134331156	chr9:134331156:A:G	7.57468e-09	-1.71638	0.73677	1.30785e-06	-1.75934	0.267992
134331394	chr9:134331394:C:T	9.30576e-10	-1.63522	-1.44115	2.59311e-07	-1.66931	-1.44015
134331413	chr9:134331413:G:C	6.76699e-09	-1.90926e-10	-1.09236	1.95128e-06	-1.90926e-10	-1.09125
134331486	chr9:134331486:G:A	3.34126e-09	-1.79807	-4.23322e-10	9.71071e-07	-1.78909	-4.23322e-10
134331540	chr9:134331540:T:C	2.8554e-09	-1.61018	-0.345032	6.36213e-07	-1.66481	-0.54714
134331826	chr9:134331826:G:A	3.13439e-08	-1.90926e-10	0.440599	7.22873e-06	-1.90926e-10	0.218332
134332359	chr9:134332359:G:A	2.97866e-09	-1.59347	-0.319474	6.60375e-07	-1.64944	-0.525241
134332484	chr9:134332484:G:A	3.01491e-09	-1.57789	-0.322962	6.67217e-07	-1.63596	-0.528415
134332648	chr9:134332648:G:A	2.93636e-09	-1.59236	-0.334887	6.52497e-07	-1.64862	-0.538065
134332815	chr9:134332815:C:T	2.29845e-09	-1.23827	-0.933917	6.83227e-07	-1.19606	-0.944604
134332845	chr9:134332845:G:A	3.25275e-09	-1.5804	-0.244519	7.12957e-07	-1.63839	-0.459673
134333064	chr9:134333064:C:T	2.60019e-09	-1.56176	-0.487074	5.93551e-07	-1.62019	-0.661169
134333077	chr9:134333077:T:C	3.12695e-09	-1.55516	-0.3092	6.88798e-07	-1.61614	-0.516399
134333101	chr9:134333101:C:T	4.86636e-09	-1.90926e-10	-1.42207	1.40405e-06	-1.90926e-10	-1.42037
134333122	chr9:134333122:A:G	3.2785e-08	-0.14445	0.630002	9.53666e-06	-0.110642	0.606053
134333257	chr9:134333257:A:T	7.9487e-09	-1.67793	0.746521	1.36235e-06	-1.72905	0.278533
134333311	chr9:134333311:G:A	2.9193e-09	-1.57175	-0.36133	6.4838e-07	-1.63077	-0.562243
134333371	chr9:134333371:C:T	2.4761e-09	-1.55171	-0.546023	5.68643e-07	-1.61116	-0.713073
134333486	chr9:134333486:G:A	3.01744e-09	-1.55868	-0.341334	6.67495e-07	-1.61924	-0.544717
134333548	chr9:134333548:C:T	5.67634e-09	-1.90926e-10	-1.26811	1.67131e-06	-1.90926e-10	-1.24612
134334126	chr9:134334126:T:C	2.97605e-09	-1.57883	-0.334997	6.59947e-07	-1.63683	-0.538494
134334248	chr9:134334248:T:C	3.01102e-09	-1.57973	-0.322413	6.67245e-07	-1.63762	-0.526709
134334447	chr9:134334447:A:T	3.90174e-09	-1.56611	-0.076886	8.39267e-07	-1.62582	-0.309139
134335441	chr9:134335441:A:G	3.32132e-09	-1.80406	-4.23322e-10	9.64691e-07	-1.79568	-4.23322e-10
134335968	chr9:134335968:C:T	4.80743e-09	-1.90926e-10	-1.43426	1.39511e-06	-1.90926e-10	-1.42676
134336058	chr9:134336058:A:G	6.00438e-09	-1.90926e-10	-1.21193	1.68058e-06	-1.90926e-10	-1.24059
134336178	chr9:134336178:C:T	3.2709e-09	-1.81935	-4.23322e-10	9.46841e-07	-1.81436	-4.23322e-10
134336340	chr9:134336340:T:C	1.83726e-09	-1.14939	-1.24675	5.54382e-07	-1.0953	-1.25434
134336399	chr9:134336399:T:C	9.87795e-08	-1.90926e-10	1.58847	2.08958e-05	-1.90926e-10	1.27982
134336571	chr9:134336571:T:C	4.10589e-09	-1.67299	0.0809879	9.13686e-07	-1.71669	-0.133312
134337077	chr9:134337077:C:T	5.35568e-09	-0.051585	-1.27468	1.40461e-06	-0.138424	-1.28155
134337226	chr9:134337226:T:G	5.10058e-09	-1.90926e-10	-1.37507	1.41867e-06	-1.90926e-10	-1.41002
134337481	chr9:134337481:A:G	8.41394e-10	-1.82602	-1.3511	2.42857e-07	-1.82779	-1.34722
134337490	chr9:134337490:C:T	9.1457e-09	-1.90926e-10	-0.791136	2.59003e-06	-1.90926e-10	-0.808064
134337526	chr9:134337526:T:A	4.55988e-09	-1.57376	0.0866317	9.99486e-07	-1.62959	-0.130651
134337699	chr9:134337699:G:A	4.76982e-09	-1.90926e-10	-1.44211	1.37478e-06	-1.90926e-10	-1.44144
134338009	chr9:134338009:C:T	3.90497e-09	-1.4998	-0.14237	8.43393e-07	-1.56667	-0.363383
134338170	chr9:134338170:A:G	4.38707e-09	-1.59179	0.0660296	9.64468e-07	-1.64555	-0.150365
134338173	chr9:134338173:A:G	4.35091e-09	-1.59081	0.0567706	9.57128e-07	-1.64473	-0.158818
134338330	chr9:134338330:A:G	2.93299e-08	-0.30479	0.678979	8.49659e-06	-0.276377	0.65631
134338523	chr9:134338523:G:A	4.65268e-09	-0.0655509	-1.40143	1.19475e-06	-0.18028	-1.40151
134338532	chr9:134338532:C:T	4.79481e-09	-1.90926e-10	-1.43689	1.38194e-06	-1.90926e-10	-1.43625
134338627	chr9:134338627:G:A	4.76433e-09	-0.0467216	-1.39654	1.22249e-06	-0.162175	-1.39667
134338725	chr9:134338725:C:T	4.57574e-09	-1.58364	0.0999868	1.00254e-06	-1.6383	-0.118896
134338784	chr9:134338784:C:T	4.88101e-09	-1.57725	0.158181	1.06609e-06	-1.63262	-0.0631162
134339033	chr9:134339033:G:A	3.35355e-09	-1.7944	-4.23322e-10	9.75372e-07	-1.78467	-4.23322e-10
134339111	chr9:134339111:CT:C	1.02439e-09	-1.56782	-1.4125	2.8341e-07	-1.6036	-1.41699
134339472	chr9:134339472:T:C	5.50798e-09	-1.90926e-10	-1.29822	1.56132e-06	-1.90926e-10	-1.3142
134339753	chr9:134339753:G:A	1.04889e-07	-1.90926e-10	1.64848	2.22454e-05	-1.90926e-10	1.3424
134339805	chr9:134339805:G:T	2.2659e-09	-1.40244	-0.784013	6.61751e-07	-1.38522	-0.787374
134339867	chr9:134339867:CTG:C	4.6182e-09	-0.0707548	-1.40366	1.18369e-06	-0.186918	-1.40418
134339970	chr9:134339970:C:T	5.0307e-09	-0.0035031	-1.38536	1.28601e-06	-0.122374	-1.38582
134340062	chr9:134340062:C:T	3.32551e-08	-1.90926e-10	0.499787	7.6368e-06	-1.90926e-10	0.273246
134340114	chr9:134340114:C:T	2.88594e-08	-0.368837	0.726854	8.34724e-06	-0.340557	0.702756
134340115	chr9:134340115:G:A	5.08473e-09	-1.80957	0.43139	1.16027e-06	-1.82111	0.210032
134340512	chr9:134340512:G:A	4.36142e-08	-0.368018	1.13898	1.25621e-05	-0.338459	1.10941
134340689	chr9:134340689:A:G	1.1757e-09	-1.45578	-1.38678	3.26116e-07	-1.50718	-1.37305
134341005	chr9:134341005:A:T	1.10361e-06	-1.90926e-10	4.00192	0.000364223	-1.90926e-10	4.13804
134341132	chr9:134341132:A:T	5.06104e-09	-1.90926e-10	-1.38285	1.45273e-06	-1.90926e-10	-1.38629
134341433	chr9:134341433:T:C	4.93135e-09	-1.90926e-10	-1.40881	1.42249e-06	-1.90926e-10	-1.40732
134341670	chr9:134341670:C:T	4.87333e-09	-1.90926e-10	-1.42064	1.38994e-06	-1.90926e-10	-1.43047
134342026	chr9:134342026:C:T	3.47786e-09	-1.55942	-0.198587	9.72168e-07	-1.5568	-0.231156
134342218	chr9:134342218:C:T	4.00601e-08	-1.90926e-10	0.68596	9.05327e-06	-1.90926e-10	0.443394
134342419	chr9:134342419:C:T	3.58289e-09	-1.72825	-4.23322e-10	1.04781e-06	-1.71303	-4.23322e-10
134342498	chr9:134342498:C:T	4.80797e-09	-1.90926e-10	-1.43414	1.39363e-06	-1.90926e-10	-1.42782
134342652	chr9:134342652:A:G	1.24026e-09	-1.80185	-0.987248	3.51855e-07	-1.81449	-0.98978
134342825	chr9:134342825:A:G	9.95795e-10	-1.56675	-1.44188	2.76144e-07	-1.60725	-1.43932
134342933	chr9:134342933:T:C	3.70825e-09	-1.53129	-0.162571	8.00356e-07	-1.59581	-0.386621
134342973	chr9:134342973:C:T	2.33671e-07	-1.90926e-10	2.44949	7.61229e-05	-1.90926e-10	2.57262
134342993	chr9:134342993:A:G	1.0098e-09	-1.5577	-1.43696	2.80995e-07	-1.59871	-1.43044
134343148	chr9:134343148:CA:C	1.90141e-09	-1.39088	-0.97095	5.55544e-07	-1.37531	-0.972226
134343200	chr9:134343200:C:T	1.22834e-09	-1.81546	-0.983295	3.49968e-07	-1.82359	-0.986052
134343781	chr9:134343781:G:A	5.18879e-09	-1.90926e-10	-1.35792	1.51694e-06	-1.90926e-10	-1.34304
134343842	chr9:134343842:C:T	5.95982e-09	-1.90926e-10	-1.21938	1.67613e-06	-1.90926e-10	-1.24325
134343881	chr9:134343881:C:T	9.9512e-10	-1.57371	-1.43561	2.7388e-07	-1.61451	-1.44029
134343884	chr9:134343884:C:G	9.98129e-10	-1.57188	-1.43441	2.74521e-07	-1.61282	-1.43964
134344175	chr9:134344175:A:G	6.56384e-09	-1.12285	-4.23322e-10	1.78673e-06	-1.17935	-4.23322e-10
134344372	chr9:134344372:G:C	4.51486e-09	-0.0823109	-1.41474	1.1498e-06	-0.20541	-1.41473
134344378	chr9:134344378:G:A	5.21202e-09	-1.90926e-10	-1.35345	1.48205e-06	-1.90926e-10	-1.3663
134344617	chr9:134344617:G:A	4.8729e-09	-1.90926e-10	-1.42073	1.39169e-06	-1.90926e-10	-1.42921
134345065	chr9:134345065:A:G	3.63427e-09	-1.71401	-4.23322e-10	1.03317e-06	-1.7271	-4.23322e-10
134345090	chr9:134345090:C:T	1.00957e-09	-1.55332	-1.44157	2.77843e-07	-1.59985	-1.44058
134345101	chr9:134345101:C:G	8.50321e-10	-1.81835	-1.34821	2.39725e-07	-1.80718	-1.38081
134345449	chr9:134345449:T:A	1.21002e-08	-1.62429	1.1131	1.958e-06	-1.68549	0.597679
134345529	chr9:134345529:C:T	4.20139e-09	-1.569	-4.23322e-10	1.1955e-06	-1.58117	-4.23322e-10
134345815	chr9:134345815:C:T	1.02788e-09	-1.54147	-1.43546	2.80464e-07	-1.58923	-1.44181
134346112	chr9:134346112:C:T	8.9245e-10	-1.81877	-1.29943	2.49104e-07	-1.80852	-1.3411
134346367	chr9:134346367:G:A	3.26104e-09	-1.82237	-4.23322e-10	9.43997e-07	-1.81736	-4.23322e-10
134346649	chr9:134346649:C:T	2.09764e-09	-1.0964	-1.1672	6.30162e-07	-1.05287	-1.16864
134346724	chr9:134346724:C:T	5.63639e-09	-1.90926e-10	-1.27518	1.66565e-06	-1.90926e-10	-1.24952
134346745	chr9:134346745:T:A	9.18201e-10	-1.64905	-1.44071	2.54747e-07	-1.6856	-1.44162
134346780	chr9:134346780:A:C	1.09928e-09	-1.82464	-1.08512	3.14272e-07	-1.82773	-1.0895
134347329	chr9:134347329:C:G	1.86794e-07	-1.90926e-10	2.22559	4.2538e-05	-1.90926e-10	1.99067
134347352	chr9:134347352:A:G	3.4109e-09	-1.77744	-4.23322e-10	9.94233e-07	-1.76552	-4.23322e-10
134347416	chr9:134347416:A:G	3.25983e-09	-1.82274	-4.23322e-10	9.37895e-07	-1.82385	-4.23322e-10
134347664	chr9:134347664:G:A	5.18946e-09	-1.90926e-10	-1.35779	1.52474e-06	-1.90926e-10	-1.33791
134347964	chr9:134347964:C:T	9.32371e-10	-1.63368	-1.44076	2.58248e-07	-1.67203	-1.44154
134348282	chr9:134348282:T:C	2.50671e-09	-1.57203	-0.513415	6.56387e-07	-1.57423	-0.606507
134348513	chr9:134348513:TGG:T	9.34144e-10	-1.63123	-1.44132	2.58933e-07	-1.66982	-1.4411
134349087	chr9:134349087:G:A	9.53142e-10	-1.61089	-1.44152	2.63699e-07	-1.65178	-1.4409
134349638	chr9:134349638:A:G	1.29446e-09	-1.82353	-0.922792	3.73786e-07	-1.81831	-0.925498
134349710	chr9:134349710:C:T	3.43451e-09	-1.77055	-4.23322e-10	1.0028e-06	-1.75693	-4.23322e-10
134350316	chr9:134350316:C:T	3.24533e-09	-1.8272	-4.23322e-10	9.34856e-07	-1.82709	-4.23322e-10
134351302	chr9:134351302:G:A	1.90381e-09	-1.04151	-1.31905	5.79425e-07	-0.992905	-1.31255
134351372	chr9:134351372:C:T	7.00051e-07	-1.90926e-10	3.54673	0.00015257	-1.90926e-10	3.26789
134351537	chr9:134351537:C:T	8.42191e-10	-1.82487	-1.3513	2.45612e-07	-1.82784	-1.3359
134351544	chr9:134351544:G:A	6.36564e-09	-1.90926e-10	-1.15351	1.76824e-06	-1.90926e-10	-1.18975
134351832	chr9:134351832:G:A	7.23763e-09	-1.90926e-10	-1.02513	2.053e-06	-1.90926e-10	-1.04043
134351849	chr9:134351849:C:A	3.43622e-09	-1.77005	-4.23322e-10	1.00981e-06	-1.74996	-4.23322e-10
134352040	chr9:134352040:G:A	5.36939e-09	-1.90926e-10	-1.32371	1.51969e-06	-1.90926e-10	-1.34123
134352082	chr9:134352082:C:T	1.00198e-09	-1.65073	-1.35171	2.94052e-07	-1.59606	-1.38767
134352111	chr9:134352111:C:T	1.51412e-07	-1.90926e-10	2.01559	4.92643e-05	-1.90926e-10	2.13747
134352272	chr9:134352272:A:G	1.24141e-07	-1.90926e-10	1.817	2.91811e-05	-1.90926e-10	1.61379
134352322	chr9:134352322:G:A	4.68943e-07	-1.90926e-10	3.14606	0.000103505	-1.90926e-10	2.87988
134352431	chr9:134352431:G:A	4.81396e-09	-1.90926e-10	-1.4329	1.38492e-06	-1.90926e-10	-1.43409
134352436	chr9:134352436:A:C	5.25819e-09	0.0965743	-1.44121	1.54579e-06	0.117703	-1.4419
134352540	chr9:134352540:G:A	4.03398e-09	-1.60967	-4.23322e-10	1.22632e-06	-1.55571	-4.23322e-10
134352600	chr9:134352600:T:A	6.5434e-09	-1.90926e-10	-1.12596	1.87827e-06	-1.90926e-10	-1.12938
134352639	chr9:134352639:C:T	4.7718e-09	-1.90926e-10	-1.4417	1.37396e-06	-1.90926e-10	-1.44204
134352846	chr9:134352846:T:C	3.49573e-09	-1.75288	-4.23322e-10	1.02212e-06	-1.73785	-4.23322e-10
134353685	chr9:134353685:C:G	1.21645e-07	-1.90926e-10	1.79669	2.85437e-05	-1.90926e-10	1.5917
134353687	chr9:134353687:T:C	5.01829e-09	-1.53494	0.143613	1.21834e-06	-1.43244	-0.129809
134354072	chr9:134354072:A:G	1.26457e-07	-1.90926e-10	1.83548	2.96311e-05	-1.90926e-10	1.62909
134354224	chr9:134354224:C:T	3.48171e-09	-1.7569	-4.23322e-10	1.01783e-06	-1.74205	-4.23322e-10
134354416	chr9:134354416:T:C	5.9308e-07	-1.90926e-10	3.38091	0.000129566	-1.90926e-10	3.10446
134355051	chr9:134355051:A:G	2.76944e-09	-1.34847	-0.6373	7.73495e-07	-1.2639	-0.752671
134355557	chr9:134355557:T:C	7.86208e-09	-1.50588	0.563514	1.64025e-06	-1.38425	0.119365
134355656	chr9:134355656:G:C	4.86338e-09	-1.90926e-10	-1.42269	1.39263e-06	-1.90926e-10	-1.42854
134355804	chr9:134355804:A:G	2.86087e-08	0.00525074	0.344039	8.38989e-06	0.0407051	0.326591
134356257	chr9:134356257:C:A	1.11887e-06	-1.90926e-10	4.01566	0.000237287	-1.90926e-10	3.70954
134356436	chr9:134356436:G:T	9.79019e-10	-1.6207	-1.40492	3.00048e-07	-1.56369	-1.39985
134356828	chr9:134356828:T:C	6.00693e-08	-1.41272	2.5038	1.0353e-05	-1.26898	1.84652
134356912	chr9:134356912:C:T	5.54572e-09	-1.90926e-10	-1.29139	1.52208e-06	-1.90926e-10	-1.33965
134357079	chr9:134357079:C:G	3.53925e-09	-1.74051	-4.23322e-10	1.03597e-06	-1.72439	-4.23322e-10
134357080	chr9:134357080:C:T	7.69239e-08	-1.90926e-10	1.3384	2.48393e-05	-1.90926e-10	1.4527
134357212	chr9:134357212:T:C	4.20829e-07	-1.63783	4.67563	7.83598e-05	-1.54166	4.14324
134357695	chr9:134357695:T:C	3.24338e-09	-1.8278	-4.23322e-10	9.3497e-07	-1.82697	-4.23322e-10
134357773	chr9:134357773:G:A	5.42192e-09	-1.90926e-10	-1.31397	1.51573e-06	-1.90926e-10	-1.34383
134357974	chr9:134357974:G:A	6.1285e-09	-1.90926e-10	-1.19147	1.70898e-06	-1.90926e-10	-1.22384
134358143	chr9:134358143:G:A	4.85276e-09	-1.90926e-10	-1.42487	1.39446e-06	-1.90926e-10	-1.42723
134358402	chr9:134358402:G:A	6.3522e-09	-1.90926e-10	-1.15562	1.77446e-06	-1.90926e-10	-1.18624
134358711	chr9:134358711:C:G	6.35062e-09	-1.90926e-10	-1.15587	1.83486e-06	-1.90926e-10	-1.15276
134358805	chr9:134358805:C:T	5.21061e-09	-1.90926e-10	-1.35372	1.46419e-06	-1.90926e-10	-1.37843
134358879	chr9:134358879:G:A	5.38302e-09	-1.90926e-10	-1.32117	1.52786e-06	-1.90926e-10	-1.33587
134359089	chr9:134359089:C:T	8.08344e-09	-1.90926e-10	-0.914603	2.3071e-06	-1.90926e-10	-0.923739
134359782	chr9:134359782:CCT:C	5.50856e-07	-1.90926e-10	3.30705	0.000100675	-1.90926e-10	2.85217
134359856	chr9:134359856:C:T	3.6585e-08	-1.56491	2.16013	8.91233e-06	-1.48405	1.91176
134359879	chr9:134359879:C:T	3.7289e-09	-1.68831	-4.23322e-10	1.09533e-06	-1.66868	-4.23322e-10
134360102	chr9:134360102:G:A	3.42561e-09	-1.77314	-4.23322e-10	9.97527e-07	-1.76221	-4.23322e-10
134360209	chr9:134360209:A:T	5.48389e-09	-1.90926e-10	-1.30261	1.57473e-06	-1.90926e-10	-1.30565
134360527	chr9:134360527:A:G	6.80055e-09	-1.90926e-10	-1.08742	1.90529e-06	-1.90926e-10	-1.1151
134360533	chr9:134360533:C:T	5.29489e-07	-0.843046	4.11054	9.8661e-05	-0.60655	3.43851
134360549	chr9:134360549:C:T	3.14571e-07	-0.997016	3.74381	5.93753e-05	-0.772159	3.09631
134360590	chr9:134360590:C:T	7.93233e-09	-1.90926e-10	-0.933474	2.27191e-06	-1.90926e-10	-0.939112
134360655	chr9:134360655:A:T	3.36723e-09	-1.79033	-4.23322e-10	9.54749e-07	-1.80604	-4.23322e-10
134360914	chr9:134360914:C:T	1.55273e-09	-1.50891	-1.0555	4.57987e-07	-1.43748	-1.10316
134361601	chr9:134361601:G:A	3.77637e-08	-0.957562	1.58449	8.36324e-06	-0.721293	1.08541
134362171	chr9:134362171:C:T	2.00013e-09	-1.60255	-0.708663	5.51528e-07	-1.54345	-0.811349
134362172	chr9:134362172:G:A	1.09784e-09	-1.82323	-1.08784	3.0779e-07	-1.82671	-1.11136
134362398	chr9:134362398:A:G	1.86e-08	-1.90926e-10	-0.0812584	5.62483e-06	-1.90926e-10	-0.0325416
134363298	chr9:134363298:C:T	4.23447e-09	-1.56116	-4.23322e-10	1.24967e-06	-1.53686	-4.23322e-10
134363357	chr9:134363357:C:T	4.08697e-09	-1.59662	-4.23322e-10	1.20364e-06	-1.57439	-4.23322e-10
134363411	chr9:134363411:T:C	4.96742e-09	-1.90926e-10	-1.40152	1.41837e-06	-1.90926e-10	-1.41022
134363535	chr9:134363535:C:T	4.94626e-09	-1.90926e-10	-1.40579	1.41709e-06	-1.90926e-10	-1.41113
134363573	chr9:134363573:C:T	4.79531e-09	-1.90926e-10	-1.43678	1.37735e-06	-1.90926e-10	-1.43957
134363780	chr9:134363780:C:T	4.0827e-09	-1.59766	-4.23322e-10	1.2021e-06	-1.57566	-4.23322e-10
134363968	chr9:134363968:T:C	5.29444e-09	-1.90926e-10	-1.33776	1.51026e-06	-1.90926e-10	-1.34745
134364005	chr9:134364005:C:T	4.80779e-09	-1.90926e-10	-1.43418	1.38083e-06	-1.90926e-10	-1.43705
134364232	chr9:134364232:G:A	8.08756e-09	-1.67768	0.763589	1.57448e-06	-1.65295	0.347142
134364554	chr9:134364554:G:A	4.77892e-09	-1.90926e-10	-1.44021	1.37832e-06	-1.90926e-10	-1.43887
134364558	chr9:134364558:A:G	2.80713e-09	-1.60783	-0.364429	8.61527e-07	-1.62425	-0.284531
134364802	chr9:134364802:C:T	2.10361e-08	-1.90926e-10	0.0418219	6.52134e-06	-1.90926e-10	0.115347
134364841	chr9:134364841:G:C	3.24526e-09	-1.82723	-4.23322e-10	9.37866e-07	-1.82388	-4.23322e-10
134365140	chr9:134365140:A:G	4.8606e-09	-1.90926e-10	-1.42326	1.38498e-06	-1.90926e-10	-1.43405
134365319	chr9:134365319:C:T	1.502e-08	0.0624116	-0.357449	3.76834e-06	-0.000265701	-0.432833
134365433	chr9:134365433:G:C	1.8078e-07	-1.90926e-10	2.19286	4.15995e-05	-1.90926e-10	1.96836
134365597	chr9:134365597:T:C	5.28018e-09	-0.357723	-0.982736	1.6574e-06	-0.42587	-0.828609
134365810	chr9:134365810:C:T	5.50275e-09	-1.90926e-10	-1.29917	1.70889e-06	-1.90926e-10	-1.22389
134365813	chr9:134365813:A:G	4.93734e-09	-1.90926e-10	-1.40759	1.40303e-06	-1.90926e-10	-1.4211
134366053	chr9:134366053:A:T	5.67374e-09	-1.90926e-10	-1.26857	1.60829e-06	-1.90926e-10	-1.28456
134366194	chr9:134366194:G:A	4.85158e-09	-1.90926e-10	-1.42512	1.3836e-06	-1.90926e-10	-1.43504
134366215	chr9:134366215:G:T	4.7774e-09	-1.90926e-10	-1.44052	1.37444e-06	-1.90926e-10	-1.44168
134366526	chr9:134366526:C:T	4.94562e-09	-1.90926e-10	-1.40592	1.40291e-06	-1.90926e-10	-1.42118
134366656	chr9:134366656:G:A	5.27306e-09	-1.90926e-10	-1.34181	1.49e-06	-1.90926e-10	-1.36096
134366849	chr9:134366849:G:A	2.22986e-08	-1.90926e-10	0.100103	5.75816e-06	-1.90926e-10	-0.00911438
134366966	chr9:134366966:C:G	4.95122e-09	-1.90926e-10	-1.40479	1.4617e-06	-1.90926e-10	-1.38013
134367097	chr9:134367097:C:G	5.10807e-09	-1.90926e-10	-1.3736	1.45688e-06	-1.90926e-10	-1.38344
134367112	chr9:134367112:G:A	5.0351e-09	-1.90926e-10	-1.38799	1.524e-06	-1.90926e-10	-1.33839
134367118	chr9:134367118:A:G	1.20197e-08	-1.90926e-10	-0.51787	3.25033e-06	-1.90926e-10	-0.580976
134367547	chr9:134367547:T:G	3.99257e-09	-1.61998	-4.23322e-10	1.1739e-06	-1.5994	-4.23322e-10
134367981	chr9:134367981:C:T	7.43908e-09	-1.90926e-10	-0.997674	2.14824e-06	-1.90926e-10	-0.995084
134368146	chr9:134368146:T:C	6.84282e-08	-1.74411	2.96547	1.64155e-05	-1.74528	2.78378
134368507	chr9:134368507:G:A	4.03878e-09	-1.60848	-4.23322e-10	1.18944e-06	-1.58625	-4.23322e-10
134369617	chr9:134369617:C:T	5.03971e-09	-1.90926e-10	-1.38707	1.43745e-06	-1.90926e-10	-1.39686
134369640	chr9:134369640:C:T	8.5273e-10	-1.72458	-1.43915	2.74706e-07	-1.635	-1.41679
134369648	chr9:134369648:C:T	8.8182e-07	-1.90926e-10	3.77757	0.000201198	-1.90926e-10	3.54456
134369757	chr9:134369757:G:A	3.90274e-09	-1.64274	-4.23322e-10	1.14586e-06	-1.62357	-4.23322e-10
134369786	chr9:134369786:C:T	2.81781e-09	-1.7239	-0.244567	7.80483e-07	-1.72544	-0.282132
134369911	chr9:134369911:G:A	5.02808e-09	-1.90926e-10	-1.38938	1.42182e-06	-1.90926e-10	-1.4078
134369945	chr9:134369945:G:A	3.11776e-08	-1.90926e-10	0.435279	9.87554e-06	-1.90926e-10	0.530329
134369993	chr9:134369993:C:T	5.03108e-09	-1.90926e-10	-1.38879	1.43371e-06	-1.90926e-10	-1.39946
134369994	chr9:134369994:G:A	3.37542e-09	-1.67954	-0.108363	9.4541e-07	-1.68415	-0.131716
134370261	chr9:134370261:T:C	2.83031e-09	-1.77986	-0.18417	7.81186e-07	-1.78313	-0.223544
134370270	chr9:134370270:C:T	2.78589e-09	-1.68953	-0.290325	7.71552e-07	-1.69111	-0.327973
134370273	chr9:134370273:T:C	2.70346e-09	-1.78179	-0.228099	7.46546e-07	-1.78503	-0.266996
134370633	chr9:134370633:C:T	4.0706e-09	-1.60063	-4.23322e-10	1.19774e-06	-1.5793	-4.23322e-10
134370817	chr9:134370817:T:C	2.50489e-09	-1.7924	-0.293776	6.93952e-07	-1.79491	-0.330173
134370818	chr9:134370818:G:A	4.78196e-09	-1.90926e-10	-1.43957	1.37911e-06	-1.90926e-10	-1.43829
134370927	chr9:134370927:A:C	4.93489e-09	-1.90926e-10	-1.40809	1.40228e-06	-1.90926e-10	-1.42163
134371304	chr9:134371304:C:G	4.79082e-09	-1.90926e-10	-1.43772	1.38213e-06	-1.90926e-10	-1.43611
134371394	chr9:134371394:T:C	1.20614e-09	-1.37748	-1.43951	3.49644e-07	-1.37003	-1.44054
134371535	chr9:134371535:C:G	5.10596e-09	-1.90926e-10	-1.37401	1.45282e-06	-1.90926e-10	-1.38622
134371811	chr9:134371811:C:T	4.78196e-09	-1.90926e-10	-1.43957	1.37911e-06	-1.90926e-10	-1.43829
134372196	chr9:134372196:T:C	2.23675e-09	-1.81418	-0.385215	6.21471e-07	-1.81564	-0.419753
134372364	chr9:134372364:G:A	6.47202e-09	-1.90926e-10	-1.13693	1.94386e-06	-1.90926e-10	-1.09506
134372500	chr9:134372500:T:C	6.50198e-08	-1.74014	2.91042	1.57601e-05	-1.74042	2.73817
134372657	chr9:134372657:G:A	4.80727e-09	-1.90926e-10	-1.43429	1.3877e-06	-1.90926e-10	-1.43209
134372688	chr9:134372688:T:C	5.0989e-09	-1.90926e-10	-1.3754	1.55024e-06	-1.90926e-10	-1.32132
134372843	chr9:134372843:T:G	5.64715e-09	-1.90926e-10	-1.27327	1.57902e-06	-1.90926e-10	-1.30293
134372866	chr9:134372866:A:G	3.41553e-09	-1.70156	-0.0745249	1.02936e-06	-1.71474	-0.0160505
134373046	chr9:134373046:G:A	4.84024e-09	-1.90926e-10	-1.42746	1.39817e-06	-1.90926e-10	-1.42457
134373159	chr9:134373159:T:C	1.23782e-09	-1.43073	-1.36033	3.42321e-07	-1.44969	-1.38205
134373204	chr9:134373204:C:T	7.6001e-09	-1.90926e-10	-0.976258	2.14056e-06	-1.90926e-10	-0.998662
134373321	chr9:134373321:C:T	5.35101e-09	-1.90926e-10	-1.32713	1.56968e-06	-1.90926e-10	-1.30886
134373378	chr9:134373378:C:G	4.7719e-09	-1.90926e-10	-1.44167	1.3738e-06	-1.90926e-10	-1.44215
134373430	chr9:134373430:T:C	2.75264e-09	-1.79331	-0.198553	7.5951e-07	-1.79568	-0.239138
134373448	chr9:134373448:G:GC	4.93427e-09	-1.90926e-10	-1.40822	1.4146e-06	-1.90926e-10	-1.41289
134373518	chr9:134373518:G:A	3.92355e-09	-1.63742	-4.23322e-10	1.13645e-06	-1.63183	-4.23322e-10
134374085	chr9:134374085:GCTGT:G	5.8391e-09	-1.90926e-10	-1.23984	1.64441e-06	-1.90926e-10	-1.26235
134374373	chr9:134374373:C:T	4.21327e-09	-1.56618	-4.23322e-10	1.24292e-06	-1.54227	-4.23322e-10
134374617	chr9:134374617:C:T	6.70867e-09	-1.90926e-10	-1.10102	1.8838e-06	-1.90926e-10	-1.12644
134374705	chr9:134374705:T:A	4.86344e-09	-1.90926e-10	-1.42267	1.39645e-06	-1.90926e-10	-1.4258
134374858	chr9:134374858:A:C	1.1565e-08	-0.230188	-0.326252	2.99112e-06	-0.259245	-0.40484
134374936	chr9:134374936:TG:T	7.14781e-09	-1.90926e-10	-1.03761	2.00039e-06	-1.90926e-10	-1.06639
134375280	chr9:134375280:C:T	4.11958e-09	-1.58867	-4.23322e-10	1.21325e-06	-1.56643	-4.23322e-10
134375502	chr9:134375502:G:T	5.49642e-09	-1.90926e-10	-1.30032	1.5536e-06	-1.90926e-10	-1.31916
134375833	chr9:134375833:A:G	4.14489e-08	-1.71729	2.43734	7.05582e-06	-1.69843	1.89255
134375880	chr9:134375880:C:T	6.75828e-09	-1.90926e-10	-1.09365	1.87295e-06	-1.90926e-10	-1.13222
134376145	chr9:134376145:C:T	1.26038e-09	-1.71636	-1.05664	3.54979e-07	-1.71748	-1.07795
134376198	chr9:134376198:T:C	1.37004e-09	-1.65089	-1.0387	3.85306e-07	-1.65281	-1.06064
134376261	chr9:134376261:A:G	1.34044e-09	-1.65773	-1.05369	3.77076e-07	-1.65956	-1.07548
134376591	chr9:134376591:G:A	1.27565e-08	-1.90926e-10	-0.45838	3.55882e-06	-1.90926e-10	-0.490304
134376836	chr9:134376836:C:T	4.74598e-08	-1.64329	2.49875	8.17908e-06	-1.61388	1.95573
134376931	chr9:134376931:C:G	1.28655e-09	-1.67002	-1.08244	3.62311e-07	-1.67239	-1.1026
134377069	chr9:134377069:T:C	1.10415e-09	-1.68523	-1.22011	3.12397e-07	-1.68907	-1.23414
134377316	chr9:134377316:G:A	6.25286e-09	-1.90926e-10	-1.17138	1.82417e-06	-1.90926e-10	-1.15861
134377494	chr9:134377494:T:C	3.27578e-09	-1.81786	-4.23322e-10	9.64741e-07	-1.79563	-4.23322e-10
134377496	chr9:134377496:C:T	7.71453e-09	-1.90926e-10	-0.961314	2.14494e-06	-1.90926e-10	-0.996621
134377536	chr9:134377536:T:C	4.80823e-09	-1.90926e-10	-1.43409	1.38176e-06	-1.90926e-10	-1.43637
134377583	chr9:134377583:C:T	1.57114e-08	-1.90926e-10	-0.250032	4.66023e-06	-1.90926e-10	-0.220666
134377610	chr9:134377610:T:C	4.91434e-09	-0.574134	-0.838129	1.3924e-06	-0.656421	-0.772283
134377761	chr9:134377761:C:T	1.33266e-08	-1.73424	1.31958	3.45698e-06	-1.74395	1.22462
134377836	chr9:134377836:A:C	3.17659e-08	-0.470735	0.924709	7.74908e-06	-0.454768	0.74261
134377974	chr9:134377974:T:C	7.62141e-09	-1.82759	0.854133	1.96418e-06	-1.827	0.742347
134377989	chr9:134377989:G:A	2.07828e-08	-1.81306	1.84277	4.7193e-06	-1.8142	1.60613
134378143	chr9:134378143:G:A	4.82947e-09	-1.90926e-10	-1.42968	1.40329e-06	-1.90926e-10	-1.42091
134378163	chr9:134378163:G:A	1.92227e-08	-1.90926e-10	-0.0483296	4.81377e-06	-1.90926e-10	-0.188252
134378527	chr9:134378527:G:C	1.86559e-08	-1.51484	1.43658	4.09386e-06	-1.52133	1.17108
134378530	chr9:134378530:C:G	5.34119e-09	-1.90926e-10	-1.32897	1.57433e-06	-1.90926e-10	-1.3059
134378796	chr9:134378796:C:A	3.53963e-09	-1.7404	-4.23322e-10	1.00797e-06	-1.75179	-4.23322e-10
134378798	chr9:134378798:C:T	4.78152e-09	-1.90926e-10	-1.43966	1.37406e-06	-1.90926e-10	-1.44196
134378840	chr9:134378840:G:A	5.59951e-09	-1.90926e-10	-1.28174	1.59048e-06	-1.90926e-10	-1.2957
134378843	chr9:134378843:C:T	2.79067e-08	-1.90926e-10	0.324448	8.53618e-06	-1.90926e-10	0.384582
134379096	chr9:134379096:C:A	5.42229e-09	-1.90926e-10	-1.3139	1.54089e-06	-1.90926e-10	-1.32737
134379171	chr9:134379171:C:T	5.17568e-09	-1.90926e-10	-1.36045	1.46414e-06	-1.90926e-10	-1.37846
134379227	chr9:134379227:TGATCCCTGTGG:T	3.35839e-08	-1.15566	1.66529	7.9911e-06	-1.16777	1.48636
134379411	chr9:134379411:G:A	5.99487e-09	-1.90926e-10	-1.21352	1.68888e-06	-1.90926e-10	-1.23567
134379472	chr9:134379472:C:A	6.40756e-07	-1.44577	4.904	0.000107083	-1.44468	4.35856
134379505	chr9:134379505:G:A	6.41632e-09	-1.90926e-10	-1.14558	1.79195e-06	-1.90926e-10	-1.17643
134379608	chr9:134379608:A:G	8.59716e-09	-1.14545	0.292466	2.57158e-06	-1.18147	0.36626
134379627	chr9:134379627:C:T	4.77032e-09	-1.90926e-10	-1.44201	1.37862e-06	-1.90926e-10	-1.43865
134379781	chr9:134379781:G:C	2.77084e-06	-1.49375	6.41624	0.000459181	-1.49426	5.86397
134379870	chr9:134379870:C:T	6.72667e-09	-1.90926e-10	-1.09834	1.97348e-06	-1.90926e-10	-1.07993
134379871	chr9:134379871:G:A	1.68467e-06	-1.48617	5.91108	0.000197369	-1.46988	4.99522
134379910	chr9:134379910:C:A	3.29782e-06	-1.38995	6.48655	0.000550305	-1.39183	5.94257
134379975	chr9:134379975:C:T	9.99313e-07	-1.45829	5.36093	0.000172495	-1.45182	4.84246
134380399	chr9:134380399:C:T	5.99945e-07	-1.69425	5.08666	0.000106657	-1.68738	4.59727
134380434	chr9:134380434:G:A	5.02803e-09	-1.90926e-10	-1.38939	1.43771e-06	-1.90926e-10	-1.39668
134380748	chr9:134380748:C:G	2.77626e-09	-1.51579	-0.467524	8.32096e-07	-1.53068	-0.412859
134380786	chr9:134380786:C:G	1.49206e-09	-1.16824	-1.43602	4.75237e-07	-1.08149	-1.42218
134380994	chr9:134380994:A:T	9.33042e-08	-1.79085	3.3223	1.95493e-05	-1.79066	3.00386
134381087	chr9:134381087:C:T	4.36146e-09	-1.53161	-4.23322e-10	1.23197e-06	-1.55112	-4.23322e-10
134381287	chr9:134381287:A:G	5.6294e-09	-1.27642	-4.23322e-10	1.85583e-06	-1.1414	-4.23322e-10
134381344	chr9:134381344:T:G	4.17209e-09	-1.576	-4.23322e-10	1.18028e-06	-1.59398	-4.23322e-10
134381704	chr9:134381704:C:T	1.76495e-09	-1.02802	-1.40828	5.19466e-07	-1.07839	-1.33629
134381847	chr9:134381847:T:G	3.34837e-07	-1.90926e-10	2.80922	8.10692e-05	-1.90926e-10	2.63557
134382012	chr9:134382012:T:G	4.77077e-09	-1.90926e-10	-1.44191	1.37382e-06	-1.90926e-10	-1.44214
134382233	chr9:134382233:C:T	5.86078e-09	-1.90926e-10	-1.23614	1.65189e-06	-1.90926e-10	-1.25781
134382542	chr9:134382542:G:T	3.28347e-09	-1.81552	-4.23322e-10	9.45929e-07	-1.81532	-4.23322e-10
134382785	chr9:134382785:G:A	4.88009e-09	-1.90926e-10	-1.41926	1.4139e-06	-1.90926e-10	-1.41338
134382880	chr9:134382880:C:G	5.30752e-09	-1.90926e-10	-1.3353	1.55399e-06	-1.90926e-10	-1.3189
134382967	chr9:134382967:C:T	1.27005e-08	-0.46278	-4.23322e-10	4.15978e-06	-0.33427	-4.23322e-10
134383181	chr9:134383181:A:G	2.53984e-09	-1.03077	-1.04155	7.49067e-07	-1.01116	-1.0375
134383612	chr9:134383612:G:A	6.58247e-08	-1.32594	2.50851	1.07116e-05	-1.29987	1.91147
134384285	chr9:134384285:G:A	3.46419e-08	-1.75949	2.30013	6.90715e-06	-1.63575	1.80858
134384370	chr9:134384370:G:A	8.86875e-08	-1.81992	3.30062	1.58718e-05	-1.76056	2.76537
134384830	chr9:134384830:C:T	5.28882e-09	-1.90926e-10	-1.33882	1.54823e-06	-1.90926e-10	-1.32262
134384832	chr9:134384832:C:T	4.77934e-09	-1.90926e-10	-1.44012	1.37482e-06	-1.90926e-10	-1.44141
134384848	chr9:134384848:C:A	2.10261e-07	2.34393	-4.23322e-10	6.36357e-05	2.39344	-4.23322e-10
134385017	chr9:134385017:T:C	1.73893e-08	-1.90926e-10	-0.148565	5.23232e-06	-1.90926e-10	-0.104876
134385371	chr9:134385371:G:A	1.79394e-08	-1.90926e-10	-0.117421	5.64357e-06	-1.90926e-10	-0.0292151
134385467	chr9:134385467:C:T	1.42554e-09	-1.63534	-1.01453	4.32757e-07	-1.62265	-0.97466
134385559	chr9:134385559:C:T	9.70591e-10	-1.7932	-1.24107	2.71948e-07	-1.78135	-1.28053
134385741	chr9:134385741:A:C	4.84344e-09	-1.90926e-10	-1.42679	1.40053e-06	-1.90926e-10	-1.42288
134385766	chr9:134385766:G:A	8.12042e-09	-1.90926e-10	-0.910039	2.26438e-06	-1.90926e-10	-0.94243
134386085	chr9:134386085:C:T	1.77922e-08	-1.90926e-10	-0.12566	5.4113e-06	-1.90926e-10	-0.0712424
134386450	chr9:134386450:A:G	2.29211e-08	-1.90926e-10	0.12764	7.29181e-06	-1.90926e-10	0.22702
134386548	chr9:134386548:T:A	8.93109e-10	-1.82184	-1.29563	2.64597e-07	-1.81933	-1.26995
134386717	chr9:134386717:A:AC	8.23067e-08	-1.76408	3.17012	1.57858e-05	-1.63571	2.63509
134386871	chr9:134386871:G:C	4.39682e-09	-1.52354	-4.23322e-10	1.30481e-06	-1.49368	-4.23322e-10
134387340	chr9:134387340:C:T	5.18871e-09	-1.90926e-10	-1.35793	1.48649e-06	-1.90926e-10	-1.36331
134387398	chr9:134387398:C:T	4.77232e-09	-1.90926e-10	-1.44159	1.37838e-06	-1.90926e-10	-1.43882
134387793	chr9:134387793:A:G	1.21318e-07	-1.80094	3.59494	2.24248e-05	-1.71034	3.06078
134388102	chr9:134388102:G:A	4.7963e-09	-1.90926e-10	-1.43658	1.38428e-06	-1.90926e-10	-1.43455
134388360	chr9:134388360:T:C	1.3212e-07	-1.81872	3.69801	1.75286e-05	-1.79821	2.90231
134388646	chr9:134388646:G:T	9.29835e-09	-1.90926e-10	-0.774583	2.40929e-06	-1.90926e-10	-0.880398
134388892	chr9:134388892:G:T	5.07109e-09	-1.90926e-10	-1.38086	1.44307e-06	-1.90926e-10	-1.39296
134388935	chr9:134388935:G:A	2.49281e-08	-1.90926e-10	0.211577	5.92384e-06	-1.90926e-10	0.0192535
134388982	chr9:134388982:G:A	4.91956e-09	-1.90926e-10	-1.4112	1.42305e-06	-1.90926e-10	-1.40693
134389021	chr9:134389021:G:A	1.2177e-08	-1.90926e-10	-0.504875	3.25728e-06	-1.90926e-10	-0.57884
134389093	chr9:134389093:G:A	6.13137e-07	-1.0514	4.46557	9.97593e-05	-0.991396	3.83442
134389504	chr9:134389504:G:A	3.82264e-09	-1.66348	-4.23322e-10	1.15565e-06	-1.61507	-4.23322e-10
134389536	chr9:134389536:C:T	4.935e-09	-1.90926e-10	-1.40807	1.43866e-06	-1.90926e-10	-1.39602
134389553	chr9:134389553:G:A	1.08945e-07	-1.78997	3.47639	2.04448e-05	-1.68871	2.94671
134389861	chr9:134389861:C:T	4.59232e-09	-1.48004	-4.23322e-10	1.42235e-06	-1.40742	-4.23322e-10
134390090	chr9:134390090:G:A	4.57287e-08	-1.90926e-10	0.818305	1.40681e-05	-1.90926e-10	0.88418
134390144	chr9:134390144:T:A	4.20976e-08	-1.90926e-10	0.735571	1.06174e-05	-1.90926e-10	0.602762
134390145	chr9:134390145:C:T	4.78164e-09	-1.90926e-10	-1.43964	1.3792e-06	-1.90926e-10	-1.43823
134390456	chr9:134390456:C:T	1.52918e-08	-1.0399	0.762797	3.48588e-06	-0.998087	0.487074
134391233	chr9:134391233:A:G	1.01946e-07	-1.78995	3.40997	1.91348e-05	-1.68885	2.88062
134391302	chr9:134391302:C:T	1.11715e-07	-1.80512	3.51665	2.06274e-05	-1.71906	2.98594
134391626	chr9:134391626:C:T	6.6268e-09	-1.90926e-10	-1.1133	1.89613e-06	-1.90926e-10	-1.11992
134391740	chr9:134391740:T:C	1.29647e-07	-1.7975	3.6579	2.39227e-05	-1.70318	3.11827
134391828	chr9:134391828:C:T	5.90245e-09	-1.90926e-10	-1.22905	1.69263e-06	-1.90926e-10	-1.23345
134392535	chr9:134392535:C:T	2.76301e-06	-1.08162	6.00128	0.000434023	-1.02063	5.334
134392788	chr9:134392788:T:A	1.04575e-07	-1.90926e-10	1.64548	3.24543e-05	-1.90926e-10	1.7201
134393077	chr9:134393077:G:A	4.80503e-09	-1.90926e-10	-1.43476	1.39448e-06	-1.90926e-10	-1.42721
134393237	chr9:134393237:CAG:C	1.09134e-09	-1.73956	-1.17745	3.09181e-07	-1.71046	-1.2231
134393314	chr9:134393314:C:T	4.87142e-09	-1.90926e-10	-1.42104	1.41727e-06	-1.90926e-10	-1.411
134393475	chr9:134393475:G:A	3.3236e-09	-1.80337	-4.23322e-10	9.65231e-07	-1.79512	-4.23322e-10
134393489	chr9:134393489:G:A	8.55215e-10	-1.72218	-1.43864	2.45745e-07	-1.72121	-1.44198
134393657	chr9:134393657:A:G	2.43138e-09	-0.701365	-1.4146	7.03879e-07	-0.742628	-1.36825
134393946	chr9:134393946:C:T	6.61391e-09	-1.11524	-4.23322e-10	1.94653e-06	-1.09369	-4.23322e-10
134394621	chr9:134394621:C:T	3.272e-09	-1.81902	-4.23322e-10	9.38991e-07	-1.82268	-4.23322e-10
134394750	chr9:134394750:C:A	4.83604e-09	-1.90926e-10	-1.42832	1.40448e-06	-1.90926e-10	-1.42007
134394899	chr9:134394899:G:A	3.24388e-09	-1.82765	-4.23322e-10	9.35767e-07	-1.82612	-4.23322e-10
134394905	chr9:134394905:G:GC	3.24388e-09	-1.82765	-4.23322e-10	9.35764e-07	-1.82612	-4.23322e-10
134395090	chr9:134395090:C:T	4.77112e-09	-1.90926e-10	-1.44184	1.37383e-06	-1.90926e-10	-1.44213
134395187	chr9:134395187:C:T	3.24478e-09	-1.82737	-4.23322e-10	9.3418e-07	-1.82782	-4.23322e-10
134395311	chr9:134395311:G:T	1.41549e-09	-1.7452	-0.911744	3.9706e-07	-1.7341	-0.949306
134395579	chr9:134395579:A:G	1.60268e-07	-1.8258	3.89823	2.41991e-05	-1.8105	3.23709
134396014	chr9:134396014:T:C	1.19923e-07	-1.65833	3.44076	1.72662e-05	-1.57234	2.66136
134396028	chr9:134396028:G:A	9.44103e-07	-0.941737	4.78755	0.000151188	-0.875705	4.1345
134396113	chr9:134396113:G:A	1.03626e-06	-0.92204	4.86099	0.000165502	-0.855201	4.20445
134396594	chr9:134396594:A:G	4.86981e-09	-1.90926e-10	-1.42137	1.3808e-06	-1.90926e-10	-1.43707
134396654	chr9:134396654:C:T	8.79135e-07	-0.974156	4.74867	0.000141163	-0.908913	4.09909
134396749	chr9:134396749:C:G	5.343e-09	-1.90926e-10	-1.32863	1.53022e-06	-1.90926e-10	-1.33432
134396900	chr9:134396900:T:C	1.37743e-09	-1.30443	-1.37976	4.04275e-07	-1.34229	-1.3231
134397245	chr9:134397245:G:C	1.65003e-07	-1.82115	3.92269	2.43993e-05	-1.81864	3.25346
134397280	chr9:134397280:G:A	1.79251e-07	-1.81508	3.99945	2.84625e-05	-1.74471	3.33356
134397310	chr9:134397310:T:G	1.77762e-07	-1.82769	4.00372	2.69915e-05	-1.80078	3.33657
134397380	chr9:134397380:G:A	1.53904e-08	-1.90926e-10	-0.270674	4.69467e-06	-1.90926e-10	-0.213303
134397784	chr9:134397784:C:T	6.69028e-09	-1.90926e-10	-1.10376	1.87405e-06	-1.90926e-10	-1.13163
134397799	chr9:134397799:C:T	4.99799e-09	-1.90926e-10	-1.39538	1.46053e-06	-1.90926e-10	-1.38093
134397899	chr9:134397899:G:T	5.22608e-09	-1.90926e-10	-1.35076	1.52277e-06	-1.90926e-10	-1.3392
134398271	chr9:134398271:T:C	2.49667e-09	-0.687151	-1.40231	7.2684e-07	-0.731218	-1.34756
134398314	chr9:134398314:T:G	1.44298e-07	-1.8278	3.79526	2.22525e-05	-1.79869	3.14142
134398853	chr9:134398853:A:G	3.44587e-09	-1.76724	-4.23322e-10	9.90437e-07	-1.76934	-4.23322e-10
134398922	chr9:134398922:G:A	1.05329e-09	-1.56754	-1.38496	3.10027e-07	-1.55241	-1.37842
134399142	chr9:134399142:C:T	1.83275e-09	-1.75991	-0.63869	4.81375e-07	-1.76453	-0.726307
134399242	chr9:134399242:G:A	5.15844e-09	-1.90926e-10	-1.36379	1.5142e-06	-1.90926e-10	-1.34484
134399523	chr9:134399523:G:C	2.24205e-07	-1.8268	4.23494	3.30744e-05	-1.807	3.54603
134399565	chr9:134399565:T:TCA	3.29901e-09	-1.8108	-4.23322e-10	9.56877e-07	-1.80381	-4.23322e-10
134399724	chr9:134399724:T:C	1.51395e-07	-1.82305	3.83852	2.27368e-05	-1.81626	3.18051
134399787	chr9:134399787:G:A	4.46726e-08	-1.90926e-10	0.794939	1.37515e-05	-1.90926e-10	0.861415
134399894	chr9:134399894:C:T	1.40211e-09	-1.73592	-0.930528	3.9344e-07	-1.7243	-0.968262
134400306	chr9:134400306:G:A	1.79394e-07	-1.82559	4.01076	2.68683e-05	-1.81107	3.34228
134400310	chr9:134400310:G:T	3.33584e-07	-1.65668	4.46215	4.56637e-05	-1.57305	3.63463
134400321	chr9:134400321:A:G	3.09575e-09	-1.75575	-0.118642	8.64179e-07	-1.75026	-0.155444
134400659	chr9:134400659:T:C	1.1769e-07	-1.82013	3.58376	1.78219e-05	-1.81987	2.94057
134400695	chr9:134400695:A:G	1.15622e-07	-1.82756	3.57347	1.7928e-05	-1.80194	2.92857
134400927	chr9:134400927:G:A	1.37885e-07	-1.82466	3.74666	2.18022e-05	-1.77274	3.09502
134401026	chr9:134401026:C:T	4.98225e-09	-1.90926e-10	-1.39854	1.45479e-06	-1.90926e-10	-1.38487
134401116	chr9:134401116:T:C	3.57546e-08	-1.82708	2.39934	5.97589e-06	-1.80435	1.83235
134401368	chr9:134401368:C:G	3.33487e-09	-1.79999	-4.23322e-10	9.72227e-07	-1.7879	-4.23322e-10
134401399	chr9:134401399:C:T	4.76963e-09	-1.90926e-10	-1.44215	1.37522e-06	-1.90926e-10	-1.44112
134401915	chr9:134401915:G:A	9.87652e-10	-1.57796	-1.43889	2.79283e-07	-1.61519	-1.42007
134402035	chr9:134402035:A:C	5.45922e-07	-1.80998	5.10804	8.9195e-05	-1.74374	4.47484
134402265	chr9:134402265:C:A	5.22432e-09	-1.90926e-10	-1.3511	1.49648e-06	-1.90926e-10	-1.35662
134402382	chr9:134402382:T:A	3.56665e-09	-1.73279	-4.23322e-10	1.04174e-06	-1.71884	-4.23322e-10
134402679	chr9:134402679:AG:A	5.85182e-08	-1.90926e-10	1.06492	1.29865e-05	-1.90926e-10	0.80418
134402891	chr9:134402891:TG:T	1.27606e-07	-1.08886	2.93339	2.12069e-05	-1.01734	2.31194
134403254	chr9:134403254:A:G	3.82487e-07	-1.82708	4.76936	6.1843e-05	-1.79398	4.15885
134403436	chr9:134403436:T:C	3.06751e-07	-1.82561	4.54722	5.01534e-05	-1.78634	3.9417
134403458	chr9:134403458:G:A	1.22538e-07	-1.33576	3.13976	1.68853e-05	-1.27163	2.33834
134403478	chr9:134403478:C:T	1.51411e-08	-1.90926e-10	-0.28701	4.27313e-06	-1.90926e-10	-0.307386
134403639	chr9:134403639:A:G	1.73427e-09	-1.27815	-1.17568	4.7473e-07	-1.30545	-1.19929
134404040	chr9:134404040:A:G	3.83217e-09	-1.66099	-4.23322e-10	1.12558e-06	-1.64143	-4.23322e-10
134404344	chr9:134404344:C:A	6.91047e-09	-1.90926e-10	-1.07138	1.91928e-06	-1.90926e-10	-1.10778
134404374	chr9:134404374:C:G	6.1111e-09	-1.90926e-10	-1.19431	1.83802e-06	-1.90926e-10	-1.15105
134404514	chr9:134404514:A:G	6.11596e-09	-1.90926e-10	-1.19352	1.72579e-06	-1.90926e-10	-1.21404
134405046	chr9:134405046:G:A	1.18975e-09	-1.58905	-1.24163	3.45516e-07	-1.57522	-1.24723
134405142	chr9:134405142:G:A	4.88597e-09	-1.90926e-10	-1.41805	1.42264e-06	-1.90926e-10	-1.40722
134405209	chr9:134405209:C:T	4.74094e-09	-1.53931	0.0911247	1.26868e-06	-1.51576	-0.00599631
134405384	chr9:134405384:G:A	3.11792e-09	-1.72976	-0.137492	7.51342e-07	-1.62886	-0.416763
134405512	chr9:134405512:G:A	6.2921e-09	-1.90926e-10	-1.16513	1.85437e-06	-1.90926e-10	-1.14219
134405582	chr9:134405582:G:T	2.17964e-09	-1.79493	-0.430326	5.26636e-07	-1.72774	-0.67324
134405881	chr9:134405881:C:G	3.19674e-09	-1.78443	-0.0578615	7.45707e-07	-1.71139	-0.341769
134406474	chr9:134406474:C:T	7.27722e-09	-1.90926e-10	-1.01967	2.07932e-06	-1.90926e-10	-1.02769
134406475	chr9:134406475:A:G	1.82789e-09	-1.73723	-0.664026	4.68479e-07	-1.64381	-0.874189
134406568	chr9:134406568:C:T	2.00831e-08	-1.90926e-10	-0.00453924	4.64058e-06	-1.90926e-10	-0.224892
134406572	chr9:134406572:C:T	1.56979e-08	-1.90926e-10	-0.250891	3.72952e-06	-1.90926e-10	-0.443453
134406853	chr9:134406853:T:G	1.87148e-09	-1.5899	-0.78779	5.11966e-07	-1.45099	-0.978241
134406969	chr9:134406969:C:G	1.34882e-09	-1.35677	-1.34843	3.57308e-07	-1.38526	-1.40363
134407073	chr9:134407073:T:C	2.04936e-09	-1.67687	-0.610024	5.32599e-07	-1.56375	-0.82597
134407118	chr9:134407118:A:G	6.88155e-09	-1.90926e-10	-1.07558	2.10168e-06	-1.90926e-10	-1.017
134407131	chr9:134407131:C:T	9.72552e-08	-1.90926e-10	1.57292	2.39802e-05	-1.90926e-10	1.4175
134408066	chr9:134408066:C:T	9.16902e-10	-1.82258	-1.26859	2.80219e-07	-1.82026	-1.21166
134408103	chr9:134408103:C:A	7.83734e-08	-1.18666	2.54373	1.56387e-05	-1.10053	2.09055
134408482	chr9:134408482:C:T	4.82005e-09	-1.90926e-10	-1.43164	1.39937e-06	-1.90926e-10	-1.42371
134409348	chr9:134409348:C:T	3.38265e-09	-1.78576	-4.23322e-10	9.69053e-07	-1.79117	-4.23322e-10
134409407	chr9:134409407:C:T	6.33235e-09	-1.90926e-10	-1.15875	1.75792e-06	-1.90926e-10	-1.1956
134409416	chr9:134409416:C:A	2.26259e-08	-1.57916	1.69384	5.80181e-06	-1.55279	1.55122
134409808	chr9:134409808:G:A	1.67168e-09	-1.6983	-0.792297	4.43946e-07	-1.59033	-0.981458
134409997	chr9:134409997:T:TG	8.71402e-09	-1.90926e-10	-0.839487	2.58071e-06	-1.90926e-10	-0.811667
134410020	chr9:134410020:A:G	1.10304e-09	-1.46654	-1.43982	3.14186e-07	-1.48267	-1.43483
134410058	chr9:134410058:C:T	3.01039e-07	-1.90926e-10	2.70282	7.21289e-05	-1.90926e-10	2.51872
134410165	chr9:134410165:T:C	6.72777e-09	-1.90926e-10	-1.09818	1.85999e-06	-1.90926e-10	-1.13916
134410785	chr9:134410785:C:T	2.89629e-08	-0.990136	1.35173	6.65662e-06	-0.887294	1.02317
134411717	chr9:134411717:C:T	6.34092e-09	-1.90926e-10	-1.1574	1.88477e-06	-1.90926e-10	-1.12592
134412174	chr9:134412174:G:T	4.81704e-09	-1.90926e-10	-1.43226	1.3811e-06	-1.90926e-10	-1.43685
134412280	chr9:134412280:T:C	1.28096e-09	-1.3185	-1.43832	3.80907e-07	-1.29748	-1.42746
134412476	chr9:134412476:A:G	3.0905e-08	-1.28023	1.70673	6.83633e-06	-1.05593	1.21845
134412738	chr9:134412738:C:T	4.89543e-08	-1.90926e-10	0.886468	1.07514e-05	-1.90926e-10	0.615306
134413069	chr9:134413069:C:T	1.54419e-07	-1.14728	3.18253	2.53942e-05	-1.04346	2.51825
134413631	chr9:134413631:T:C	3.284e-09	-1.81536	-4.23322e-10	9.42433e-07	-1.81902	-4.23322e-10
134413756	chr9:134413756:G:A	1.23593e-09	-1.35045	-1.44214	3.55818e-07	-1.37024	-1.42283
134413918	chr9:134413918:T:C	1.38833e-09	-1.3628	-1.31352	3.79814e-07	-1.35853	-1.36927
134413932	chr9:134413932:C:T	6.83604e-09	-1.90926e-10	-1.08221	2.0169e-06	-1.90926e-10	-1.05817
134413975	chr9:134413975:G:C	9.01406e-10	-1.7855	-1.32272	2.49871e-07	-1.77475	-1.37179
134414374	chr9:134414374:G:A	4.94802e-09	-1.90926e-10	-1.40543	1.44404e-06	-1.90926e-10	-1.39229
134414464	chr9:134414464:C:T	7.3644e-09	-1.90926e-10	-1.00776	2.18208e-06	-1.90926e-10	-0.979454
134414628	chr9:134414628:C:T	5.40424e-09	-1.90926e-10	-1.31724	1.52677e-06	-1.90926e-10	-1.33658
134414803	chr9:134414803:G:C	4.8833e-09	-1.90926e-10	-1.4186	1.42136e-06	-1.90926e-10	-1.40812
134414812	chr9:134414812:G:A	4.79536e-09	-1.90926e-10	-1.43677	1.39012e-06	-1.90926e-10	-1.43035
134414845	chr9:134414845:C:T	3.33242e-09	-1.80072	-4.23322e-10	9.67343e-07	-1.79293	-4.23322e-10
134414858	chr9:134414858:G:A	4.97529e-09	-1.90926e-10	-1.39994	1.45279e-06	-1.90926e-10	-1.38625
134415089	chr9:134415089:C:G	2.53498e-07	-1.90926e-10	2.53093	6.10385e-05	-1.90926e-10	2.35177
134415168	chr9:134415168:G:C	5.75134e-09	-1.90926e-10	-1.25499	1.7175e-06	-1.90926e-10	-1.21886
134415260	chr9:134415260:C:T	5.23275e-08	-1.21258	2.16569	1.07565e-05	-1.12121	1.73699
134415301	chr9:134415301:C:T	1.63052e-09	-1.52242	-0.9931	4.53494e-07	-1.50008	-1.05042
134415530	chr9:134415530:G:A	8.34903e-09	-1.90926e-10	-0.882275	2.28265e-06	-1.90926e-10	-0.934395
134415757	chr9:134415757:A:G	3.27238e-09	-1.8189	-4.23322e-10	9.47175e-07	-1.814	-4.23322e-10
134415972	chr9:134415972:G:C	3.17539e-09	-1.68767	-0.161323	7.84573e-07	-1.57309	-0.42926
134416396	chr9:134416396:C:T	1.60164e-08	-1.46788	1.23707	3.03348e-06	-1.38274	0.732717
134416454	chr9:134416454:A:G	3.28841e-09	-1.69562	-0.118396	8.05587e-07	-1.58377	-0.392148
134416616	chr9:134416616:A:C	1.20068e-09	-1.38257	-1.43896	3.40254e-07	-1.40182	-1.43597
134416790	chr9:134416790:T:A	5.07834e-09	-1.90926e-10	-1.37944	1.46094e-06	-1.90926e-10	-1.38065
134416857	chr9:134416857:T:C	3.26401e-09	-1.68037	-0.141095	8.0639e-07	-1.56329	-0.411634
134417592	chr9:134417592:G:A	4.57965e-08	-1.55606	2.37585	8.76752e-06	-1.43018	1.8415
134417615	chr9:134417615:C:T	9.88778e-09	-1.72486	1.01174	1.9506e-06	-1.66305	0.57146
134417799	chr9:134417799:C:T	1.72616e-08	-1.23744	1.08151	3.97293e-06	-1.15315	0.772922
134417807	chr9:134417807:G:A	5.51213e-09	-1.90926e-10	-1.29747	1.62679e-06	-1.90926e-10	-1.27312
134418040	chr9:134418040:C:T	1.98794e-08	-0.014735	-4.23322e-10	5.21244e-06	-0.108685	-4.23322e-10
134418107	chr9:134418107:G:A	1.06602e-09	-1.75561	-1.18488	3.05698e-07	-1.73213	-1.21276
134418113	chr9:134418113:C:T	1.03814e-09	-1.78186	-1.18513	2.96324e-07	-1.76304	-1.213
134418143	chr9:134418143:G:A	5.33875e-09	-1.90926e-10	-1.32943	1.56132e-06	-1.90926e-10	-1.3142
134418172	chr9:134418172:G:C	1.96008e-07	-1.90926e-10	2.27374	4.76861e-05	-1.90926e-10	2.10491
134418228	chr9:134418228:G:T	3.32193e-09	-1.70754	-0.0963377	8.08868e-07	-1.60039	-0.371466
134418607	chr9:134418607:G:A	1.88847e-07	-1.90926e-10	2.23652	4.5985e-05	-1.90926e-10	2.06858
134418699	chr9:134418699:C:G	7.11115e-09	-1.90926e-10	-1.04276	1.96112e-06	-1.90926e-10	-1.08622
134418796	chr9:134418796:G:A	6.92116e-09	-1.90926e-10	-1.06984	1.91238e-06	-1.90926e-10	-1.11138
134418829	chr9:134418829:C:T	1.60659e-08	-1.90926e-10	-0.227723	4.82752e-06	-1.90926e-10	-0.185398
134419004	chr9:134419004:C:T	5.73791e-09	-1.90926e-10	-1.25732	1.72089e-06	-1.90926e-10	-1.21689
134419114	chr9:134419114:T:G	1.93458e-09	-1.68109	-0.66344	5.1003e-07	-1.57343	-0.859591
134419221	chr9:134419221:G:A	5.59017e-09	-1.90926e-10	-1.28341	1.57051e-06	-1.90926e-10	-1.30833
134419519	chr9:134419519:C:T	5.27099e-09	-1.90926e-10	-1.3422	1.53897e-06	-1.90926e-10	-1.32862
134419554	chr9:134419554:G:A	1.15631e-09	-1.68866	-1.17052	3.3905e-07	-1.65431	-1.18703
134419679	chr9:134419679:A:G	3.34216e-09	-1.7978	-4.23322e-10	9.71867e-07	-1.78827	-4.23322e-10
134419708	chr9:134419708:G:A	3.31599e-09	-1.80566	-4.23322e-10	9.63211e-07	-1.79721	-4.23322e-10
134419726	chr9:134419726:A:G	1.08656e-08	-0.939095	0.320275	3.09782e-06	-0.579747	-0.0492877
134419874	chr9:134419874:C:T	6.57415e-09	-1.90926e-10	-1.12128	1.81714e-06	-1.90926e-10	-1.16247
134420084	chr9:134420084:C:T	2.1799e-08	-1.90926e-10	0.0774449	5.79733e-06	-1.90926e-10	-0.00233447
134420170	chr9:134420170:C:T	4.92903e-09	-1.90926e-10	-1.40928	1.43049e-06	-1.90926e-10	-1.40172
134420428	chr9:134420428:A:G	1.10098e-09	-1.58533	-1.32289	3.45266e-07	-1.56789	-1.25528
134420469	chr9:134420469:C:T	4.87639e-09	-1.90926e-10	-1.42002	1.39383e-06	-1.90926e-10	-1.42768
134420523	chr9:134420523:T:C	6.87865e-09	-1.90926e-10	-1.076	2.08473e-06	-1.90926e-10	-1.02509
134420547	chr9:134420547:C:T	4.85946e-09	-1.90926e-10	-1.42349	1.40879e-06	-1.90926e-10	-1.417
134420982	chr9:134420982:T:C	2.15726e-09	-1.66931	-0.566272	5.77418e-07	-1.63987	-0.669052
134421128	chr9:134421128:C:T	1.02419e-08	-1.90926e-10	-0.677929	3.16494e-06	-1.90926e-10	-0.607597
134421323	chr9:134421323:A:G	3.47653e-09	-1.75838	-4.23322e-10	1.01494e-06	-1.7449	-4.23322e-10
134421879	chr9:134421879:G:A	4.10531e-08	-1.90926e-10	0.710447	1.07185e-05	-1.90926e-10	0.612237
134422645	chr9:134422645:C:T	5.61103e-09	-1.90926e-10	-1.27969	1.6553e-06	-1.90926e-10	-1.25575
134423097	chr9:134423097:C:T	1.33563e-09	-1.82777	-0.887247	3.83435e-07	-1.82604	-0.892276
134423645	chr9:134423645:G:A	4.83694e-09	-1.90926e-10	-1.42814	1.40472e-06	-1.90926e-10	-1.4199
134423653	chr9:134423653:C:T	4.77466e-09	-1.90926e-10	-1.4411	1.3738e-06	-1.90926e-10	-1.44215
134423725	chr9:134423725:C:T	4.9639e-09	-1.90926e-10	-1.40223	1.43463e-06	-1.90926e-10	-1.39883
134423917	chr9:134423917:C:T	5.66247e-09	-1.90926e-10	-1.27056	1.60678e-06	-1.90926e-10	-1.2855
134423973	chr9:134423973:AGGTCCGAGTCGG:A	3.89496e-08	-1.90926e-10	0.657849	1.2675e-05	-1.90926e-10	0.779899
134424546	chr9:134424546:A:G	1.89327e-09	-1.80503	-0.561085	5.03356e-07	-1.79337	-0.652818
134425487	chr9:134425487:C:T	1.70318e-09	-1.79691	-0.675014	4.56704e-07	-1.78444	-0.759008
134425804	chr9:134425804:C:T	4.80428e-09	-1.90926e-10	-1.43491	1.37779e-06	-1.90926e-10	-1.43925
134425955	chr9:134425955:C:T	1.33007e-09	-1.76457	-0.954619	3.73692e-07	-1.74546	-0.9986
134426109	chr9:134426109:T:A	8.35152e-09	-1.90926e-10	-0.881977	2.46386e-06	-1.90926e-10	-0.858004
134426332	chr9:134426332:C:T	1.78097e-07	-1.60781	3.78572	2.48157e-05	-1.54655	2.9983
134426371	chr9:134426371:T:A	5.05789e-09	-1.90926e-10	-1.38347	1.44486e-06	-1.90926e-10	-1.39172
134426868	chr9:134426868:C:T	4.90066e-09	-1.90926e-10	-1.41505	1.39846e-06	-1.90926e-10	-1.42436
134427183	chr9:134427183:AAG:A	1.58499e-09	-1.78282	-0.761017	3.98743e-07	-1.77453	-0.904638
134429410	chr9:134429410:T:G	4.34265e-09	-1.53594	-4.23322e-10	1.22172e-06	-1.55947	-4.23322e-10
134429754	chr9:134429754:C:A	1.29278e-08	-1.90926e-10	-0.44504	3.87092e-06	-1.90926e-10	-0.40624
134429971	chr9:134429971:C:T	5.6009e-09	-1.90926e-10	-1.28149	1.64091e-06	-1.90926e-10	-1.26448
134430069	chr9:134430069:G:A	1.36865e-08	-1.90926e-10	-0.388009	3.62307e-06	-1.90926e-10	-0.47241
134430113	chr9:134430113:C:G	4.8376e-09	-1.90926e-10	-1.428	1.40328e-06	-1.90926e-10	-1.42092
134430420	chr9:134430420:G:A	5.96197e-09	-1.90926e-10	-1.21902	1.68223e-06	-1.90926e-10	-1.23961
134430641	chr9:134430641:TC:T	1.27719e-09	-1.67133	-1.08843	3.45113e-07	-1.65648	-1.16713
134430788	chr9:134430788:C:T	5.96092e-09	-1.90926e-10	-1.2192	1.7708e-06	-1.90926e-10	-1.1883
134431061	chr9:134431061:T:G	3.33527e-09	-1.79987	-4.23322e-10	9.60209e-07	-1.80034	-4.23322e-10
134431093	chr9:134431093:G:C	1.2619e-09	-1.47339	-1.29842	3.57259e-07	-1.4951	-1.29392
134431356	chr9:134431356:G:T	1.70297e-09	-1.51272	-0.959323	4.97522e-07	-1.54066	-0.917186
134431811	chr9:134431811:G:A	3.65202e-09	-1.70914	-4.23322e-10	1.07345e-06	-1.68885	-4.23322e-10
134432102	chr9:134432102:A:G	1.21289e-09	-1.76603	-1.04538	3.42913e-07	-1.73602	-1.09399
134432236	chr9:134432236:T:C	9.41403e-09	-1.90926e-10	-0.762219	2.45114e-06	-1.90926e-10	-0.863178
134432274	chr9:134432274:T:C	8.2127e-10	-1.81304	-1.38828	2.25419e-07	-1.81597	-1.43356
134432597	chr9:134432597:C:G	7.68718e-09	-1.90926e-10	-0.964866	2.29565e-06	-1.90926e-10	-0.928717
134432626	chr9:134432626:T:C	1.19357e-09	-1.69386	-1.13362	3.33092e-07	-1.65454	-1.20453
134432663	chr9:134432663:G:A	4.9421e-09	-1.90926e-10	-1.40663	1.42992e-06	-1.90926e-10	-1.40212
134432806	chr9:134432806:A:G	8.44117e-10	-1.82352	-1.35037	2.27756e-07	-1.82507	-1.41414
134433062	chr9:134433062:G:A	1.34441e-09	-1.69372	-1.01475	3.8363e-07	-1.6539	-1.0639
134433252	chr9:134433252:G:A	4.9492e-09	-1.90926e-10	-1.40519	1.41751e-06	-1.90926e-10	-1.41083
134433616	chr9:134433616:G:A	5.06202e-09	-1.90926e-10	-1.38265	1.48147e-06	-1.90926e-10	-1.3667
134433813	chr9:134433813:G:A	3.24817e-09	-1.82633	-4.23322e-10	9.36385e-07	-1.82546	-4.23322e-10
134433923	chr9:134433923:G:A	5.29646e-09	-1.90926e-10	-1.33738	1.53456e-06	-1.90926e-10	-1.33149
134433952	chr9:134433952:G:A	1.62576e-09	-1.80398	-0.714466	4.63974e-07	-1.79903	-0.728631
134433976	chr9:134433976:T:C	8.34317e-10	-1.81778	-1.36778	2.26495e-07	-1.82035	-1.42441
134434012	chr9:134434012:T:C	7.98571e-09	-1.90926e-10	-0.926767	2.44878e-06	-1.90926e-10	-0.864142
134434053	chr9:134434053:C:T	7.3706e-09	-1.90926e-10	-1.00692	2.22754e-06	-1.90926e-10	-0.958834
134434536	chr9:134434536:C:T	3.88906e-09	-1.64625	-4.23322e-10	1.14714e-06	-1.62246	-4.23322e-10
134434562	chr9:134434562:A:G	7.26861e-09	-1.45078	0.429927	1.57175e-06	-1.40652	0.0989823
134434655	chr9:134434655:C:T	4.19682e-08	-1.90926e-10	0.732493	1.108e-05	-1.90926e-10	0.645409
134434763	chr9:134434763:T:C	5.02418e-09	-1.90926e-10	-1.39016	1.42067e-06	-1.90926e-10	-1.4086
134434794	chr9:134434794:C:T	4.9698e-09	-1.90926e-10	-1.40104	1.40857e-06	-1.90926e-10	-1.41716
134434953	chr9:134434953:C:T	4.77995e-09	-1.90926e-10	-1.43999	1.37759e-06	-1.90926e-10	-1.43939
134435626	chr9:134435626:G:A	3.45818e-09	-1.76368	-4.23322e-10	1.01104e-06	-1.74876	-4.23322e-10
134435666	chr9:134435666:G:C	6.83551e-09	-1.90926e-10	-1.08229	2.00486e-06	-1.90926e-10	-1.06416
134435781	chr9:134435781:T:C	4.90427e-08	-1.90926e-10	0.888271	1.28993e-05	-1.90926e-10	0.79744
134436009	chr9:134436009:T:C	1.80847e-09	-1.23197	-1.17997	4.54059e-07	-1.26247	-1.28679
134436231	chr9:134436231:C:G	7.00596e-09	-1.90926e-10	-1.05766	2.07354e-06	-1.90926e-10	-1.03047
134436329	chr9:134436329:T:C	9.09329e-10	-1.74197	-1.3575	2.59828e-07	-1.71169	-1.39577
134436370	chr9:134436370:G:A	1.10768e-09	-1.80036	-1.1018	3.11024e-07	-1.78238	-1.14524
134436398	chr9:134436398:A:G	5.02021e-09	-1.90926e-10	-1.39095	1.42553e-06	-1.90926e-10	-1.40519
134436440	chr9:134436440:G:A	1.46631e-07	-1.58849	3.57199	2.22421e-05	-1.54659	2.88884
134436596	chr9:134436596:G:A	4.12258e-09	-1.58794	-4.23322e-10	1.16104e-06	-1.61042	-4.23322e-10
134436620	chr9:134436620:C:T	5.16128e-09	-1.36324	-4.23322e-10	1.51267e-06	-1.34586	-4.23322e-10
134437124	chr9:134437124:C:T	5.0482e-09	-1.90926e-10	-1.38539	1.46998e-06	-1.90926e-10	-1.37448
134437460	chr9:134437460:G:A	9.12042e-09	-1.60429	0.81038	1.8794e-06	-1.56797	0.43919
134437567	chr9:134437567:G:C	4.9775e-09	-1.90926e-10	-1.39949	1.41503e-06	-1.90926e-10	-1.41258
134437575	chr9:134437575:C:T	5.18502e-09	-1.90926e-10	-1.35865	1.53086e-06	-1.90926e-10	-1.3339
134437687	chr9:134437687:C:T	4.7708e-09	-1.90926e-10	-1.44191	1.37446e-06	-1.90926e-10	-1.44167
134437713	chr9:134437713:C:T	4.76973e-09	-1.90926e-10	-1.44213	1.37525e-06	-1.90926e-10	-1.44109
134437905	chr9:134437905:C:T	5.03999e-09	-1.90926e-10	-1.38702	1.44585e-06	-1.90926e-10	-1.39103
134438533	chr9:134438533:G:A	1.25487e-08	-1.90926e-10	-0.474802	3.46705e-06	-1.90926e-10	-0.516429
134438699	chr9:134438699:A:G	3.64003e-09	-1.71243	-4.23322e-10	1.07047e-06	-1.69163	-4.23322e-10
134438714	chr9:134438714:C:T	6.52476e-09	-1.49056	0.36174	1.40881e-06	-1.44536	0.0283691
134438818	chr9:134438818:T:G	5.30045e-09	-1.90926e-10	-1.33663	1.4949e-06	-1.90926e-10	-1.35767
134438910	chr9:134438910:C:T	1.47429e-09	-1.61922	-0.997027	4.13408e-07	-1.61083	-1.03223
134439062	chr9:134439062:T:A	2.33348e-08	-1.90926e-10	0.145525	6.99061e-06	-1.90926e-10	0.184836
134439260	chr9:134439260:C:A	2.24828e-07	-0.522535	2.93345	4.87962e-05	-0.150476	2.2784
134439264	chr9:134439264:A:C	3.47198e-07	-0.589006	3.43448	6.89654e-05	-0.217766	2.69164
134439639	chr9:134439639:A:T	9.60995e-09	-1.90926e-10	-0.741622	2.42988e-06	-1.90926e-10	-0.87189
134439776	chr9:134439776:A:G	1.83136e-08	-1.90926e-10	-0.0967746	4.41926e-06	-1.90926e-10	-0.27376
134440234	chr9:134440234:G:A	5.4736e-09	-1.90926e-10	-1.30448	1.55629e-06	-1.90926e-10	-1.31742
134440263	chr9:134440263:C:T	9.60749e-09	0.100174	-0.842051	3.01861e-06	0.188307	-0.843243
134440880	chr9:134440880:C:T	2.46882e-08	-1.90926e-10	0.201903	6.63837e-06	-1.90926e-10	0.133134
134441072	chr9:134441072:G:A	1.76122e-08	-1.80104	1.66521	3.23142e-06	-1.78697	1.20016
134441221	chr9:134441221:G:T	5.25304e-09	-1.90926e-10	-1.34561	1.48303e-06	-1.90926e-10	-1.36565
134441294	chr9:134441294:T:G	1.15391e-09	-1.81762	-1.04364	2.83137e-07	-1.82673	-1.19483
134441548	chr9:134441548:A:G	3.7856e-09	-1.67321	-4.23322e-10	1.0803e-06	-1.68249	-4.23322e-10
134441551	chr9:134441551:C:T	5.29055e-09	-1.90926e-10	-1.3385	1.49245e-06	-1.90926e-10	-1.35931
134441674	chr9:134441674:C:T	5.84431e-09	-1.90926e-10	-1.23895	1.58121e-06	-1.90926e-10	-1.30154
134441798	chr9:134441798:C:G	3.32251e-09	-1.8037	-4.23322e-10	9.65994e-07	-1.79433	-4.23322e-10
134442360	chr9:134442360:G:C	1.25591e-08	-1.90926e-10	-0.473976	3.78765e-06	-1.90926e-10	-0.427986
134442905	chr9:134442905:T:C	5.52264e-09	-1.90926e-10	-1.29556	1.63748e-06	-1.90926e-10	-1.26657
134442993	chr9:134442993:G:A	4.85406e-09	-1.90926e-10	-1.4246	1.38759e-06	-1.90926e-10	-1.43217
134443508	chr9:134443508:G:A	8.47679e-09	-0.867089	-4.23322e-10	2.48466e-06	-0.849597	-4.23322e-10
134443522	chr9:134443522:G:A	7.72681e-09	-1.90926e-10	-0.959724	2.37725e-06	-1.90926e-10	-0.893789
134443595	chr9:134443595:A:C	5.7415e-09	-1.90926e-10	-1.2567	1.60648e-06	-1.90926e-10	-1.28569
134443675	chr9:134443675:G:A	8.97307e-10	-1.80194	-1.31084	2.4818e-07	-1.80474	-1.3486
134443681	chr9:134443681:A:AT	2.78059e-09	-0.628692	-1.35307	8.67146e-07	-0.562043	-1.34024
134443719	chr9:134443719:C:T	5.2921e-09	-1.90926e-10	-1.33821	1.55399e-06	-1.90926e-10	-1.31891
134444068	chr9:134444068:C:G	5.72939e-09	-1.74511	0.486295	1.23279e-06	-1.73489	0.184443
134444184	chr9:134444184:A:G	1.09282e-08	-1.90926e-10	-0.613074	3.01338e-06	-1.90926e-10	-0.656669
134444952	chr9:134444952:G:A	5.72405e-09	-1.90926e-10	-1.25974	1.54737e-06	-1.90926e-10	-1.32318
134445011	chr9:134445011:CAAAA:C	5.34822e-09	-1.90926e-10	-1.32766	1.5046e-06	-1.90926e-10	-1.3512
134445048	chr9:134445048:A:G	1.01041e-08	-1.90926e-10	-0.691483	2.75927e-06	-1.90926e-10	-0.744767
134445405	chr9:134445405:A:G	1.21078e-08	-1.90926e-10	-0.510567	3.60375e-06	-1.90926e-10	-0.477756
134445581	chr9:134445581:T:A	3.09361e-08	-1.90926e-10	0.427503	8.26581e-06	-1.90926e-10	0.352396
134445637	chr9:134445637:G:C	1.4431e-09	-1.36834	-1.26929	3.13325e-07	-1.56437	-1.35587
134445838	chr9:134445838:C:T	3.73714e-09	-1.6861	-4.23322e-10	1.1003e-06	-1.66415	-4.23322e-10
134446266	chr9:134446266:C:T	9.42542e-10	-1.62145	-1.44215	2.63744e-07	-1.65274	-1.43977
134446300	chr9:134446300:C:T	1.12809e-09	-1.54453	-1.33936	3.18526e-07	-1.56753	-1.33625
134446369	chr9:134446369:A:G	1.10475e-09	-1.46325	-1.44155	3.05566e-07	-1.50462	-1.4407
134446937	chr9:134446937:C:T	3.49677e-09	-1.75258	-4.23322e-10	1.04305e-06	-1.71758	-4.23322e-10
134447361	chr9:134447361:G:A	6.55164e-09	-1.90926e-10	-1.1247	1.85125e-06	-1.90926e-10	-1.14387
134447662	chr9:134447662:A:C	7.62174e-09	-1.90926e-10	-0.973416	2.1924e-06	-1.90926e-10	-0.974737
134447833	chr9:134447833:G:C	1.36602e-08	-1.90926e-10	-0.389932	4.31361e-06	-1.90926e-10	-0.297956
134447869	chr9:134447869:G:A	1.06384e-09	-1.77094	-1.17159	3.05797e-07	-1.76172	-1.18285
134448071	chr9:134448071:T:C	2.77848e-09	-1.71043	-0.272086	6.46939e-07	-1.72893	-0.466306
134448117	chr9:134448117:G:A	7.21973e-09	-1.90926e-10	-1.0276	2.20658e-06	-1.90926e-10	-0.96829
134448633	chr9:134448633:G:A	9.71367e-10	-1.75694	-1.27653	2.82024e-07	-1.74512	-1.28038
134448636	chr9:134448636:C:T	5.72732e-09	-1.90926e-10	-1.25917	1.71577e-06	-1.90926e-10	-1.21987
134448667	chr9:134448667:G:A	1.21313e-09	-1.82769	-0.983533	3.20041e-07	-1.8264	-1.07264
134448698	chr9:134448698:T:A	5.72021e-09	-1.90926e-10	-1.26041	1.71369e-06	-1.90926e-10	-1.22108
134449206	chr9:134449206:C:T	5.22361e-09	-0.370057	-0.981175	1.59358e-06	-0.306361	-0.987389
134449354	chr9:134449354:C:T	5.57431e-09	-1.90926e-10	-1.28625	1.66526e-06	-1.90926e-10	-1.24975
134449466	chr9:134449466:AG:A	1.22931e-08	-1.90926e-10	-0.495383	3.23261e-06	-1.90926e-10	-0.586441
134449652	chr9:134449652:G:A	9.89046e-10	-1.82781	-1.18763	2.57532e-07	-1.82439	-1.29195
134449715	chr9:134449715:G:T	5.63119e-09	-1.90926e-10	-1.2761	1.68359e-06	-1.90926e-10	-1.2388
134449754	chr9:134449754:T:C	7.89594e-10	-1.82084	-1.41981	2.2163e-07	-1.82767	-1.43881
134450160	chr9:134450160:C:T	8.92361e-09	-1.90926e-10	-0.81572	2.4898e-06	-1.90926e-10	-0.847529
134450250	chr9:134450250:A:T	4.83327e-09	-1.4289	-4.23322e-10	1.35731e-06	-1.45423	-4.23322e-10
134450274	chr9:134450274:G:A	4.81561e-09	-1.90926e-10	-1.43256	1.39846e-06	-1.90926e-10	-1.42436
134450618	chr9:134450618:T:G	5.81602e-09	-1.90926e-10	-1.2438	1.75018e-06	-1.90926e-10	-1.20001
134450622	chr9:134450622:T:C	9.48163e-10	-1.67593	-1.38172	2.45431e-07	-1.7429	-1.42157
134450911	chr9:134450911:T:C	7.83058e-10	-1.82615	-1.42282	2.22116e-07	-1.82435	-1.43994
134450961	chr9:134450961:T:C	2.69071e-09	-1.8255	-0.189116	5.96043e-07	-1.81999	-0.45718
134450993	chr9:134450993:T:C	6.68477e-09	-1.90926e-10	-1.10459	2.03742e-06	-1.90926e-10	-1.04805
134451028	chr9:134451028:G:A	5.55066e-09	-1.90926e-10	-1.2905	1.63406e-06	-1.90926e-10	-1.26866
134451063	chr9:134451063:G:C	6.68477e-09	-1.90926e-10	-1.10459	2.03742e-06	-1.90926e-10	-1.04805
134451074	chr9:134451074:T:C	5.33003e-09	-1.90926e-10	-1.33106	1.57193e-06	-1.90926e-10	-1.30743
134451123	chr9:134451123:G:A	4.91303e-09	-1.90926e-10	-1.41253	1.40532e-06	-1.90926e-10	-1.41947
134451262	chr9:134451262:C:T	5.17602e-09	-1.36038	-4.23322e-10	1.43033e-06	-1.40183	-4.23322e-10
134451267	chr9:134451267:C:T	2.22741e-08	-1.90926e-10	0.0990028	5.32504e-06	-1.90926e-10	-0.0873111
134451305	chr9:134451305:T:C	6.37463e-09	-1.90926e-10	-1.1521	1.93523e-06	-1.90926e-10	-1.09951
134451620	chr9:134451620:A:G	6.23723e-09	-1.90926e-10	-1.17388	1.71703e-06	-1.90926e-10	-1.21914
134452461	chr9:134452461:G:A	4.8156e-09	-1.90926e-10	-1.43256	1.37993e-06	-1.90926e-10	-1.4377
134452713	chr9:134452713:A:G	7.1239e-09	-1.90926e-10	-1.04097	1.96935e-06	-1.90926e-10	-1.08203
134452779	chr9:134452779:C:A	2.55398e-08	-1.90926e-10	0.235816	6.07181e-06	-1.90926e-10	0.043925
134452882	chr9:134452882:C:T	7.1239e-09	-1.90926e-10	-1.04097	1.96935e-06	-1.90926e-10	-1.08203
134452942	chr9:134452942:C:T	5.83489e-09	-1.24057	-4.23322e-10	1.6369e-06	-1.26693	-4.23322e-10
134453136	chr9:134453136:G:A	5.6042e-09	-1.90926e-10	-1.2809	1.55881e-06	-1.90926e-10	-1.31581
134453156	chr9:134453156:C:T	2.57315e-08	-1.90926e-10	0.243297	6.11172e-06	-1.90926e-10	0.0504765
134453194	chr9:134453194:C:T	3.88555e-09	-1.64716	-4.23322e-10	1.12976e-06	-1.63773	-4.23322e-10
134453280	chr9:134453280:G:A	1.19353e-09	-1.38585	-1.44166	3.61713e-07	-1.33617	-1.44047
134453303	chr9:134453303:G:A	3.23593e-08	-1.90926e-10	0.472482	9.81276e-06	-1.90926e-10	0.523951
134453378	chr9:134453378:T:A	6.32717e-09	-1.15957	-4.23322e-10	1.82985e-06	-1.1555	-4.23322e-10
134453406	chr9:134453406:A:G	5.25984e-09	-1.90926e-10	-1.34432	1.59669e-06	-1.90926e-10	-1.2918
134453634	chr9:134453634:C:T	3.42202e-08	-1.90926e-10	0.528396	8.57819e-06	-1.90926e-10	0.389491
134453721	chr9:134453721:C:T	4.8631e-09	-1.90926e-10	-1.42274	1.38577e-06	-1.90926e-10	-1.43348
134453803	chr9:134453803:G:T	2.39882e-08	-1.90926e-10	0.17314	7.35086e-06	-1.90926e-10	0.235085
134453826	chr9:134453826:G:A	4.83618e-09	-1.90926e-10	-1.42829	1.38095e-06	-1.90926e-10	-1.43696
134453835	chr9:134453835:C:G	4.79007e-09	-1.90926e-10	-1.43788	1.3838e-06	-1.90926e-10	-1.4349
134454014	chr9:134454014:G:C	7.69779e-09	-1.90926e-10	-0.963487	2.1194e-06	-1.90926e-10	-1.0086
134454016	chr9:134454016:A:G	7.71143e-09	-1.90926e-10	-0.961716	2.12297e-06	-1.90926e-10	-1.00692
134454298	chr9:134454298:C:T	5.93811e-09	-1.90926e-10	-1.22303	1.68289e-06	-1.90926e-10	-1.23922
134454311	chr9:134454311:G:A	4.76995e-09	-1.90926e-10	-1.44208	1.37482e-06	-1.90926e-10	-1.44141
134454686	chr9:134454686:C:T	3.39587e-09	-1.78186	-4.23322e-10	9.75772e-07	-1.78426	-4.23322e-10
134455060	chr9:134455060:C:T	6.18409e-09	-1.90926e-10	-1.18244	1.73174e-06	-1.90926e-10	-1.21061
134455122	chr9:134455122:AT:A	1.17878e-09	-1.54594	-1.294	3.25847e-07	-1.62856	-1.2525
134455260	chr9:134455260:C:T	6.65066e-09	-1.90926e-10	-1.1097	1.89149e-06	-1.90926e-10	-1.12237
134455352	chr9:134455352:G:T	2.88893e-09	-0.678499	-1.26503	9.39561e-07	-0.587504	-1.23457
134455622	chr9:134455622:GC:G	8.7901e-10	-1.72104	-1.41234	2.35293e-07	-1.76853	-1.43812
134455885	chr9:134455885:C:T	6.98866e-09	-1.90926e-10	-1.06013	2.09225e-06	-1.90926e-10	-1.02149
134455979	chr9:134455979:A:G	8.32678e-09	-1.90926e-10	-0.884944	2.25368e-06	-1.90926e-10	-0.947168
134456050	chr9:134456050:C:T	2.78716e-08	-1.90926e-10	0.323188	6.60071e-06	-1.90926e-10	0.127446
134456160	chr9:134456160:C:T	1.02098e-08	-1.90926e-10	-0.681076	2.90851e-06	-1.90926e-10	-0.692091
134456165	chr9:134456165:G:A	1.17463e-09	-1.55234	-1.29113	3.92459e-07	-1.49765	-1.1974
134456354	chr9:134456354:C:T	4.96144e-09	-1.40272	-4.23322e-10	1.58021e-06	-1.30217	-4.23322e-10
134456507	chr9:134456507:G:A	9.69399e-10	-1.68455	-1.35095	2.77633e-07	-1.70228	-1.33891
134456746	chr9:134456746:G:T	2.39041e-09	-1.82571	-0.307243	4.80003e-07	-1.82783	-0.665863
134456779	chr9:134456779:C:G	8.77127e-10	-1.73622	-1.39931	2.512e-07	-1.75036	-1.39088
134456809	chr9:134456809:A:G	4.87916e-09	-1.90926e-10	-1.41945	1.43756e-06	-1.90926e-10	-1.39679
134457791	chr9:134457791:C:A	1.04851e-09	-1.79719	-1.15986	3.18056e-07	-1.80511	-1.10015
134457958	chr9:134457958:T:C	9.61869e-10	-1.82205	-1.22125	3.03923e-07	-1.82638	-1.12433
134458099	chr9:134458099:GA:G	1.54617e-08	-1.90926e-10	-0.266053	4.7173e-06	-1.90926e-10	-0.208495
134458313	chr9:134458313:G:A	7.66444e-09	-1.90926e-10	-0.967828	2.15545e-06	-1.90926e-10	-0.991734
134458356	chr9:134458356:C:T	3.78549e-09	-1.67324	-4.23322e-10	1.08836e-06	-1.67506	-4.23322e-10
134458375	chr9:134458375:G:A	1.72095e-09	-1.79207	-0.669473	3.71862e-07	-1.80677	-0.942196
134458440	chr9:134458440:G:T	1.79236e-09	-1.80629	-0.614591	3.84853e-07	-1.81747	-0.897159
134458574	chr9:134458574:G:A	1.06201e-08	-1.90926e-10	-0.641675	3.23215e-06	-1.90926e-10	-0.586583
134459049	chr9:134459049:T:G	3.51409e-08	-1.90926e-10	0.554944	1.15967e-05	-1.90926e-10	0.690993
134459283	chr9:134459283:T:C	1.0066e-09	-1.5716	-1.42624	2.99743e-07	-1.55724	-1.40732
134459385	chr9:134459385:C:A	7.85007e-10	-1.82294	-1.42354	2.26612e-07	-1.82557	-1.41867
134459401	chr9:134459401:C:T	5.61594e-09	-1.90926e-10	-1.27881	1.66987e-06	-1.90926e-10	-1.24699
134459613	chr9:134459613:T:C	9.81288e-10	-1.76097	-1.26234	2.94917e-07	-1.76312	-1.21768
134459638	chr9:134459638:C:T	4.7889e-09	-1.90926e-10	-1.43812	1.3738e-06	-1.90926e-10	-1.44215
134460426	chr9:134460426:G:A	8.85762e-10	-1.73655	-1.38918	2.54513e-07	-1.74834	-1.3798
134460855	chr9:134460855:C:T	4.77643e-09	-1.90926e-10	-1.44073	1.37467e-06	-1.90926e-10	-1.44152
134461104	chr9:134461104:C:A	6.4218e-09	-1.90926e-10	-1.14472	1.91647e-06	-1.90926e-10	-1.10925
134461448	chr9:134461448:A:G	1.28082e-08	-1.82102	1.36668	2.95564e-06	-1.82439	1.14837
134461753	chr9:134461753:G:A	3.70615e-09	-1.69443	-4.23322e-10	1.09316e-06	-1.67066	-4.23322e-10
134461850	chr9:134461850:C:T	7.69776e-10	-1.82783	-1.43824	2.22022e-07	-1.82767	-1.43704
134462112	chr9:134462112:A:G	9.39373e-10	-1.67433	-1.39263	2.75775e-07	-1.66579	-1.38212
134462461	chr9:134462461:A:G	1.03418e-09	-1.80438	-1.16644	2.62847e-07	-1.81855	-1.27737
134462707	chr9:134462707:A:G	5.67881e-09	-1.90926e-10	-1.26768	1.56968e-06	-1.90926e-10	-1.30886
134462758	chr9:134462758:T:C	7.24357e-09	-1.82044	0.79613	1.69999e-06	-1.82401	0.594899
134463175	chr9:134463175:A:G	7.60712e-09	-1.81685	0.841518	1.7823e-06	-1.82119	0.639366
134463318	chr9:134463318:A:G	7.78328e-09	-1.81423	0.861784	1.82014e-06	-1.81911	0.658286
134463431	chr9:134463431:C:T	5.59634e-09	-1.90926e-10	-1.28231	1.56858e-06	-1.90926e-10	-1.30956
134463520	chr9:134463520:T:G	4.94154e-09	-1.90926e-10	-1.40674	1.44912e-06	-1.90926e-10	-1.38877
134463683	chr9:134463683:C:T	5.4291e-09	-1.90926e-10	-1.31265	1.60602e-06	-1.90926e-10	-1.28597
134463866	chr9:134463866:G:A	3.69688e-09	-1.69693	-4.23322e-10	1.04974e-06	-1.71119	-4.23322e-10
134463983	chr9:134463983:G:T	8.33414e-09	-1.90926e-10	-0.88406	2.51677e-06	-1.90926e-10	-0.836756
134464066	chr9:134464066:G:A	5.37236e-09	-1.90926e-10	-1.32315	1.49663e-06	-1.90926e-10	-1.35652
134464382	chr9:134464382:C:T	1.27888e-09	-1.32061	-1.43783	3.51491e-07	-1.36466	-1.44064
134467084	chr9:134467084:T:G	2.08924e-09	-1.70599	-0.561627	6.34666e-07	-1.72475	-0.489638
134467137	chr9:134467137:G:T	5.4729e-09	-1.90926e-10	-1.30461	1.6183e-06	-1.90926e-10	-1.27835
134467227	chr9:134467227:C:T	4.92918e-09	-1.90926e-10	-1.40925	1.43805e-06	-1.90926e-10	-1.39644
134467355	chr9:134467355:G:A	8.48913e-10	-1.73843	-1.42979	2.58889e-07	-1.71848	-1.39261
134467618	chr9:134467618:A:G	7.81204e-10	-1.81649	-1.43485	2.22344e-07	-1.82141	-1.44185
134467634	chr9:134467634:C:T	5.64625e-09	-1.90926e-10	-1.27343	1.65205e-06	-1.90926e-10	-1.25771
134467653	chr9:134467653:T:C	1.13147e-09	-1.81989	-1.06102	3.35129e-07	-1.82076	-1.03221
134467665	chr9:134467665:G:A	3.29964e-09	-1.81061	-4.23322e-10	9.51577e-07	-1.80937	-4.23322e-10
134467789	chr9:134467789:G:A	1.00816e-09	-1.75762	-1.23868	3.12486e-07	-1.77468	-1.14824
134467843	chr9:134467843:C:T	1.07354e-09	-1.77443	-1.15902	2.85691e-07	-1.78042	-1.23216
134467852	chr9:134467852:A:C	1.03672e-09	-1.81483	-1.15352	3.00253e-07	-1.8134	-1.14946
134468102	chr9:134468102:G:A	8.09783e-10	-1.80766	-1.40775	2.37547e-07	-1.809	-1.38812
134468147	chr9:134468147:C:T	5.3947e-09	-1.90926e-10	-1.319	1.54543e-06	-1.90926e-10	-1.32443
134468454	chr9:134468454:G:A	1.32075e-09	-1.53578	-1.19045	3.79443e-07	-1.57068	-1.1581
134468483	chr9:134468483:A:T	2.04096e-09	-1.60918	-0.681821	4.36097e-07	-1.63571	-0.953911
134468823	chr9:134468823:C:T	1.4625e-09	-1.74828	-0.875992	3.71741e-07	-1.75657	-0.992715
134468855	chr9:134468855:C:T	1.95894e-09	-1.8221	-0.50992	4.97994e-07	-1.82274	-0.634162
134468925	chr9:134468925:C:A	4.98088e-09	-1.90926e-10	-1.39881	1.45929e-06	-1.90926e-10	-1.38178
134468965	chr9:134468965:G:C	3.24578e-09	-1.82706	-4.23322e-10	9.34366e-07	-1.82762	-4.23322e-10
134469090	chr9:134469090:A:G	1.50485e-09	-1.24354	-1.35219	3.75614e-07	-1.31514	-1.42379
```
