## Supplementary material for "Characterization of shared and ancestry-specific signals driving complex traits using multi-ancestry fine-mapping": susiex_nc2.cs80.snp (part 2 of 2)

```
134469251	chr9:134469251:G:A	3.64639e-09	-1.71068	-4.23322e-10	1.04663e-06	-1.71416	-4.23322e-10
134469533	chr9:134469533:C:T	1.24709e-09	-1.5762	-1.20741	3.08605e-07	-1.6059	-1.32953
134472043	chr9:134472043:C:T	2.04423e-09	-1.49119	-0.798207	5.78071e-07	-1.49021	-0.817578
134472294	chr9:134472294:T:G	5.54264e-09	-1.90926e-10	-1.29195	1.65089e-06	-1.90926e-10	-1.25842
134473144	chr9:134473144:C:A	4.78655e-09	-1.90926e-10	-1.43861	1.37479e-06	-1.90926e-10	-1.44143
134473181	chr9:134473181:G:A	3.42104e-09	-1.35482	-0.419658	9.65481e-07	-1.35442	-0.440443
134473299	chr9:134473299:C:T	1.1739e-09	-1.56458	-1.27951	3.18866e-07	-1.57158	-1.33113
134473313	chr9:134473313:G:T	5.30233e-09	-1.90926e-10	-1.33627	1.57142e-06	-1.90926e-10	-1.30775
134473484	chr9:134473484:A:T	4.80396e-09	-1.90926e-10	-1.43498	1.38016e-06	-1.90926e-10	-1.43753
134473602	chr9:134473602:C:A	5.60866e-09	-1.90926e-10	-1.28011	1.59478e-06	-1.90926e-10	-1.29299
134474260	chr9:134474260:A:G	1.13439e-09	-1.68576	-1.19257	2.98763e-07	-1.69353	-1.2743
134474410	chr9:134474410:T:C	1.91114e-09	-1.77055	-0.58617	5.18846e-07	-1.76705	-0.64883
134474680	chr9:134474680:C:T	6.14302e-09	-1.90926e-10	-1.1891	1.8177e-06	-1.90926e-10	-1.16216
134474694	chr9:134474694:A:G	1.33003e-09	-1.73914	-0.980082	3.38059e-07	-1.74654	-1.09773
134474844	chr9:134474844:G:A	3.50271e-09	-1.75088	-4.23322e-10	1.01419e-06	-1.74564	-4.23322e-10
134475200	chr9:134475200:A:G	2.08354e-09	-1.77354	-0.496814	5.57757e-07	-1.77171	-0.571851
134475207	chr9:134475207:G:A	1.65361e-08	-1.90926e-10	-0.198877	4.38289e-06	-1.90926e-10	-0.282024
134475422	chr9:134475422:A:G	3.13709e-09	-0.847261	-1.01386	8.57812e-07	-0.785561	-1.12754
134475475	chr9:134475475:C:T	4.8782e-09	-1.90926e-10	-1.41964	1.42352e-06	-1.90926e-10	-1.4066
134475772	chr9:134475772:A:G	6.19986e-09	-1.90926e-10	-1.17989	1.8296e-06	-1.90926e-10	-1.15563
134476542	chr9:134476542:T:C	1.42105e-09	-1.66911	-0.983909	4.10966e-07	-1.6659	-0.983081
134476698	chr9:134476698:G:A	5.3056e-09	-1.90926e-10	-1.33566	1.5316e-06	-1.90926e-10	-1.33342
134476714	chr9:134476714:G:A	1.52785e-08	-1.90926e-10	-0.277973	4.07414e-06	-1.90926e-10	-0.355071
134476993	chr9:134476993:C:G	5.37529e-09	-1.90926e-10	-1.32261	1.52062e-06	-1.90926e-10	-1.34062
134477199	chr9:134477199:C:T	5.3226e-09	-1.90926e-10	-1.33246	1.57879e-06	-1.90926e-10	-1.30307
134477235	chr9:134477235:G:A	7.47297e-09	-1.90926e-10	-0.993127	2.28132e-06	-1.90926e-10	-0.934976
134477285	chr9:134477285:G:T	4.95871e-09	-1.40327	-4.23322e-10	1.43524e-06	-1.3984	-4.23322e-10
134477432	chr9:134477432:C:T	4.78895e-09	-1.90926e-10	-1.43811	1.38339e-06	-1.90926e-10	-1.4352
134477543	chr9:134477543:G:A	1.11076e-08	-1.90926e-10	-0.596788	3.06394e-06	-1.90926e-10	-0.640031
134477607	chr9:134477607:A:G	2.25554e-09	-1.25848	-0.932556	5.28793e-07	-1.28187	-1.11502
134477795	chr9:134477795:T:G	3.1476e-09	-1.77391	-0.083873	7.16879e-07	-1.78794	-0.304641
134478006	chr9:134478006:G:A	6.57282e-09	-1.90926e-10	-1.12148	1.87887e-06	-1.90926e-10	-1.12906
134478593	chr9:134478593:A:G	1.69186e-07	-1.90926e-10	2.12658	5.79134e-05	-1.90926e-10	2.29922
134478893	chr9:134478893:A:C	7.25933e-09	0.201812	-1.22394	1.86708e-06	0.0330811	-1.16844
134478916	chr9:134478916:G:A	6.45021e-09	-1.90926e-10	-1.14031	1.81434e-06	-1.90926e-10	-1.16401
134478956	chr9:134478956:C:T	1.10437e-09	-1.58584	-1.3193	3.12436e-07	-1.58751	-1.33557
134479182	chr9:134479182:C:T	3.65018e-09	-1.70964	-4.23322e-10	1.05305e-06	-1.70804	-4.23322e-10
134479309	chr9:134479309:C:T	6.56801e-09	-1.90926e-10	-1.12221	1.87747e-06	-1.90926e-10	-1.12981
134479614	chr9:134479614:C:T	4.73626e-09	-1.44917	-4.23322e-10	1.35259e-06	-1.45771	-4.23322e-10
134479878	chr9:134479878:A:C	1.30356e-09	-1.82666	-0.912665	3.55271e-07	-1.82556	-0.969043
134480000	chr9:134480000:T:C	9.17165e-09	-1.82777	1.03947	2.44575e-06	-1.82779	0.96241
134480149	chr9:134480149:G:A	5.81312e-09	-1.90926e-10	-1.2443	1.74058e-06	-1.90926e-10	-1.20551
134480568	chr9:134480568:A:G	3.3316e-09	-1.80097	-4.23322e-10	9.54561e-07	-1.80624	-4.23322e-10
134481331	chr9:134481331:A:G	3.75897e-09	-1.68027	-4.23322e-10	1.08466e-06	-1.67846	-4.23322e-10
134481752	chr9:134481752:T:C	1.71902e-09	-1.02491	-1.43776	4.88327e-07	-1.03645	-1.44006
134481808	chr9:134481808:G:A	3.69134e-09	-1.69843	-4.23322e-10	1.0646e-06	-1.69713	-4.23322e-10
134481869	chr9:134481869:G:C	6.06381e-09	-1.90926e-10	-1.20208	1.83587e-06	-1.90926e-10	-1.15221
134481879	chr9:134481879:C:T	7.12827e-09	-1.90926e-10	-1.04035	1.99912e-06	-1.90926e-10	-1.06702
134481917	chr9:134481917:G:T	5.83701e-09	-1.90926e-10	-1.2402	1.76099e-06	-1.90926e-10	-1.19386
134481969	chr9:134481969:G:A	7.37236e-09	-1.90926e-10	-1.00668	2.0442e-06	-1.90926e-10	-1.04473
134482218	chr9:134482218:C:T	9.97187e-09	-1.90926e-10	-0.704652	2.6633e-06	-1.90926e-10	-0.780165
134482231	chr9:134482231:C:T	7.22838e-09	-1.90926e-10	-1.02641	2.12866e-06	-1.90926e-10	-1.00424
134482533	chr9:134482533:G:A	1.61607e-08	-1.90926e-10	-0.221838	4.20299e-06	-1.90926e-10	-0.323937
134482634	chr9:134482634:G:T	3.24619e-09	-1.82694	-4.23322e-10	9.34704e-07	-1.82726	-4.23322e-10
134482799	chr9:134482799:TCTC:T	4.11103e-09	-0.523589	-1.06716	1.12047e-06	-0.656886	-0.989098
134483157	chr9:134483157:C:T	5.22188e-09	-1.90926e-10	-1.35156	1.52137e-06	-1.90926e-10	-1.34012
134483225	chr9:134483225:C:T	5.54167e-09	-1.90926e-10	-1.29212	1.55012e-06	-1.90926e-10	-1.3214
134483351	chr9:134483351:G:T	4.81627e-09	-1.90926e-10	-1.43242	1.37965e-06	-1.90926e-10	-1.4379
134483408	chr9:134483408:T:C	3.41048e-09	-1.77757	-4.23322e-10	9.86121e-07	-1.77371	-4.23322e-10
134483433	chr9:134483433:T:C	5.23798e-09	-1.90926e-10	-1.34848	1.48903e-06	-1.90926e-10	-1.36161
134483463	chr9:134483463:G:A	2.58014e-08	-1.90926e-10	0.246009	8.48596e-06	-1.90926e-10	0.378681
134483570	chr9:134483570:G:A	4.97497e-09	-1.90926e-10	-1.4	1.45892e-06	-1.90926e-10	-1.38204
134483677	chr9:134483677:C:T	7.2407e-09	-1.90926e-10	-1.0247	1.99542e-06	-1.90926e-10	-1.06888
134483712	chr9:134483712:G:A	5.35573e-09	-1.90926e-10	-1.32625	1.52008e-06	-1.90926e-10	-1.34097
134484280	chr9:134484280:C:T	3.60127e-09	-1.72314	-4.23322e-10	1.0386e-06	-1.72185	-4.23322e-10
134485083	chr9:134485083:T:A	5.2319e-09	-1.90926e-10	-1.34965	1.48739e-06	-1.90926e-10	-1.36271
134485466	chr9:134485466:G:T	4.94195e-09	-1.90926e-10	-1.40666	1.438e-06	-1.90926e-10	-1.39648
134485578	chr9:134485578:A:G	1.06272e-08	-1.90926e-10	-0.641007	2.95902e-06	-1.90926e-10	-0.674872
134485599	chr9:134485599:G:A	3.97212e-09	-0.192705	-1.43242	1.19703e-06	-0.160003	-1.41989
134485655	chr9:134485655:C:T	5.57325e-09	-1.90926e-10	-1.28644	1.64054e-06	-1.90926e-10	-1.26471
134485980	chr9:134485980:G:A	8.18984e-09	-1.90926e-10	-0.901526	2.45358e-06	-1.90926e-10	-0.862182
134486814	chr9:134486814:G:A	3.32488e-09	-1.80299	-4.23322e-10	9.56567e-07	-1.80414	-4.23322e-10
134487184	chr9:134487184:G:A	1.23047e-08	-1.90926e-10	-0.494436	3.86669e-06	-1.90926e-10	-0.407334
134487320	chr9:134487320:C:G	5.1635e-09	-0.0202932	-1.34251	1.47866e-06	0.00420868	-1.37281
134487415	chr9:134487415:C:T	2.64444e-09	-0.811826	-1.22013	7.44992e-07	-0.783626	-1.27049
134487429	chr9:134487429:C:T	5.44787e-09	-1.3092	-4.23322e-10	1.60103e-06	-1.28908	-4.23322e-10
134487494	chr9:134487494:C:T	7.50671e-09	-1.90926e-10	-0.988623	2.10597e-06	-1.90926e-10	-1.01496
134487552	chr9:134487552:T:C	8.00293e-10	-1.78975	-1.43745	2.30141e-07	-1.79881	-1.42998
134487596	chr9:134487596:C:T	1.18612e-08	0.842667	-1.37382	3.87831e-06	1.01265	-1.41698
134487615	chr9:134487615:C:T	7.26519e-09	-1.90926e-10	-1.02133	2.05013e-06	-1.90926e-10	-1.04183
134487675	chr9:134487675:T:C	8.36414e-10	-1.81194	-1.37111	2.44556e-07	-1.81707	-1.35097
134487789	chr9:134487789:A:G	8.79021e-10	-1.77046	-1.3629	2.55699e-07	-1.78073	-1.34276
134488093	chr9:134488093:G:A	8.76528e-10	-1.80472	-1.33149	2.56731e-07	-1.81049	-1.30896
134488276	chr9:134488276:G:C	6.62703e-09	-1.90926e-10	-1.11326	2.003e-06	-1.90926e-10	-1.06508
134488670	chr9:134488670:C:T	9.63718e-10	-1.82771	-1.21367	2.88669e-07	-1.82774	-1.17447
134488873	chr9:134488873:G:A	8.25036e-10	-1.82446	-1.37229	2.40142e-07	-1.82621	-1.36005
134489040	chr9:134489040:C:T	4.81419e-09	-0.476148	-0.956703	1.22835e-06	-0.4875	-1.06656
134489053	chr9:134489053:G:A	3.90138e-09	-1.64309	-4.23322e-10	1.12738e-06	-1.63984	-4.23322e-10
134489105	chr9:134489105:G:A	8.10712e-10	-1.8249	-1.38937	2.38231e-07	-1.82683	-1.36742
134489180	chr9:134489180:A:C	1.28189e-09	-1.73171	-1.02437	3.71078e-07	-1.73841	-1.01266
134489312	chr9:134489312:A:G	1.0493e-09	-1.8243	-1.13199	3.06347e-07	-1.82406	-1.11871
134489336	chr9:134489336:A:G	5.56851e-08	1.98328	-0.967984	1.11294e-05	1.79897	-1.14911
134489514	chr9:134489514:G:A	1.2171e-08	-1.90926e-10	-0.505364	3.46889e-06	-1.90926e-10	-0.515897
134489520	chr9:134489520:T:C	9.70535e-10	-1.7954	-1.23893	2.87595e-07	-1.80252	-1.20341
134489754	chr9:134489754:G:A	2.83884e-09	-1.17826	-0.782762	7.87891e-07	-1.12556	-0.87257
134490211	chr9:134490211:C:G	3.24958e-09	-0.908954	-0.916942	8.25938e-07	-0.913753	-1.03721
134490272	chr9:134490272:G:A	1.39548e-08	-1.90926e-10	-0.368595	3.99471e-06	-1.90926e-10	-0.37476
134490297	chr9:134490297:C:T	8.03958e-09	-1.90926e-10	-0.920044	2.40072e-06	-1.90926e-10	-0.883963
134490419	chr9:134490419:A:G	1.90677e-09	-1.11101	-1.248	5.03706e-07	-1.11968	-1.32582
134490783	chr9:134490783:C:A	1.5316e-09	-1.33425	-1.24386	3.79291e-07	-1.36722	-1.36196
134490818	chr9:134490818:C:T	2.54787e-09	-0.963007	-1.10616	7.16441e-07	-0.921195	-1.172
134490890	chr9:134490890:C:T	4.46683e-09	-1.50774	-4.23322e-10	1.21145e-06	-1.56791	-4.23322e-10
134490900	chr9:134490900:G:A	8.75861e-09	-1.90926e-10	-0.834383	2.54446e-06	-1.90926e-10	-0.825812
134491195	chr9:134491195:C:T	2.23963e-09	-1.07916	-1.11895	6.31074e-07	-1.03466	-1.18541
134491381	chr9:134491381:T:C	2.61352e-09	-0.680532	-1.36319	7.1757e-07	-0.684576	-1.40704
134491613	chr9:134491613:C:T	5.17313e-09	-1.90926e-10	-1.36094	1.49349e-06	-1.90926e-10	-1.35861
134491708	chr9:134491708:A:G	7.0815e-09	-1.90926e-10	-1.04693	2.00876e-06	-1.90926e-10	-1.06222
134491752	chr9:134491752:G:A	5.99304e-09	-1.90926e-10	-1.21382	1.76281e-06	-1.90926e-10	-1.19282
134491964	chr9:134491964:G:A	1.43738e-08	-0.339011	-4.23322e-10	4.45142e-06	-0.266508	-4.23322e-10
134492095	chr9:134492095:T:A	2.17603e-09	-0.865959	-1.36096	5.96888e-07	-0.870039	-1.40572
134492188	chr9:134492188:C:T	1.51387e-08	-1.90926e-10	-0.287167	4.33042e-06	-1.90926e-10	-0.294068
134492294	chr9:134492294:T:C	2.17209e-09	-0.838007	-1.39073	6.02247e-07	-0.84224	-1.42458
134492598	chr9:134492598:T:C	1.04719e-09	-1.52173	-1.43657	2.89841e-07	-1.55751	-1.44064
134492801	chr9:134492801:A:G	1.44679e-09	-1.30608	-1.32899	3.71929e-07	-1.33978	-1.40901
134493163	chr9:134493163:C:T	5.02206e-09	-1.90926e-10	-1.39058	1.47045e-06	-1.90926e-10	-1.37416
134493363	chr9:134493363:T:C	3.49582e-09	-0.329152	-1.4237	1.02168e-06	-0.3457	-1.39259
134493385	chr9:134493385:G:T	5.42086e-09	-1.90926e-10	-1.31417	1.53848e-06	-1.90926e-10	-1.32894
134493410	chr9:134493410:G:A	5.44559e-09	-1.90926e-10	-1.30961	1.54485e-06	-1.90926e-10	-1.32481
134493802	chr9:134493802:T:C	1.70903e-09	-1.02644	-1.44205	4.96188e-07	-1.02317	-1.43736
134493913	chr9:134493913:A:G	4.21862e-09	-1.56491	-4.23322e-10	1.21724e-06	-1.56314	-4.23322e-10
134493967	chr9:134493967:G:A	4.23686e-09	-1.5606	-4.23322e-10	1.22062e-06	-1.56038	-4.23322e-10
134494517	chr9:134494517:C:T	8.23e-09	-1.90926e-10	-0.896635	2.19987e-06	-1.90926e-10	-0.971332
134495175	chr9:134495175:A:G	1.6439e-09	-1.64207	-0.865275	4.15491e-07	-1.69403	-0.943995
134495183	chr9:134495183:C:T	1.05252e-09	-1.64536	-1.30788	2.89059e-07	-1.64767	-1.35318
134495606	chr9:134495606:C:T	1.18935e-08	-1.90926e-10	-0.528427	3.71437e-06	-1.90926e-10	-0.447522
134495661	chr9:134495661:C:T	5.22122e-09	-1.90926e-10	-1.35169	1.48528e-06	-1.90926e-10	-1.36413
134495738	chr9:134495738:G:A	2.6122e-09	-0.789393	-1.25483	5.65756e-07	-1.00283	-1.3265
134495752	chr9:134495752:G:A	3.3312e-09	-1.80109	-4.23322e-10	9.85951e-07	-1.77388	-4.23322e-10
134495910	chr9:134495910:A:G	1.74298e-08	-1.90926e-10	-0.146241	4.93109e-06	-1.90926e-10	-0.164171
134496016	chr9:134496016:G:A	6.95155e-09	-1.90926e-10	-1.06546	1.9031e-06	-1.90926e-10	-1.11625
134496511	chr9:134496511:C:T	3.60455e-09	-1.45504	-0.267184	8.31211e-07	-1.4751	-0.469505
134496518	chr9:134496518:C:T	1.47708e-08	-1.90926e-10	-0.311767	4.658e-06	-1.90926e-10	-0.221146
134496583	chr9:134496583:T:C	5.40054e-09	-1.90926e-10	-1.31792	1.53289e-06	-1.90926e-10	-1.33258
134496754	chr9:134496754:T:C	7.90441e-10	-1.81272	-1.42687	2.27787e-07	-1.79926	-1.43982
134497157	chr9:134497157:T:A	5.18695e-09	-1.90926e-10	-1.35828	1.47456e-06	-1.90926e-10	-1.37137
134497171	chr9:134497171:C:T	4.77959e-09	-1.90926e-10	-1.44007	1.38171e-06	-1.90926e-10	-1.43641
134497494	chr9:134497494:C:A	7.89427e-09	-1.90926e-10	-0.938283	2.38416e-06	-1.90926e-10	-0.890886
134497729	chr9:134497729:G:A	2.61782e-08	-1.90926e-10	0.260506	7.38416e-06	-1.90926e-10	0.239606
134497752	chr9:134497752:G:T	5.36229e-09	-1.90926e-10	-1.32503	1.59584e-06	-1.90926e-10	-1.29233
134498107	chr9:134498107:C:T	9.08752e-10	-1.81546	-1.28464	2.72765e-07	-1.80753	-1.25135
134498285	chr9:134498285:C:T	1.30859e-08	-1.90926e-10	-0.432887	3.73635e-06	-1.90926e-10	-0.441623
134498316	chr9:134498316:CCT:C	1.82253e-09	-1.01713	-1.38706	4.59543e-07	-1.13123	-1.40602
134498625	chr9:134498625:C:T	1.10454e-08	-1.90926e-10	-0.602402	3.4225e-06	-1.90926e-10	-0.52936
134498992	chr9:134498992:G:A	7.20508e-09	-1.90926e-10	-1.02963	2.17044e-06	-1.90926e-10	-0.9848
134499071	chr9:134499071:T:TG	5.0406e-09	-1.90926e-10	-1.38689	1.47407e-06	-1.90926e-10	-1.3717
134499332	chr9:134499332:T:TG	5.75154e-09	-1.90926e-10	-1.25495	1.59065e-06	-1.90926e-10	-1.29559
134499746	chr9:134499746:T:A	6.46846e-09	-1.90926e-10	-1.13748	1.76948e-06	-1.90926e-10	-1.18905
134500007	chr9:134500007:G:A	9.21816e-10	-1.80442	-1.28141	2.77177e-07	-1.79476	-1.24807
134500859	chr9:134500859:T:G	8.9958e-10	-1.82473	-1.28552	2.67455e-07	-1.82742	-1.25111
134500910	chr9:134500910:G:A	5.17699e-09	-1.90926e-10	-1.3602	1.50839e-06	-1.90926e-10	-1.34869
134501199	chr9:134501199:A:C	1.06079e-08	-1.90926e-10	-0.642826	2.9427e-06	-1.90926e-10	-0.680405
134501660	chr9:134501660:G:A	5.85123e-09	-1.90926e-10	-1.23777	1.63386e-06	-1.90926e-10	-1.26879
134501865	chr9:134501865:T:C	5.7145e-09	-1.90926e-10	-1.26141	1.7279e-06	-1.90926e-10	-1.21282
134502082	chr9:134502082:C:T	4.92145e-09	-1.90926e-10	-1.41082	1.42982e-06	-1.90926e-10	-1.40218
134502127	chr9:134502127:G:A	5.8304e-09	-1.90926e-10	-1.24134	1.66943e-06	-1.90926e-10	-1.24725
134502136	chr9:134502136:G:A	4.76974e-09	-1.90926e-10	-1.44213	1.37437e-06	-1.90926e-10	-1.44173
134502346	chr9:134502346:G:T	4.78751e-09	-1.90926e-10	-1.43841	1.38162e-06	-1.90926e-10	-1.43648
134502593	chr9:134502593:T:C	2.52709e-09	-1.7165	-0.360848	6.25874e-07	-1.74541	-0.482932
134502741	chr9:134502741:G:A	2.99814e-09	-1.76028	-0.146154	6.90321e-07	-1.77557	-0.35476
134502793	chr9:134502793:C:T	4.92312e-09	-1.90926e-10	-1.41048	1.40308e-06	-1.90926e-10	-1.42106
134502959	chr9:134502959:G:A	1.59458e-09	-1.70525	-0.832557	3.99083e-07	-1.7293	-0.949018
134503391	chr9:134503391:A:G	1.85918e-08	-1.90926e-10	-0.0816993	4.95852e-06	-1.90926e-10	-0.158624
134503423	chr9:134503423:C:A	1.29525e-09	-1.37617	-1.36955	3.95272e-07	-1.31569	-1.37223
134503498	chr9:134503498:G:A	5.03242e-09	-1.90926e-10	-1.38852	1.45685e-06	-1.90926e-10	-1.38345
134503625	chr9:134503625:A:G	6.11565e-09	-1.90926e-10	-1.19357	1.84262e-06	-1.90926e-10	-1.14854
134503895	chr9:134503895:A:G	7.41277e-09	-1.90926e-10	-1.00122	2.05626e-06	-1.90926e-10	-1.03884
134503974	chr9:134503974:G:A	7.17184e-09	-1.90926e-10	-1.03426	1.99115e-06	-1.90926e-10	-1.07102
134504051	chr9:134504051:G:C	3.25911e-09	-1.82764	0.00467898	7.5695e-07	-1.82694	-0.211255
134504055	chr9:134504055:AG:A	7.68784e-09	-1.90926e-10	-0.96478	2.1248e-06	-1.90926e-10	-1.00605
134504150	chr9:134504150:A:G	1.06138e-08	-1.90926e-10	-0.642267	2.97933e-06	-1.90926e-10	-0.668033
134504166	chr9:134504166:G:A	5.64345e-09	-1.90926e-10	-1.27393	1.6132e-06	-1.90926e-10	-1.28151
134504647	chr9:134504647:T:G	1.584e-08	-1.80742	1.56554	3.22712e-06	-1.80774	1.2196
134504662	chr9:134504662:T:C	7.64605e-09	-1.90926e-10	-0.970231	2.01511e-06	-1.90926e-10	-1.05906
134504889	chr9:134504889:A:G	7.29109e-09	-1.90926e-10	-1.01777	2.01031e-06	-1.90926e-10	-1.06144
134505746	chr9:134505746:C:T	1.47714e-07	-1.28661	3.27747	2.33148e-05	-1.29871	2.68807
134505763	chr9:134505763:A:G	5.54473e-07	-1.90926e-10	3.3136	8.79336e-05	-1.90926e-10	2.71685
134506107	chr9:134506107:G:A	7.53037e-09	-1.90926e-10	-0.985476	2.27666e-06	-1.90926e-10	-0.937021
134506172	chr9:134506172:T:C	4.86266e-09	-1.90926e-10	-1.42283	1.39036e-06	-1.90926e-10	-1.43017
134506410	chr9:134506410:C:G	1.44652e-09	-1.20865	-1.42661	3.68467e-07	-1.32612	-1.43202
134506568	chr9:134506568:C:T	7.85124e-10	-1.81585	-1.43049	2.22572e-07	-1.82077	-1.44147
134506621	chr9:134506621:G:A	1.36805e-08	-1.90926e-10	-0.388449	3.88993e-06	-1.90926e-10	-0.401342
134506623	chr9:134506623:A:T	6.95415e-09	-1.90926e-10	-1.06508	1.92664e-06	-1.90926e-10	-1.10395
134507070	chr9:134507070:G:T	5.23842e-09	-1.90926e-10	-1.3484	1.53988e-06	-1.90926e-10	-1.32803
134507087	chr9:134507087:A:G	3.17773e-08	-1.90926e-10	0.454331	7.69539e-06	-1.90926e-10	0.28089
134507173	chr9:134507173:T:C	1.24242e-09	-1.81191	-0.975446	3.27445e-07	-1.80307	-1.0731
134507410	chr9:134507410:A:G	3.82098e-08	-0.529273	1.16794	7.77353e-06	-0.608107	0.8991
134507467	chr9:134507467:A:G	5.58905e-09	-1.90926e-10	-1.28361	1.64428e-06	-1.90926e-10	-1.26243
134507764	chr9:134507764:A:G	5.30468e-09	-1.90926e-10	-1.33583	1.46111e-06	-1.90926e-10	-1.38053
134507999	chr9:134507999:T:A	5.22556e-09	-1.90926e-10	-1.35086	1.44482e-06	-1.90926e-10	-1.39175
134508170	chr9:134508170:C:T	5.01685e-09	-1.90926e-10	-1.39162	1.43062e-06	-1.90926e-10	-1.40163
134508350	chr9:134508350:G:C	4.83427e-09	-1.90926e-10	-1.42869	1.38509e-06	-1.90926e-10	-1.43397
134508430	chr9:134508430:T:G	1.53037e-09	-1.15842	-1.42049	3.86491e-07	-1.28333	-1.42705
134508836	chr9:134508836:A:T	2.94842e-08	-1.523	1.90244	5.60192e-06	-1.50677	1.47015
134509312	chr9:134509312:G:C	1.69249e-08	-1.90926e-10	-0.175636	4.43556e-06	-1.90926e-10	-0.270078
134509424	chr9:134509424:T:C	7.6372e-09	-1.90926e-10	-0.97139	2.00098e-06	-1.90926e-10	-1.0661
134509837	chr9:134509837:ATCT:A	1.22519e-09	-1.36786	-1.43347	3.17907e-07	-1.46873	-1.43699
134509928	chr9:134509928:G:A	6.68597e-09	-1.69334	0.58893	1.38342e-06	-1.71457	0.27939
134510162	chr9:134510162:T:C	1.20168e-07	-1.27156	3.05604	1.91827e-05	-1.28509	2.47937
134510219	chr9:134510219:C:T	1.43577e-09	-1.23135	-1.41137	3.64298e-07	-1.35687	-1.41264
134510222	chr9:134510222:G:A	4.86126e-09	-1.90926e-10	-1.42312	1.38649e-06	-1.90926e-10	-1.43296
134510291	chr9:134510291:T:C	6.25366e-09	-1.90926e-10	-1.17125	1.68046e-06	-1.90926e-10	-1.24066
134510306	chr9:134510306:T:C	7.02148e-09	-1.90926e-10	-1.05545	1.99311e-06	-1.90926e-10	-1.07003
134510575	chr9:134510575:A:G	5.91592e-09	-1.90926e-10	-1.22677	1.74832e-06	-1.90926e-10	-1.20107
134511248	chr9:134511248:C:T	7.34328e-09	-1.90926e-10	-1.01063	1.92918e-06	-1.90926e-10	-1.10264
134511817	chr9:134511817:A:G	2.34437e-08	-1.90926e-10	0.150181	6.0591e-06	-1.90926e-10	0.0418301
134512064	chr9:134512064:A:G	1.11784e-08	-1.90926e-10	-0.590434	3.15046e-06	-1.90926e-10	-0.612185
134512347	chr9:134512347:T:A	1.90738e-08	-1.90926e-10	-0.0561044	4.97374e-06	-1.90926e-10	-0.155561
134512460	chr9:134512460:G:A	5.98306e-09	-1.90926e-10	-1.21549	1.67404e-06	-1.90926e-10	-1.24449
134512991	chr9:134512991:C:T	1.92294e-08	-1.90926e-10	-0.0479806	4.869e-06	-1.90926e-10	-0.176844
134513433	chr9:134513433:C:T	9.56291e-10	-1.67123	-1.37788	2.56583e-07	-1.71984	-1.4002
134513438	chr9:134513438:C:T	5.19982e-09	-1.90926e-10	-1.3558	1.46979e-06	-1.90926e-10	-1.37461
134513455	chr9:134513455:C:T	5.05318e-09	-1.90926e-10	-1.3844	1.43305e-06	-1.90926e-10	-1.39993
134513586	chr9:134513586:G:A	9.26698e-09	-0.777963	-4.23322e-10	2.54358e-06	-0.826159	-4.23322e-10
134513707	chr9:134513707:C:T	8.01007e-10	-1.7925	-1.43381	2.32288e-07	-1.80365	-1.41586
134513901	chr9:134513901:C:T	1.2138e-09	-1.40944	-1.40122	3.14363e-07	-1.50687	-1.41007
134514207	chr9:134514207:A:T	1.37157e-08	-0.385881	-4.23322e-10	3.28349e-06	-0.570825	-4.23322e-10
134514256	chr9:134514256:A:G	6.88575e-09	-1.90926e-10	-1.07497	1.86019e-06	-1.90926e-10	-1.13905
134514359	chr9:134514359:T:C	3.24797e-08	-1.90926e-10	0.476195	7.634e-06	-1.90926e-10	0.27288
134514508	chr9:134514508:C:T	7.15174e-09	-1.33899	0.301923	1.52986e-06	-1.38284	0.0482902
134514683	chr9:134514683:T:C	1.08971e-09	-1.75267	-1.16584	2.84007e-07	-1.77857	-1.23992
134514792	chr9:134514792:G:A	1.10449e-09	-1.50722	-1.39782	2.89283e-07	-1.59215	-1.40793
134514964	chr9:134514964:T:A	5.03323e-09	-1.90926e-10	-1.38836	1.43025e-06	-1.90926e-10	-1.40188
134515001	chr9:134515001:T:C	1.48061e-08	-1.90926e-10	-0.309381	3.89426e-06	-1.90926e-10	-0.400227
134515048	chr9:134515048:C:T	3.73934e-09	-0.781767	-0.903743	8.84706e-07	-0.909087	-0.973145
134515221	chr9:134515221:G:A	5.61558e-09	-1.90926e-10	-1.27887	1.6535e-06	-1.90926e-10	-1.25684
134515349	chr9:134515349:T:G	4.61394e-09	-0.819	-0.656338	1.0752e-06	-0.946048	-0.741181
134515524	chr9:134515524:C:T	6.44241e-09	-1.90926e-10	-1.14152	1.81976e-06	-1.90926e-10	-1.16103
134515833	chr9:134515833:G:A	4.83468e-09	-1.90926e-10	-1.42861	1.38046e-06	-1.90926e-10	-1.43732
134516061	chr9:134516061:TTG:T	2.36397e-08	-1.21162	1.37013	4.12716e-06	-1.37926	1.03712
134516246	chr9:134516246:T:C	1.86447e-07	0.6962	1.52753	3.30996e-05	0.448207	1.29158
134516586	chr9:134516586:T:G	1.35033e-09	-1.30938	-1.39469	4.24001e-07	-1.22263	-1.39512
134516736	chr9:134516736:C:T	1.67464e-08	-1.90926e-10	-0.186236	4.8054e-06	-1.90926e-10	-0.189991
134516871	chr9:134516871:G:A	9.51298e-10	-1.61934	-1.43501	2.87527e-07	-1.56838	-1.43779
134516935	chr9:134516935:T:C	6.81978e-09	-1.90926e-10	-1.08459	1.91841e-06	-1.90926e-10	-1.10824
134517021	chr9:134517021:C:T	3.31522e-09	-0.370958	-1.43494	1.02719e-06	-0.29775	-1.43516
134517095	chr9:134517095:G:A	7.99275e-10	-1.81776	-1.41071	2.25499e-07	-1.81522	-1.43395
134517722	chr9:134517722:C:G	4.79023e-09	-1.90926e-10	-1.43784	1.38378e-06	-1.90926e-10	-1.43491
134518082	chr9:134518082:G:A	5.42474e-09	-1.90926e-10	-1.31345	1.60974e-06	-1.90926e-10	-1.28366
134518083	chr9:134518083:C:T	4.92392e-09	-1.90926e-10	-1.41031	1.39837e-06	-1.90926e-10	-1.42442
134518096	chr9:134518096:G:A	5.17097e-09	-1.36136	-4.23322e-10	1.58618e-06	-1.29841	-4.23322e-10
134518195	chr9:134518195:C:T	4.02357e-09	-1.61225	-4.23322e-10	1.16159e-06	-1.60994	-4.23322e-10
134518414	chr9:134518414:G:A	4.7794e-09	-1.90926e-10	-1.44011	1.37428e-06	-1.90926e-10	-1.4418
134518493	chr9:134518493:C:T	7.37158e-09	-1.90926e-10	-1.00679	2.16411e-06	-1.90926e-10	-0.987723
134518561	chr9:134518561:C:T	1.02211e-09	-1.60936	-1.37319	3.12652e-07	-1.56244	-1.35996
134518614	chr9:134518614:T:G	5.49534e-09	-1.90926e-10	-1.30052	1.55956e-06	-1.90926e-10	-1.31533
134518957	chr9:134518957:C:T	7.70219e-09	-1.90926e-10	-0.962915	2.25359e-06	-1.90926e-10	-0.947209
134518990	chr9:134518990:G:C	5.6697e-09	-1.90926e-10	-1.26928	1.69897e-06	-1.90926e-10	-1.22971
134519009	chr9:134519009:G:A	1.4788e-08	-1.90926e-10	-0.310601	4.62256e-06	-1.90926e-10	-0.228784
134519379	chr9:134519379:C:A	5.98752e-09	-1.90926e-10	-1.21474	1.80598e-06	-1.90926e-10	-1.16863
134519393	chr9:134519393:C:T	1.90898e-09	-1.76474	-0.593116	5.40099e-07	-1.78325	-0.592488
134519503	chr9:134519503:T:A	1.25403e-09	-1.8231	-0.954956	3.73184e-07	-1.82362	-0.921796
134519576	chr9:134519576:A:G	1.66596e-08	-1.23227	1.04084	3.21274e-06	-1.18575	0.593146
134519866	chr9:134519866:C:A	5.52086e-09	-1.90926e-10	-1.29589	1.57521e-06	-1.90926e-10	-1.30534
134520718	chr9:134520718:C:T	1.45278e-09	-1.39577	-1.23518	4.50593e-07	-1.35864	-1.19828
134520777	chr9:134520777:T:G	7.79423e-09	-1.90926e-10	-0.951037	2.26258e-06	-1.90926e-10	-0.943225
134521044	chr9:134521044:G:A	5.16625e-09	-1.90926e-10	-1.36227	1.45333e-06	-1.90926e-10	-1.38587
134521492	chr9:134521492:T:C	5.1037e-09	-1.1616	-0.212855	1.18692e-06	-1.14382	-0.444558
134521554	chr9:134521554:T:C	1.2213e-09	-1.66716	-1.13734	3.51294e-07	-1.6569	-1.14896
134521598	chr9:134521598:T:G	7.84148e-09	-1.20354	0.258544	1.73163e-06	-1.18727	-0.0234006
134521771	chr9:134521771:C:A	7.69296e-10	-1.82733	-1.43937	2.21289e-07	-1.82592	-1.4421
134521951	chr9:134521951:G:A	8.94162e-10	-1.81739	-1.29889	2.69371e-07	-1.81423	-1.25717
134521964	chr9:134521964:C:T	4.82163e-09	-1.90926e-10	-1.43131	1.4019e-06	-1.90926e-10	-1.4219
134521999	chr9:134521999:G:A	1.4923e-09	-1.78732	-0.81678	4.40556e-07	-1.78883	-0.790618
134522065	chr9:134522065:C:T	7.90484e-10	-1.82471	-1.41482	2.25215e-07	-1.82191	-1.42852
134522182	chr9:134522182:C:T	4.85256e-09	-1.90926e-10	-1.42491	1.38468e-06	-1.90926e-10	-1.43426
134522238	chr9:134522238:C:T	3.6548e-09	-1.16221	-0.54617	8.80525e-07	-1.14675	-0.740222
134522296	chr9:134522296:C:T	1.68318e-09	-1.48033	-1.00341	4.81849e-07	-1.46894	-1.02091
134522309	chr9:134522309:G:A	3.30754e-09	-1.80822	-4.23322e-10	9.58156e-07	-1.80248	-4.23322e-10
134522522	chr9:134522522:T:C	5.66384e-09	-1.90926e-10	-1.27032	1.60809e-06	-1.90926e-10	-1.28468
134522634	chr9:134522634:T:C	1.97931e-09	-1.42278	-0.898891	5.66536e-07	-1.41133	-0.916618
134523096	chr9:134523096:C:T	4.78351e-09	-1.90926e-10	-1.43925	1.38179e-06	-1.90926e-10	-1.43635
134523448	chr9:134523448:T:C	7.88964e-10	-1.81913	-1.42233	2.25814e-07	-1.8146	-1.43317
134523473	chr9:134523473:C:T	1.55305e-09	-1.32678	-1.23742	4.86797e-07	-1.28056	-1.19908
134523496	chr9:134523496:T:C	9.90675e-09	-0.98988	0.278675	2.01905e-06	-0.972944	-0.084163
134525093	chr9:134525093:C:T	1.05532e-08	-1.90926e-10	-0.647993	2.96147e-06	-1.90926e-10	-0.674045
134525130	chr9:134525130:C:T	2.27203e-09	-1.81553	-0.368216	6.74029e-07	-1.81614	-0.338072
134525269	chr9:134525269:T:C	1.27215e-09	-1.45785	-1.30586	3.66312e-07	-1.44084	-1.32316
134525366	chr9:134525366:G:A	4.99491e-09	-1.90926e-10	-1.396	1.42304e-06	-1.90926e-10	-1.40694
134525430	chr9:134525430:A:G	6.71128e-09	-1.10063	-4.23322e-10	2.09787e-06	-1.01881	-4.23322e-10
134525459	chr9:134525459:A:G	1.17821e-09	-1.49362	-1.34681	3.39991e-07	-1.47826	-1.36031
134525462	chr9:134525462:G:T	1.02886e-09	-1.5341	-1.44186	3.07685e-07	-1.49843	-1.43998
134525616	chr9:134525616:C:T	4.77828e-09	-1.90926e-10	-1.44034	1.37383e-06	-1.90926e-10	-1.44213
134525771	chr9:134525771:C:T	6.72873e-09	-1.90926e-10	-1.09803	1.91158e-06	-1.90926e-10	-1.1118
134525939	chr9:134525939:C:T	4.96055e-09	-1.90926e-10	-1.4029	1.43037e-06	-1.90926e-10	-1.4018
134526094	chr9:134526094:G:A	1.4236e-09	-1.45235	-1.19888	4.43607e-07	-1.4122	-1.16035
134526269	chr9:134526269:G:T	7.58729e-09	-0.977946	-4.23322e-10	2.3933e-06	-0.887057	-4.23322e-10
134526306	chr9:134526306:G:A	4.77567e-09	-1.90926e-10	-1.44089	1.37869e-06	-1.90926e-10	-1.4386
134526626	chr9:134526626:C:G	4.99875e-09	-1.90926e-10	-1.39523	1.40985e-06	-1.90926e-10	-1.41625
134526862	chr9:134526862:C:T	1.49973e-09	-1.65789	-0.941241	3.86643e-07	-1.66657	-1.04342
134526943	chr9:134526943:G:A	5.44956e-09	-1.90926e-10	-1.30888	1.6181e-06	-1.90926e-10	-1.27848
134527056	chr9:134527056:C:A	9.22394e-10	-1.82704	-1.25816	2.50215e-07	-1.82363	-1.32154
134527128	chr9:134527128:G:A	5.24987e-09	-1.90926e-10	-1.34622	1.47701e-06	-1.90926e-10	-1.36971
134527234	chr9:134527234:T:C	4.77618e-09	-1.90926e-10	-1.44078	1.37797e-06	-1.90926e-10	-1.43912
134527463	chr9:134527463:A:C	1.0245e-08	-1.90926e-10	-0.677628	2.87605e-06	-1.90926e-10	-0.703312
134527475	chr9:134527475:A:G	4.77567e-09	-1.90926e-10	-1.44089	1.37775e-06	-1.90926e-10	-1.43928
134527497	chr9:134527497:C:T	1.70138e-09	-1.35384	-1.11914	5.34362e-07	-1.30385	-1.08256
134527531	chr9:134527531:T:C	6.73011e-09	-0.893293	-0.204535	1.58569e-06	-0.866355	-0.432359
134527532	chr9:134527532:G:A	1.71468e-09	-1.36297	-1.10222	5.4359e-07	-1.31183	-1.05747
134527565	chr9:134527565:C:T	8.30952e-10	-1.82486	-1.36474	2.34508e-07	-1.82178	-1.38822
134527568	chr9:134527568:A:G	1.78801e-09	-1.34333	-1.07999	5.6258e-07	-1.29347	-1.04148
134527610	chr9:134527610:A:G	2.19857e-09	-1.818	-0.398618	6.5156e-07	-1.81849	-0.369626
134527891	chr9:134527891:C:T	1.86401e-09	-1.001	-1.38069	5.76367e-07	-0.927974	-1.38277
134527941	chr9:134527941:T:G	1.07118e-08	-1.90926e-10	-0.633075	3.31375e-06	-1.90926e-10	-0.561651
134527961	chr9:134527961:C:G	1.09541e-08	-1.90926e-10	-0.61071	3.39195e-06	-1.90926e-10	-0.538326
134527972	chr9:134527972:C:T	9.34644e-10	-1.82639	-1.24562	2.51687e-07	-1.82784	-1.31146
134528269	chr9:134528269:A:G	1.68192e-09	-1.13032	-1.35416	5.1741e-07	-1.06326	-1.35539
134528319	chr9:134528319:T:C	5.03261e-09	-1.90926e-10	-1.38848	1.42379e-06	-1.90926e-10	-1.40641
134528628	chr9:134528628:C:T	1.74026e-09	-1.10514	-1.34525	5.35471e-07	-1.03722	-1.34712
134528675	chr9:134528675:A:G	2.20039e-08	-0.925446	1.01224	5.11894e-06	-0.903426	0.776642
134528962	chr9:134528962:A:G	1.64633e-09	-1.10492	-1.40095	4.97869e-07	-1.05059	-1.40656
134529487	chr9:134529487:T:G	9.72738e-10	-1.8278	-1.20426	2.60816e-07	-1.82594	-1.27773
134529521	chr9:134529521:A:G	1.53575e-09	-1.17445	-1.40095	4.62895e-07	-1.12342	-1.40656
134529538	chr9:134529538:T:C	4.77381e-09	-1.90926e-10	-1.44128	1.37738e-06	-1.90926e-10	-1.43955
134529622	chr9:134529622:G:A	1.03397e-08	-1.90926e-10	-0.668429	2.77525e-06	-1.90926e-10	-0.738989
134529820	chr9:134529820:A:G	9.60025e-10	-1.82782	-1.21739	2.57933e-07	-1.82618	-1.2886
134529993	chr9:134529993:G:A	4.77865e-09	-1.90926e-10	-1.44026	1.38005e-06	-1.90926e-10	-1.43761
134530638	chr9:134530638:A:G	7.21247e-09	-1.27379	0.245183	1.78586e-06	-1.26956	0.0897224
134530841	chr9:134530841:A:G	5.13822e-09	-1.90926e-10	-1.36771	1.44851e-06	-1.90926e-10	-1.3892
134530918	chr9:134530918:T:A	4.77439e-09	-1.90926e-10	-1.44115	1.3811e-06	-1.90926e-10	-1.43685
134531059	chr9:134531059:A:G	4.91225e-09	-1.90926e-10	-1.41269	1.39137e-06	-1.90926e-10	-1.42944
134531086	chr9:134531086:A:T	1.75581e-09	-1.03836	-1.40313	5.31832e-07	-0.981778	-1.40938
134531524	chr9:134531524:C:T	4.77165e-09	-1.90926e-10	-1.44173	1.3791e-06	-1.90926e-10	-1.4383
134531547	chr9:134531547:G:A	5.21271e-09	-1.26918	-0.0841397	1.32551e-06	-1.2589	-0.219037
134531605	chr9:134531605:G:A	7.84658e-10	-1.81696	-1.42997	2.25476e-07	-1.81143	-1.43785
134531638	chr9:134531638:A:G	1.85161e-09	-1.82294	-0.565426	5.18894e-07	-1.82387	-0.591917
134531820	chr9:134531820:A:G	2.06113e-09	-1.35303	-0.928133	6.60567e-07	-1.30196	-0.872425
134532135	chr9:134532135:C:T	9.15801e-09	-1.90926e-10	-0.789792	2.56603e-06	-1.90926e-10	-0.817373
134532196	chr9:134532196:G:A	1.24402e-09	-1.7999	-0.986173	3.82532e-07	-1.78805	-0.932629
134532208	chr9:134532208:T:C	7.83006e-10	-1.82749	-1.42155	2.22317e-07	-1.82511	-1.43828
134532256	chr9:134532256:G:A	1.25005e-09	-1.8081	-0.973133	3.84135e-07	-1.79806	-0.918427
134532269	chr9:134532269:C:T	1.05849e-09	-1.79003	-1.15755	3.22894e-07	-1.77774	-1.11242
134532387	chr9:134532387:C:T	1.22483e-09	-1.8044	-0.997218	3.76229e-07	-1.79359	-0.943699
134532511	chr9:134532511:A:G	4.90571e-09	-1.90926e-10	-1.41402	1.4014e-06	-1.90926e-10	-1.42226
134532566	chr9:134532566:T:C	1.25687e-09	-1.81762	-0.958168	3.84733e-07	-1.81037	-0.904563
134532598	chr9:134532598:T:A	7.6887e-10	-1.82773	-1.43953	2.21253e-07	-1.82724	-1.44094
134532822	chr9:134532822:G:T	1.22885e-09	-1.81574	-0.982598	3.76187e-07	-1.80792	-0.92948
134532859	chr9:134532859:C:T	2.31285e-09	-0.726093	-1.43985	6.82205e-07	-0.700074	-1.44208
134532938	chr9:134532938:T:C	1.47011e-09	-1.81732	-0.801762	4.54351e-07	-1.81	-0.73862
134533118	chr9:134533118:C:T	6.37234e-09	-1.90926e-10	-1.15245	1.88801e-06	-1.90926e-10	-1.12421
134533193	chr9:134533193:C:T	7.76149e-10	-1.8278	-1.43003	2.21172e-07	-1.82692	-1.44163
134533203	chr9:134533203:T:C	1.95964e-09	-1.82743	-0.50423	4.50847e-07	-1.82686	-0.729496
134533241	chr9:134533241:G:A	4.76973e-09	-1.90926e-10	-1.44213	1.37436e-06	-1.90926e-10	-1.44174
134533396	chr9:134533396:G:A	4.93541e-09	-1.90926e-10	-1.40798	1.401e-06	-1.90926e-10	-1.42255
134533779	chr9:134533779:C:T	7.81271e-09	-1.90926e-10	-0.948668	2.267e-06	-1.90926e-10	-0.941275
134533837	chr9:134533837:C:T	9.69423e-10	-1.82603	-1.20945	2.58554e-07	-1.82038	-1.292
134533932	chr9:134533932:G:A	5.3031e-09	-1.90926e-10	-1.33613	1.48932e-06	-1.90926e-10	-1.36141
134534013	chr9:134534013:A:C	7.89666e-10	-1.81218	-1.42839	2.26461e-07	-1.8081	-1.43681
134534035	chr9:134534035:G:A	4.86907e-09	-1.90926e-10	-1.42152	1.41205e-06	-1.90926e-10	-1.41469
134534081	chr9:134534081:C:T	9.10472e-10	-1.82612	-1.27209	2.44459e-07	-1.82744	-1.34099
134534273	chr9:134534273:C:T	1.00571e-09	-1.81989	-1.17884	2.63656e-07	-1.81899	-1.27385
134534307	chr9:134534307:A:T	1.02632e-09	-1.8172	-1.16124	2.64228e-07	-1.82263	-1.26804
134534488	chr9:134534488:C:A	1.00637e-09	-1.8253	-1.17277	2.60136e-07	-1.82747	-1.27881
134534786	chr9:134534786:G:A	4.56084e-08	-1.90926e-10	0.815671	1.40688e-05	-1.90926e-10	0.884225
134534912	chr9:134534912:T:C	2.09056e-09	-0.824948	-1.44204	6.05382e-07	-0.819479	-1.44215
134535061	chr9:134535061:C:T	7.9274e-10	-1.8125	-1.42418	2.27238e-07	-1.81389	-1.4276
134535089	chr9:134535089:G:A	1.31498e-09	-1.31422	-1.41638	4.10197e-07	-1.25792	-1.39293
134535115	chr9:134535115:T:C	1.68872e-09	-1.15227	-1.32819	4.72574e-07	-1.16433	-1.34497
134535352	chr9:134535352:T:C	1.09427e-09	-1.64223	-1.27211	2.90206e-07	-1.67292	-1.32398
134535491	chr9:134535491:T:C	1.21714e-07	-0.0785086	1.87577	2.15678e-05	-0.0659032	1.37737
134535596	chr9:134535596:T:C	8.63147e-09	-0.535247	-0.313759	2.21309e-06	-0.492627	-0.472715
134535681	chr9:134535681:G:A	1.10243e-09	-1.76932	-1.13758	2.9642e-07	-1.77837	-1.19734
134535754	chr9:134535754:T:C	4.78207e-09	-1.90926e-10	-1.43955	1.38544e-06	-1.90926e-10	-1.43371
134535773	chr9:134535773:C:T	7.95038e-09	-1.90926e-10	-0.9312	2.33387e-06	-1.90926e-10	-0.912203
134535779	chr9:134535779:A:G	1.01487e-09	-1.60774	-1.38192	2.90703e-07	-1.60046	-1.39472
134535921	chr9:134535921:G:A	5.8464e-09	-0.141293	-1.0973	1.75995e-06	-0.10316	-1.09129
134536049	chr9:134536049:T:C	5.07474e-09	-1.90926e-10	-1.38014	1.45081e-06	-1.90926e-10	-1.38761
134536542	chr9:134536542:C:T	1.749e-08	-1.90926e-10	-0.142791	4.46214e-06	-1.90926e-10	-0.264104
134536579	chr9:134536579:T:G	7.96381e-10	-1.82718	-1.40492	2.29399e-07	-1.82702	-1.40501
134536680	chr9:134536680:G:A	7.52074e-09	-1.90926e-10	-0.986756	2.12848e-06	-1.90926e-10	-1.00432
134536711	chr9:134536711:C:T	7.54798e-09	-1.90926e-10	-0.983141	2.13627e-06	-1.90926e-10	-1.00067
134536760	chr9:134536760:C:G	1.57439e-09	-1.44188	-1.10867	4.73353e-07	-1.41865	-1.08899
134536809	chr9:134536809:C:T	5.8957e-09	-1.90926e-10	-1.2302	1.65416e-06	-1.90926e-10	-1.25644
134536810	chr9:134536810:G:A	2.78985e-09	-1.80651	-0.171918	7.91566e-07	-1.80907	-0.184402
134536915	chr9:134536915:C:A	6.14823e-09	-1.90926e-10	-1.18826	1.70022e-06	-1.90926e-10	-1.22897
134537089	chr9:134537089:G:A	2.28133e-09	-1.79462	-0.385046	6.46679e-07	-1.79775	-0.397888
134537254	chr9:134537254:G:A	1.39554e-09	-1.3629	-1.30824	4.1926e-07	-1.33687	-1.29213
134537343	chr9:134537343:C:T	1.42511e-09	-1.33307	-1.3171	4.27607e-07	-1.30712	-1.30216
134537506	chr9:134537506:A:G	1.3098e-09	-1.38708	-1.34746	3.90913e-07	-1.36205	-1.33695
134537550	chr9:134537550:A:G	1.37181e-09	-1.37404	-1.31424	4.11782e-07	-1.34836	-1.29863
134537561	chr9:134537561:G:A	1.40688e-09	-1.3525	-1.31055	4.22907e-07	-1.32569	-1.29465
134537720	chr9:134537720:C:T	4.76963e-09	-1.90926e-10	-1.44215	1.37414e-06	-1.90926e-10	-1.44191
134537744	chr9:134537744:A:G	1.44598e-09	-1.44032	-1.19532	4.24954e-07	-1.4166	-1.1989
134537818	chr9:134537818:G:A	6.2392e-09	-1.90926e-10	-1.17357	1.72499e-06	-1.90926e-10	-1.21451
134537825	chr9:134537825:TGGGGTCTG:T	1.31317e-09	-1.39737	-1.33461	3.93692e-07	-1.37225	-1.31966
134537873	chr9:134537873:T:C	1.382e-09	-1.35846	-1.32243	4.14692e-07	-1.33292	-1.30703
134537878	chr9:134537878:A:G	4.99096e-09	-1.90926e-10	-1.39679	1.44223e-06	-1.90926e-10	-1.39354
134538006	chr9:134538006:G:A	6.26878e-09	-1.90926e-10	-1.16884	1.78662e-06	-1.90926e-10	-1.17941
134538025	chr9:134538025:C:T	1.00994e-08	-1.82748	1.13554	3.08613e-06	-1.82767	1.19485
134538030	chr9:134538030:G:A	1.43126e-09	-1.35451	-1.29136	4.30742e-07	-1.3282	-1.27378
134538056	chr9:134538056:A:G	5.09306e-09	-1.90926e-10	-1.37654	1.43849e-06	-1.90926e-10	-1.39614
134538137	chr9:134538137:G:A	1.4292e-09	-1.3842	-1.26311	4.28624e-07	-1.36031	-1.2466
134538160	chr9:134538160:A:G	5.5954e-09	-1.90926e-10	-1.28248	1.55625e-06	-1.90926e-10	-1.31745
134538164	chr9:134538164:G:A	1.48425e-09	-1.35956	-1.24995	4.45566e-07	-1.33533	-1.23282
134538314	chr9:134538314:C:T	5.37646e-09	-1.90926e-10	-1.32239	1.60088e-06	-1.90926e-10	-1.28918
134538435	chr9:134538435:A:G	1.36672e-09	-1.38491	-1.3071	4.01622e-07	-1.35731	-1.31467
134538525	chr9:134538525:A:G	2.14077e-08	-1.90926e-10	0.0593294	6.77399e-06	-1.90926e-10	0.153359
134538605	chr9:134538605:C:T	6.81158e-09	-1.90926e-10	-1.0858	2.06971e-06	-1.90926e-10	-1.03232
134538683	chr9:134538683:G:A	1.07608e-08	-1.90926e-10	-0.628514	3.3314e-06	-1.90926e-10	-0.55634
134538828	chr9:134538828:A:G	2.3345e-09	-1.33435	-0.822277	6.88128e-07	-1.30704	-0.826473
134538872	chr9:134538872:G:A	1.37031e-09	-1.37057	-1.31881	4.01061e-07	-1.33873	-1.33465
134538880	chr9:134538880:T:C	1.39443e-09	-1.35487	-1.31707	4.08309e-07	-1.32244	-1.33302
134538952	chr9:134538952:T:C	8.96025e-09	-1.90926e-10	-0.811623	2.76216e-06	-1.90926e-10	-0.743718
134539005	chr9:134539005:A:G	8.48911e-09	-1.90926e-10	-0.865636	2.60131e-06	-1.90926e-10	-0.803717
134539052	chr9:134539052:C:T	1.27181e-09	-1.32604	-1.43794	3.73715e-07	-1.30915	-1.43484
134539079	chr9:134539079:T:C	5.71665e-09	-1.90926e-10	-1.26104	1.62739e-06	-1.90926e-10	-1.27276
134539093	chr9:134539093:T:C	1.99967e-09	-1.32594	-0.9855	5.91686e-07	-1.29786	-0.986655
134539507	chr9:134539507:TATC:T	1.25998e-09	-1.33962	-1.4337	3.79942e-07	-1.30835	-1.41912
134539527	chr9:134539527:T:C	9.641e-08	0.000112877	1.56408	1.74377e-05	0.00374557	1.09516
134539602	chr9:134539602:G:A	1.31597e-09	-1.37351	-1.35634	3.83518e-07	-1.35135	-1.36675
134539615	chr9:134539615:C:T	1.31396e-09	-1.37266	-1.35871	3.82932e-07	-1.35058	-1.36905
134539616	chr9:134539616:A:G	1.30081e-09	-1.37734	-1.36409	3.79199e-07	-1.35536	-1.37406
134539911	chr9:134539911:G:C	1.35145e-09	-1.28079	-1.42245	3.97922e-07	-1.2651	-1.41613
134539967	chr9:134539967:C:T	4.80769e-09	-1.90926e-10	-1.4342	1.38655e-06	-1.90926e-10	-1.43292
134540114	chr9:134540114:C:A	1.07855e-09	-1.72249	-1.20632	2.95219e-07	-1.73617	-1.2436
134540276	chr9:134540276:G:A	5.04639e-09	-1.90926e-10	-1.38575	1.43598e-06	-1.90926e-10	-1.39788
134540295	chr9:134540295:C:T	1.72439e-09	-1.82184	-0.63771	4.90122e-07	-1.82326	-0.64957
134540402	chr9:134540402:G:A	1.40936e-09	-1.26259	-1.39869	4.16726e-07	-1.24307	-1.39199
134540607	chr9:134540607:T:C	5.13538e-09	-1.90926e-10	-1.36827	1.45812e-06	-1.90926e-10	-1.38258
134540726	chr9:134540726:T:TA	4.81238e-09	-1.90926e-10	-1.43323	1.39011e-06	-1.90926e-10	-1.43035
134540803	chr9:134540803:G:A	2.08942e-09	-1.82598	-0.441551	5.91798e-07	-1.82662	-0.457699
134541068	chr9:134541068:G:C	2.1296e-09	-1.82652	-0.421967	6.03781e-07	-1.82705	-0.437223
134541081	chr9:134541081:T:C	2.35815e-09	-1.82596	-0.320588	6.69228e-07	-1.82671	-0.334653
134541114	chr9:134541114:G:A	1.12694e-09	-1.82289	-1.06203	3.36541e-07	-1.82219	-1.02658
134541342	chr9:134541342:G:A	2.37833e-09	-1.82691	-0.311116	6.73273e-07	-1.82637	-0.328967
134541519	chr9:134541519:T:C	4.77638e-09	-1.90926e-10	-1.44074	1.37401e-06	-1.90926e-10	-1.442
134541567	chr9:134541567:G:A	2.39254e-09	-1.82754	-0.304527	6.79551e-07	-1.82778	-0.318275
134541590	chr9:134541590:C:A	7.68356e-10	-1.82585	-1.44207	2.21097e-07	-1.82696	-1.44192
134541656	chr9:134541656:T:C	2.22288e-09	-1.82633	-0.379281	6.3043e-07	-1.8269	-0.394186
134541672	chr9:134541672:G:A	2.19508e-09	-1.82429	-0.393914	6.22328e-07	-1.82521	-0.408811
134541703	chr9:134541703:G:A	1.1439e-08	-1.90926e-10	-0.567388	3.08066e-06	-1.90926e-10	-0.634587
134541751	chr9:134541751:C:T	5.12957e-09	-1.90926e-10	-1.3694	1.4776e-06	-1.90926e-10	-1.36931
134541843	chr9:134541843:G:A	2.1934e-09	-1.82505	-0.393914	6.2192e-07	-1.82586	-0.408811
134541911	chr9:134541911:C:T	2.52584e-09	-1.8235	-0.254349	7.16253e-07	-1.82459	-0.268868
134541918	chr9:134541918:C:G	2.3462e-09	-1.82508	-0.326544	6.65294e-07	-1.82587	-0.34139
134542123	chr9:134542123:A:G	2.5455e-09	-1.82504	-0.245056	7.2706e-07	-1.82589	-0.25259
134542280	chr9:134542280:A:G	5.96953e-09	-1.90926e-10	-1.21775	1.64361e-06	-1.90926e-10	-1.26284
134542309	chr9:134542309:C:T	6.90452e-09	-1.90926e-10	-1.07224	1.91225e-06	-1.90926e-10	-1.11145
134542389	chr9:134542389:C:T	2.82984e-07	-1.90926e-10	2.64097	7.63641e-05	-1.90926e-10	2.57578
134542491	chr9:134542491:T:A	1.61958e-09	-1.10816	-1.4141	4.80633e-07	-1.07402	-1.41836
134542600	chr9:134542600:A:G	1.68131e-09	-1.11846	-1.36639	5.05355e-07	-1.08918	-1.35305
134542742	chr9:134542742:C:A	6.14393e-09	-1.90926e-10	-1.18896	1.70184e-06	-1.90926e-10	-1.22802
134542772	chr9:134542772:T:A	2.56294e-09	-1.8235	-0.239762	7.27212e-07	-1.8247	-0.253567
134543621	chr9:134543621:C:T	4.16606e-09	-1.57745	-4.23322e-10	1.18595e-06	-1.58919	-4.23322e-10
134543688	chr9:134543688:G:A	4.7774e-09	-1.90926e-10	-1.44052	1.38396e-06	-1.90926e-10	-1.43479
134543831	chr9:134543831:C:T	5.23717e-09	-1.90926e-10	-1.34864	1.5086e-06	-1.90926e-10	-1.34855
134544144	chr9:134544144:G:A	3.79893e-09	-1.33034	-0.339364	1.11364e-06	-1.31556	-0.336543
134544353	chr9:134544353:G:T	6.25369e-09	-1.90926e-10	-1.17125	1.73284e-06	-1.90926e-10	-1.20997
134544368	chr9:134544368:G:C	1.11034e-09	-1.5641	-1.33565	3.21221e-07	-1.5527	-1.34266
134544380	chr9:134544380:G:A	3.60643e-09	-1.7217	-4.23322e-10	1.02868e-06	-1.73146	-4.23322e-10
134544426	chr9:134544426:G:A	4.5512e-09	-1.48903	-4.23322e-10	1.30107e-06	-1.49655	-4.23322e-10
134544431	chr9:134544431:C:T	7.99861e-10	-1.81489	-1.41285	2.38955e-07	-1.80672	-1.38449
134544522	chr9:134544522:T:C	5.52294e-09	-1.90926e-10	-1.29551	1.57884e-06	-1.90926e-10	-1.30304
134544609	chr9:134544609:C:T	2.54728e-09	-1.82763	-0.241759	7.19471e-07	-1.82784	-0.261132
```
