## Supplementary material for "Characterization of shared and ancestry-specific signals driving complex traits using multi-ancestry fine-mapping": susiex_nc2.cs80.summary

```
# chr9:132489048-134544975
CS_ID	CS_LENGTH	CS_PURITY	MAX_PIP_SNP	BP	REF_ALLELE	ALT_ALLELE	REF_FRQ	BETA	SE	-LOG10P	MAX_PIP	POST-HOC_PROB_POP1	POST-HOC_PROB_POP2
1	10	0.0181319	chr9:133257367:C:A	133257367	A,A	C,C	1,1	inf,inf	inf,inf	9.07788,0.998159	0.180591	0.999666	0.521445
2	4	1	chr9:132778920:G:A	132778920	A,NA	G,NA	1,NA	inf,NA	inf,NA	6.38127,NA	0.243123	0.92501	0.512515
```
