## Supplementary material for "Characterization of shared and ancestry-specific signals driving complex traits using multi-ancestry fine-mapping": susiex_nc3.cs80.cs

```
CS_ID	SNP	BP	REF_ALLELE	ALT_ALLELE	REF_FRQ	BETA	SE	-LOG10P	CS_PIP	OVRL_PIP
1	chr9:133257367:C:A	133257367	A,A	C,C	1,1	inf,inf	inf,inf	9.07788,0.998159	0.432069	0.43207
1	chr9:133257138:T:C	133257138	C,C	T,T	1,1	inf,inf	inf,inf	9.03969,0.42196	0.164165	0.164165
1	chr9:133256508:C:T	133256508	T,T	C,C	1,1	inf,inf	inf,inf	9.03898,0.398437	0.159575	0.159575
1	chr9:133257129:G:A	133257129	A,A	G,G	1,1	inf,inf	inf,inf	9.00509,0.441142	0.155449	0.155449
2	chr9:134022604:T:C	134022604	C,C	T,T	1,1	-inf,-inf	inf,inf	6.34395,3.42196	0.140323	0.140323
2	chr9:134020857:G:A	134020857	A,A	G,G	1,1	-inf,-inf	inf,inf	6.54796,3.17681	0.133578	0.133578
2	chr9:134023111:C:G	134023111	G,G	C,C	1,1	-inf,-inf	inf,inf	6.33943,3.38439	0.12766	0.12766
2	chr9:134033505:A:G	134033505	G,G	A,A	1,1	-inf,-inf	inf,inf	6.24966,3.44403	0.116043	0.116044
2	chr9:134019616:G:A	134019616	A,A	G,G	1,1	-inf,-inf	inf,inf	6.01863,3.6284	0.103987	0.103987
2	chr9:134039713:C:T	134039713	T,T	C,C	1,1	-inf,-inf	inf,inf	6.24669,3.36171	0.0950946	0.0950948
2	chr9:134025582:G:A	134025582	A,A	G,G	1,1	-inf,-inf	inf,inf	6.41725,3.12966	0.0898693	0.0898695
3	chr9:132778920:G:A	132778920	A,NA	G,NA	1,NA	inf,NA	inf,NA	6.38127,NA	0.245274	0.245274
3	chr9:132778922:G:A	132778922	A,NA	G,NA	1,NA	inf,NA	inf,NA	6.36419,NA	0.236743	0.236743
3	chr9:132778929:T:TGACAAAATAGTCAAAA	132778929	TGACAAAATAGTCAAAA,NA	T,NA	1,NA	inf,NA	inf,NA	6.34916,NA	0.230023	0.230023
3	chr9:132778924:A:T	132778924	T,NA	A,NA	1,NA	inf,NA	inf,NA	6.32193,NA	0.216165	0.216165
```
