## Supplementary material for "Characterization of shared and ancestry-specific signals driving complex traits using multi-ancestry fine-mapping": susiex_nc3.cs80.snp (part 1 of 2)

```
BP	SNP	PIP(CS1)	LogBF(CS1,Pop1)	LogBF(CS1,Pop2)	PIP(CS2)	LogBF(CS2,Pop1)	LogBF(CS2,Pop2)	PIP(CS3)	LogBF(CS3,Pop1)	LogBF(CS3,Pop2)
132489057	chr9:132489057:G:A	4.52155e-09	-1.48069	-1.08866	3.07763e-09	-1.48654	-1.11506	4.97181e-07	-1.48434	-1.08893
132489212	chr9:132489212:A:G	4.91681e-08	-1.90926e-10	-0.182964	3.5537e-08	-1.90926e-10	-0.15519	5.24621e-06	-1.90926e-10	-0.216969
132489748	chr9:132489748:C:T	3.36594e-09	-1.43509	-1.42941	2.20104e-09	-1.50652	-1.43032	3.4877e-07	-1.49927	-1.42855
132489766	chr9:132489766:C:T	4.11957e-09	-1.29802	-1.36444	2.82932e-09	-1.30726	-1.37847	4.55186e-07	-1.29927	-1.36225
132489831	chr9:132489831:A:C	2.69789e-09	-1.64498	-1.44076	1.77044e-09	-1.7214	-1.43313	2.97931e-07	-1.64489	-1.44048
132489833	chr9:132489833:C:T	3.52439e-09	-1.38787	-1.43063	2.29281e-09	-1.46455	-1.43144	3.63647e-07	-1.45621	-1.42984
132490203	chr9:132490203:G:A	2.86457e-09	-1.58357	-1.44222	1.86963e-09	-1.67406	-1.42597	3.15955e-07	-1.58448	-1.44216
132490288	chr9:132490288:A:G	2.05866e-08	-1.05357	-4.23322e-10	1.47693e-08	-1.03321	-4.23322e-10	2.29031e-06	-1.04579	-4.23322e-10
132490648	chr9:132490648:C:T	5.7293e-08	-1.90926e-10	-0.0300301	4.14063e-08	-1.90926e-10	-0.00233031	6.09996e-06	-1.90926e-10	-0.0661943
132490886	chr9:132490886:G:A	2.42051e-09	-1.79804	-1.39618	1.61221e-09	-1.82383	-1.42433	2.6682e-07	-1.80051	-1.39514
132491071	chr9:132491071:C:T	3.07246e-09	-1.53879	-1.41694	2.11203e-09	-1.55613	-1.42198	3.32606e-07	-1.55778	-1.41749
132491152	chr9:132491152:G:A	1.42886e-08	-1.41875	-4.23322e-10	9.24791e-09	-1.50137	-4.23322e-10	1.57094e-06	-1.4228	-4.23322e-10
132492274	chr9:132492274:C:A	4.56101e-09	-1.24316	-1.31751	3.08781e-09	-1.26072	-1.33758	5.03581e-07	-1.24691	-1.31358
132492521	chr9:132492521:A:G	2.32041e-09	-1.80718	-1.42928	1.64054e-09	-1.79798	-1.43276	2.53783e-07	-1.81995	-1.4258
132492670	chr9:132492670:C:T	2.3434e-09	-1.78458	-1.44202	1.60923e-09	-1.81767	-1.43234	2.57926e-07	-1.7876	-1.44196
132492694	chr9:132492694:G:A	1.69343e-08	-1.90926e-10	-1.24886	1.25403e-08	-1.90926e-10	-1.19681	1.89147e-06	-1.90926e-10	-1.23712
132492925	chr9:132492925:C:T	1.46133e-08	-1.90926e-10	-1.39628	9.96928e-09	-1.90926e-10	-1.42625	1.60616e-06	-1.90926e-10	-1.40063
132493119	chr9:132493119:C:T	3.50851e-08	-1.90926e-10	-0.520431	2.64076e-08	-1.90926e-10	-0.452111	3.89831e-06	-1.90926e-10	-0.513933
132493452	chr9:132493452:C:T	3.22052e-09	-1.49342	-1.41524	2.30031e-09	-1.50466	-1.38806	3.61005e-07	-1.47606	-1.41727
132493483	chr9:132493483:G:A	1.44838e-08	-1.90926e-10	-1.40517	1.01317e-08	-1.90926e-10	-1.41009	1.6018e-06	-1.90926e-10	-1.40335
132493642	chr9:132493642:C:T	2.25689e-08	-1.90926e-10	-0.961635	1.74786e-08	-1.90926e-10	-0.864789	2.48184e-06	-1.90926e-10	-0.965477
132493670	chr9:132493670:C:T	2.98707e-09	-1.57225	-1.41167	2.11749e-09	-1.59254	-1.38299	3.32056e-07	-1.5631	-1.41383
132493768	chr9:132493768:C:T	2.17119e-08	-1.90926e-10	-1.00035	1.67476e-08	-1.90926e-10	-0.907506	2.38802e-06	-1.90926e-10	-1.00401
132493792	chr9:132493792:T:C	2.9384e-09	-1.57586	-1.42448	2.03448e-09	-1.58659	-1.42893	3.20424e-07	-1.5876	-1.42498
132494192	chr9:132494192:G:A	3.03703e-09	-1.56217	-1.40516	2.0971e-09	-1.57348	-1.41173	3.30555e-07	-1.57588	-1.40558
132494463	chr9:132494463:T:C	1.9195e-08	-1.90926e-10	-1.12356	1.48396e-08	-1.90926e-10	-1.02847	2.11551e-06	-1.90926e-10	-1.12518
132494624	chr9:132494624:A:G	3.52772e-09	-1.626	-1.19156	2.74053e-09	-1.70649	-1.01112	3.89292e-07	-1.61985	-1.19805
132494662	chr9:132494662:GCA:G	3.04422e-09	-1.53507	-1.42989	2.16135e-09	-1.54865	-1.40638	3.41444e-07	-1.51799	-1.43105
132494913	chr9:132494913:T:C	3.1013e-09	-1.51642	-1.42997	2.20124e-09	-1.53021	-1.40653	3.48135e-07	-1.49851	-1.43113
132495422	chr9:132495422:G:A	5.58456e-09	-1.01629	-1.34191	3.81285e-09	-1.02872	-1.35867	6.14092e-07	-1.02267	-1.33941
132495495	chr9:132495495:C:T	1.88933e-08	-1.90926e-10	-1.1394	1.45759e-08	-1.90926e-10	-1.04639	2.08244e-06	-1.90926e-10	-1.14093
132495547	chr9:132495547:C:T	2.38734e-09	-1.78193	-1.42609	1.66907e-09	-1.81621	-1.39729	2.6283e-07	-1.78395	-1.42677
132495579	chr9:132495579:G:A	1.90465e-08	-1.90926e-10	-1.13132	1.34649e-08	-1.90926e-10	-1.12568	2.06076e-06	-1.90926e-10	-1.1514
132495663	chr9:132495663:A:G	2.44634e-09	-1.7416	-1.44201	1.64048e-09	-1.79332	-1.43745	2.6873e-07	-1.74645	-1.44208
132495766	chr9:132495766:A:G	1.96152e-08	-1.90926e-10	-1.1019	1.5103e-08	-1.90926e-10	-1.01087	2.1693e-06	-1.90926e-10	-1.10007
132495782	chr9:132495782:T:C	3.08121e-09	-1.51098	-1.44191	2.15567e-09	-1.52517	-1.4325	3.4649e-07	-1.49229	-1.44208
132496215	chr9:132496215:C:A	2.30467e-09	-1.80126	-1.44201	1.5978e-09	-1.82477	-1.43236	2.53735e-07	-1.80399	-1.44196
132496279	chr9:132496279:C:T	1.60607e-08	-1.90926e-10	-1.30184	1.11353e-08	-1.90926e-10	-1.31565	1.77919e-06	-1.90926e-10	-1.29832
132496502	chr9:132496502:C:T	1.41425e-08	-1.90926e-10	-1.42903	9.93865e-09	-1.90926e-10	-1.42933	1.55878e-06	-1.90926e-10	-1.43057
132496575	chr9:132496575:A:G	1.93135e-08	-1.90926e-10	-1.1174	1.49391e-08	-1.90926e-10	-1.02178	2.12729e-06	-1.90926e-10	-1.11962
132496639	chr9:132496639:C:G	1.86027e-08	-1.90926e-10	-1.1549	1.31279e-08	-1.90926e-10	-1.15103	2.01672e-06	-1.90926e-10	-1.173
132497052	chr9:132497052:T:G	3.36738e-09	-1.42527	-1.4388	2.31153e-09	-1.44593	-1.44192	3.76585e-07	-1.41292	-1.43817
132497102	chr9:132497102:A:G	2.3606e-09	-1.79476	-1.42453	1.65666e-09	-1.78528	-1.43568	2.57521e-07	-1.81089	-1.42024
132497158	chr9:132497158:A:G	2.56456e-09	-1.71654	-1.41988	1.75854e-09	-1.72363	-1.43765	2.8546e-07	-1.70959	-1.41854
132497465	chr9:132497465:T:C	3.45947e-09	-1.54826	-1.28884	2.19692e-09	-1.64168	-1.29703	3.59694e-07	-1.61334	-1.28364
132497519	chr9:132497519:C:T	2.33719e-09	-1.80092	-1.42834	1.5838e-09	-1.82445	-1.44149	2.57599e-07	-1.80198	-1.42884
132497649	chr9:132497649:G:T	1.4936e-08	-1.90926e-10	-1.37444	1.0518e-08	-1.90926e-10	-1.37268	1.65557e-06	-1.90926e-10	-1.37033
132497777	chr9:132497777:T:C	2.51904e-09	-1.73608	-1.41825	1.79347e-09	-1.74888	-1.39273	2.7976e-07	-1.7272	-1.42109
132497824	chr9:132497824:G:A	4.30908e-08	-1.90926e-10	-0.314897	2.57043e-08	-1.90926e-10	-0.479107	4.71789e-06	-1.90926e-10	-0.323114
132497949	chr9:132497949:T:C	9.46997e-09	-0.412723	-1.41736	1.01067e-08	0.000317256	-1.41288	1.49136e-06	-0.0542869	-1.4205
132498110	chr9:132498110:G:A	2.93775e-09	-1.59437	-1.40619	2.00062e-09	-1.67499	-1.35732	3.27326e-07	-1.58484	-1.40643
132498170	chr9:132498170:G:T	1.90496e-08	-1.90926e-10	-1.13116	1.40341e-08	-1.90926e-10	-1.08428	2.11633e-06	-1.90926e-10	-1.12479
132498258	chr9:132498258:A:G	4.56863e-09	-1.18968	-1.36932	2.95403e-09	-1.23945	-1.40315	5.31798e-07	-1.13896	-1.367
132498282	chr9:132498282:G:A	1.41999e-08	-1.90926e-10	-1.42497	9.91367e-09	-1.90926e-10	-1.43185	1.57361e-06	-1.90926e-10	-1.42111
132498784	chr9:132498784:A:G	2.34433e-08	-1.90926e-10	-0.923622	1.74212e-08	-1.90926e-10	-0.868073	2.60922e-06	-1.90926e-10	-0.915425
132499058	chr9:132499058:G:A	2.35944e-09	-1.78485	-1.43494	1.6269e-09	-1.79759	-1.4415	2.66581e-07	-1.76026	-1.43629
132499377	chr9:132499377:G:A	3.70034e-09	-1.3276	-1.44219	2.17234e-09	-1.50884	-1.44112	3.60626e-07	-1.45227	-1.44212
132499540	chr9:132499540:G:A	1.72309e-08	-1.90926e-10	-1.2315	1.25609e-08	-1.90926e-10	-1.19517	1.8833e-06	-1.90926e-10	-1.24145
132499759	chr9:132499759:C:T	3.24184e-08	-0.599482	-4.23322e-10	2.82401e-08	-0.385021	-4.23322e-10	3.69762e-06	-0.566787	-4.23322e-10
132499877	chr9:132499877:C:T	1.39629e-08	-1.90926e-10	-1.4418	9.85974e-09	-1.90926e-10	-1.4373	1.54132e-06	-1.90926e-10	-1.44184
132499931	chr9:132499931:G:A	2.80782e-09	-1.82589	-1.21991	2.19557e-09	-1.7466	-1.19272	3.49311e-07	-1.7063	-1.21997
132500127	chr9:132500127:G:A	3.52306e-09	-1.46307	-1.35581	2.5379e-09	-1.4427	-1.35173	3.63331e-07	-1.53394	-1.35297
132500195	chr9:132500195:C:G	3.13957e-09	-1.4998	-1.43432	1.88661e-09	-1.65222	-1.43876	2.70673e-07	-1.74795	-1.43337
132500385	chr9:132500385:C:T	1.07866e-08	-1.6999	-4.23322e-10	7.46387e-09	-1.71569	-4.23322e-10	1.22348e-06	-1.67278	-4.23322e-10
132500534	chr9:132500534:TA:T	1.43309e-08	-1.90926e-10	-1.41579	9.88771e-09	-1.90926e-10	-1.43447	1.58131e-06	-1.90926e-10	-1.41622
132500678	chr9:132500678:C:T	1.43505e-08	-1.90926e-10	-1.41443	9.89495e-09	-1.90926e-10	-1.43374	1.58345e-06	-1.90926e-10	-1.41487
132500737	chr9:132500737:C:T	1.42272e-08	-1.90926e-10	-1.42305	1.01676e-08	-1.90926e-10	-1.40655	1.56846e-06	-1.90926e-10	-1.42438
132500905	chr9:132500905:C:T	2.45756e-09	-1.82215	-1.35688	1.6682e-09	-1.81701	-1.39701	2.71708e-07	-1.81617	-1.36133
132500908	chr9:132500908:C:T	2.55368e-09	-1.71343	-1.42724	1.75774e-09	-1.7319	-1.42983	3.03925e-07	-1.63855	-1.4269
132501831	chr9:132501831:G:A	3.42898e-09	-1.50917	-1.33678	2.45676e-09	-1.49501	-1.33192	3.55192e-07	-1.57645	-1.33312
132502052	chr9:132502052:C:T	2.81457e-09	-1.74627	-1.29713	1.88119e-09	-1.76699	-1.32687	3.17138e-07	-1.72039	-1.30251
132502112	chr9:132502112:G:A	3.0594e-08	-0.657404	-4.23322e-10	1.87019e-08	-0.797137	-4.23322e-10	3.859e-06	-0.524067	-4.23322e-10
132502359	chr9:132502359:A:G	2.61306e-09	-1.68027	-1.43742	1.84419e-09	-1.69987	-1.41386	3.10486e-07	-1.60632	-1.43777
132502377	chr9:132502377:T:C	2.83227e-09	-1.82048	-1.21665	1.86717e-09	-1.81268	-1.28866	3.12562e-07	-1.81321	-1.22422
132502422	chr9:132502422:G:A	2.59564e-09	-1.82289	-1.30149	1.74163e-09	-1.81612	-1.35482	2.86731e-07	-1.81635	-1.30734
132502532	chr9:132502532:A:G	1.48778e-08	-1.90926e-10	-1.37834	1.02191e-08	-1.90926e-10	-1.40151	1.64356e-06	-1.90926e-10	-1.37761
132502608	chr9:132502608:T:C	2.9643e-09	-1.81439	-1.17717	2.31507e-09	-1.69316	-1.19317	3.85964e-07	-1.65522	-1.17127
132502849	chr9:132502849:A:G	1.41577e-08	-1.90926e-10	-1.42795	1.00664e-08	-1.90926e-10	-1.41656	1.5609e-06	-1.90926e-10	-1.42921
132502865	chr9:132502865:T:C	1.44403e-08	-1.90926e-10	-1.40818	1.02961e-08	-1.90926e-10	-1.394	1.59809e-06	-1.90926e-10	-1.40567
132503036	chr9:132503036:G:A	1.0798e-08	-1.69885	-4.23322e-10	7.23924e-09	-1.74625	-4.23322e-10	1.12846e-06	-1.75362	-4.23322e-10
132503099	chr9:132503099:C:G	1.0646e-08	-1.71302	-4.23322e-10	7.25963e-09	-1.74343	-4.23322e-10	1.11096e-06	-1.76925	-4.23322e-10
132503561	chr9:132503561:G:A	2.90991e-09	-1.81756	-1.19253	2.27634e-09	-1.70226	-1.20093	3.74304e-07	-1.66874	-1.18842
132504079	chr9:132504079:G:A	1.42953e-08	-1.90926e-10	-1.41828	1.02053e-08	-1.90926e-10	-1.40285	1.57004e-06	-1.90926e-10	-1.42338
132504133	chr9:132504133:A:C	2.37107e-09	-1.78661	-1.42825	1.85994e-09	-1.70351	-1.40171	3.17212e-07	-1.59508	-1.42758
132504429	chr9:132504429:G:T	3.15682e-09	-1.51834	-1.4103	2.54815e-09	-1.38786	-1.40254	3.77672e-07	-1.43137	-1.41683
132504793	chr9:132504793:TCCAC:T	4.33551e-09	-1.73766	-0.873709	3.093e-09	-1.61685	-0.979776	5.99591e-07	-1.49413	-0.891856
132504927	chr9:132504927:C:T	4.6759e-09	-1.72968	-0.806106	3.32461e-09	-1.6052	-0.919208	6.49739e-07	-1.47904	-0.826622
132505358	chr9:132505358:T:G	1.45738e-08	-1.90926e-10	-1.39898	1.01447e-08	-1.90926e-10	-1.40881	1.60406e-06	-1.90926e-10	-1.40194
132505956	chr9:132505956:C:T	1.03652e-08	-1.73976	-4.23322e-10	7.08806e-09	-1.76735	-4.23322e-10	1.16764e-06	-1.71949	-4.23322e-10
132506097	chr9:132506097:T:C	5.07213e-09	-1.72386	-0.73059	3.65207e-09	-1.60412	-0.826346	7.12371e-07	-1.46877	-0.744857
132506169	chr9:132506169:C:T	1.40708e-08	-1.90926e-10	-1.43411	9.90285e-09	-1.90926e-10	-1.43294	1.55075e-06	-1.90926e-10	-1.43573
132506347	chr9:132506347:C:T	3.15839e-09	-1.81427	-1.11388	2.1823e-09	-1.74125	-1.20413	4.06729e-07	-1.65591	-1.11818
132506695	chr9:132506695:T:C	1.45066e-08	-1.57388	0.170279	1.07568e-08	-1.66537	0.315144	1.43918e-06	-1.66023	0.149829
132506811	chr9:132506811:C:T	3.71405e-09	-1.34803	-1.41806	3.26341e-09	-1.1287	-1.41429	4.28487e-07	-1.30237	-1.4196
132507434	chr9:132507434:A:G	3.9112e-08	-1.90926e-10	-0.411778	2.29282e-08	-1.90926e-10	-0.593395	4.20657e-06	-1.90926e-10	-0.437828
132507697	chr9:132507697:C:T	2.56679e-09	-1.69333	-1.44223	1.80021e-09	-1.71003	-1.42783	3.0505e-07	-1.61953	-1.44222
132508013	chr9:132508013:A:G	1.43539e-08	-1.90926e-10	-1.41419	9.9226e-09	-1.90926e-10	-1.43095	1.58376e-06	-1.90926e-10	-1.41467
132508561	chr9:132508561:C:T	3.00076e-09	-1.7653	-1.21404	2.13597e-09	-1.79941	-1.16743	3.18251e-07	-1.79748	-1.22191
132508738	chr9:132508738:C:T	1.41755e-08	-1.90926e-10	-1.42669	1.00661e-08	-1.90926e-10	-1.41659	1.56723e-06	-1.90926e-10	-1.42516
132508744	chr9:132508744:G:A	1.47966e-08	-1.38381	-4.23322e-10	1.06244e-08	-1.36261	-4.23322e-10	1.81556e-06	-1.27808	-4.23322e-10
132509090	chr9:132509090:G:A	3.45953e-09	-1.62008	-1.217	2.84969e-09	-1.49337	-1.18518	3.99754e-07	-1.56964	-1.22174
132509301	chr9:132509301:G:A	1.70257e-08	-1.90926e-10	-1.24349	1.1296e-08	-1.90926e-10	-1.30132	1.86947e-06	-1.90926e-10	-1.24882
132509396	chr9:132509396:C:T	2.30762e-09	-1.82041	-1.42158	1.59809e-09	-1.82496	-1.43199	2.52666e-07	-1.826	-1.42416
132510131	chr9:132510131:C:A	3.18454e-09	-1.57747	-1.34243	2.27354e-09	-1.59482	-1.30961	3.97678e-07	-1.46049	-1.3361
132510188	chr9:132510188:A:G	3.83534e-09	-1.79361	-0.940343	2.60637e-09	-1.70871	-1.0591	5.11373e-07	-1.59995	-0.945177
132510261	chr9:132510261:T:C	2.41914e-09	-1.79886	-1.39593	1.65688e-09	-1.80842	-1.41241	2.62644e-07	-1.81155	-1.39988
132510285	chr9:132510285:A:G	3.07877e-09	-1.8044	-1.14928	2.20488e-09	-1.72836	-1.20674	4.02204e-07	-1.63359	-1.15169
132510289	chr9:132510289:G:A	3.01717e-09	-1.77826	-1.19563	2.16127e-09	-1.80823	-1.14684	3.20873e-07	-1.80639	-1.2048
132510699	chr9:132510699:A:G	4.56613e-09	-1.7551	-0.804441	3.12396e-09	-1.64223	-0.944432	6.42001e-07	-1.50897	-0.808671
132511128	chr9:132511128:A:G	2.25555e-09	-1.82428	-1.44053	1.5935e-09	-1.82224	-1.43759	2.49318e-07	-1.82268	-1.44082
132511469	chr9:132511469:C:T	5.1204e-08	-0.14239	-4.23322e-10	4.59409e-08	0.101593	-4.23322e-10	5.9449e-06	-0.0919416	-4.23322e-10
132511618	chr9:132511618:A:G	2.52315e-09	-1.73607	-1.41663	2.05536e-09	-1.6536	-1.35171	2.78139e-07	-1.73	-1.42411
132511634	chr9:132511634:G:A	2.95602e-09	-1.73784	-1.25653	2.39194e-09	-1.7636	-1.09005	3.11956e-07	-1.76701	-1.27236
132511780	chr9:132511780:G:C	1.71269e-08	-1.90926e-10	-1.23756	1.14003e-08	-1.90926e-10	-1.29212	1.88638e-06	-1.90926e-10	-1.23982
132511831	chr9:132511831:G:A	1.47201e-08	-1.90926e-10	-1.38899	1.04537e-08	-1.90926e-10	-1.3788	1.62227e-06	-1.90926e-10	-1.39065
132511838	chr9:132511838:G:A	1.54534e-08	-1.90926e-10	-1.34038	1.04579e-08	-1.90926e-10	-1.3784	1.70104e-06	-1.90926e-10	-1.34324
132512147	chr9:132512147:G:A	5.56261e-09	-1.80952	-0.552621	4.42171e-09	-1.82559	-0.413649	6.26043e-07	-1.79364	-0.549175
132512731	chr9:132512731:A:G	3.03106e-09	-1.74502	-1.22428	1.80975e-09	-1.79957	-1.333	3.08383e-07	-1.82757	-1.22332
132512851	chr9:132512851:G:T	3.52965e-09	-1.61388	-1.20313	2.46427e-09	-1.62448	-1.19939	3.77534e-07	-1.64114	-1.20743
132512938	chr9:132512938:A:G	5.57026e-09	-1.79484	-0.565921	4.39633e-09	-1.81996	-0.425037	6.29474e-07	-1.77572	-0.561629
132513028	chr9:132513028:T:A	5.3259e-09	-1.54214	-0.863486	3.20062e-09	-1.61546	-0.946956	5.94552e-07	-1.52213	-0.87229
132513412	chr9:132513412:G:A	2.86813e-09	-1.67983	-1.34472	1.75536e-09	-1.75919	-1.4039	2.76685e-07	-1.81398	-1.34537
132513874	chr9:132513874:C:T	2.84991e-09	-1.64008	-1.39084	1.8899e-09	-1.69213	-1.39711	3.20284e-07	-1.61753	-1.39549
132514173	chr9:132514173:C:T	4.83471e-09	-1.16566	-1.33672	2.46365e-09	-1.49215	-1.33197	3.55179e-07	-1.57367	-1.33594
132514787	chr9:132514787:C:G	1.60065e-08	-1.90926e-10	-1.30522	1.14939e-08	-1.90926e-10	-1.28395	1.76615e-06	-1.90926e-10	-1.30567
132514816	chr9:132514816:C:T	2.64102e-09	-1.7571	-1.34995	1.69165e-09	-1.80572	-1.39434	2.71251e-07	-1.82794	-1.35124
132514970	chr9:132514970:G:A	1.3986e-08	-1.90926e-10	-1.44015	9.89032e-09	-1.90926e-10	-1.43421	1.54294e-06	-1.90926e-10	-1.44079
132515266	chr9:132515266:T:C	3.91075e-09	-1.6086	-1.10588	2.57495e-09	-1.59931	-1.18063	4.3002e-07	-1.60264	-1.11576
132515828	chr9:132515828:C:T	1.40261e-08	-1.90926e-10	-1.43729	9.99762e-09	-1.90926e-10	-1.42342	1.54752e-06	-1.90926e-10	-1.43782
132515867	chr9:132515867:T:TC	2.92629e-09	-1.60984	-1.39464	2.05768e-09	-1.61118	-1.39301	3.14032e-07	-1.63621	-1.39652
132516576	chr9:132516576:A:G	3.9853e-09	-1.35791	-1.33769	2.30279e-09	-1.56167	-1.32998	3.3445e-07	-1.63102	-1.33873
132516955	chr9:132516955:T:C	1.47401e-08	-1.90926e-10	-1.38764	1.01127e-08	-1.90926e-10	-1.41197	1.62834e-06	-1.90926e-10	-1.38691
132517037	chr9:132517037:G:A	1.46012e-08	-1.90926e-10	-1.39711	1.00203e-08	-1.90926e-10	-1.42115	1.6209e-06	-1.90926e-10	-1.3915
132517055	chr9:132517055:C:A	3.38419e-09	-1.41719	-1.44191	1.86712e-09	-1.65954	-1.44183	2.78274e-07	-1.71175	-1.44187
132517099	chr9:132517099:A:G	1.50964e-08	-1.90926e-10	-1.36375	1.03106e-08	-1.90926e-10	-1.39259	1.66896e-06	-1.90926e-10	-1.36227
132517383	chr9:132517383:T:C	1.08888e-08	-1.69047	-4.23322e-10	7.62524e-09	-1.6943	-4.23322e-10	1.24898e-06	-1.65215	-4.23322e-10
132517411	chr9:132517411:G:A	1.4406e-08	-1.90926e-10	-1.41056	9.95613e-09	-1.90926e-10	-1.42757	1.59141e-06	-1.90926e-10	-1.40986
132517901	chr9:132517901:A:G	1.45286e-08	-1.90926e-10	-1.40209	1.00244e-08	-1.90926e-10	-1.42074	1.60623e-06	-1.90926e-10	-1.40059
132518044	chr9:132518044:G:C	1.40237e-08	-1.90926e-10	-1.43746	9.99568e-09	-1.90926e-10	-1.42361	1.54577e-06	-1.90926e-10	-1.43895
132518673	chr9:132518673:G:A	3.06696e-09	-1.52242	-1.4351	1.71446e-09	-1.74845	-1.43821	2.65697e-07	-1.76347	-1.4364
132518758	chr9:132518758:C:A	1.66437e-08	-1.90926e-10	-1.26618	1.21494e-08	-1.90926e-10	-1.22848	1.83859e-06	-1.90926e-10	-1.26548
132518911	chr9:132518911:G:A	1.57069e-08	-1.90926e-10	-1.32411	1.05747e-08	-1.90926e-10	-1.3673	1.72864e-06	-1.90926e-10	-1.32714
132518979	chr9:132518979:G:A	1.43073e-08	-1.90926e-10	-1.41744	1.02392e-08	-1.90926e-10	-1.39954	1.57681e-06	-1.90926e-10	-1.41907
132519139	chr9:132519139:C:T	4.11383e-09	-1.79672	-0.867128	2.59884e-09	-1.82753	-0.943168	4.39278e-07	-1.81308	-0.88402
132520172	chr9:132520172:A:G	2.76382e-09	-1.81559	-1.24601	1.82698e-09	-1.81983	-1.30326	3.09612e-07	-1.79127	-1.25564
132520554	chr9:132520554:A:G	3.29207e-09	-1.48278	-1.40391	2.02449e-09	-1.58715	-1.4333	3.83895e-07	-1.42721	-1.40465
132520574	chr9:132520574:G:C	2.48681e-09	-1.72949	-1.43772	1.62295e-09	-1.79937	-1.44215	2.61065e-07	-1.78127	-1.43619
132520633	chr9:132520633:T:G	9.99873e-09	-1.77575	-4.23322e-10	7.27348e-09	-1.74153	-4.23322e-10	1.10898e-06	-1.77104	-4.23322e-10
132520918	chr9:132520918:T:C	3.05886e-09	-1.79284	-1.16733	1.92865e-09	-1.8279	-1.24105	3.26655e-07	-1.815	-1.17833
132520986	chr9:132520986:T:C	3.09449e-09	-1.78543	-1.16315	1.9363e-09	-1.82791	-1.23707	3.26751e-07	-1.81889	-1.17414
132521145	chr9:132521145:TC:T	7.85753e-08	0.28585	-4.23322e-10	4.51078e-08	0.0832926	-4.23322e-10	8.2113e-06	0.231035	-4.23322e-10
132521162	chr9:132521162:A:C	3.26576e-09	-1.79852	-1.0962	2.05802e-09	-1.82732	-1.1767	3.5133e-07	-1.81156	-1.10895
132521390	chr9:132521390:T:C	1.40173e-08	-1.90926e-10	-1.43792	9.95455e-09	-1.90926e-10	-1.42773	1.54849e-06	-1.90926e-10	-1.4372
132521642	chr9:132521642:G:A	1.39578e-08	-1.90926e-10	-1.44217	9.82317e-09	-1.90926e-10	-1.44102	1.54095e-06	-1.90926e-10	-1.44207
132521730	chr9:132521730:T:C	3.37667e-09	-1.75846	-1.10286	2.03773e-09	-1.82448	-1.18945	3.44652e-07	-1.82609	-1.1136
132522002	chr9:132522002:C:T	3.24071e-09	-1.79909	-1.10333	2.04613e-09	-1.82724	-1.18258	3.49025e-07	-1.81113	-1.11596
132522221	chr9:132522221:C:G	3.21847e-09	-1.79605	-1.11325	2.02719e-09	-1.82764	-1.19147	3.44882e-07	-1.81336	-1.12567
132522369	chr9:132522369:A:AT	2.51081e-09	-1.75464	-1.40297	1.92876e-09	-1.67584	-1.39305	2.83696e-07	-1.72805	-1.40627
132522386	chr9:132522386:T:C	3.18246e-09	-1.80241	-1.11814	2.0204e-09	-1.8266	-1.19587	3.44905e-07	-1.80847	-1.13049
132522411	chr9:132522411:A:G	3.67753e-09	-1.45617	-1.3198	2.22039e-09	-1.56206	-1.36602	4.25761e-07	-1.4061	-1.32226
132522477	chr9:132522477:T:A	3.14881e-09	-1.80149	-1.12969	2e-09	-1.8268	-1.20582	3.40776e-07	-1.80929	-1.14171
132522481	chr9:132522481:C:T	1.61637e-08	-1.90926e-10	-1.29544	1.08176e-08	-1.90926e-10	-1.34459	1.77809e-06	-1.90926e-10	-1.29893
132522729	chr9:132522729:T:C	3.19347e-09	-1.82751	-1.08959	2.14322e-09	-1.79642	-1.16703	3.76895e-07	-1.74787	-1.1024
132523064	chr9:132523064:C:T	1.39574e-08	-1.90926e-10	-1.4422	9.82025e-09	-1.90926e-10	-1.44132	1.54071e-06	-1.90926e-10	-1.44223
132523150	chr9:132523150:T:C	3.25173e-09	-1.82451	-1.07451	2.28578e-09	-1.76252	-1.13654	4.02485e-07	-1.69879	-1.08578
132523180	chr9:132523180:C:T	1.49319e-08	-1.90926e-10	-1.37471	1.06084e-08	-1.90926e-10	-1.36411	1.64196e-06	-1.90926e-10	-1.37859
132523243	chr9:132523243:A:G	2.82234e-08	-1.90926e-10	-0.738058	1.94018e-08	-1.90926e-10	-0.760396	3.07692e-06	-1.90926e-10	-0.750546
132523575	chr9:132523575:G:A	9.63227e-09	-1.81309	-4.23322e-10	6.69647e-09	-1.82418	-4.23322e-10	1.05832e-06	-1.81779	-4.23322e-10
132523631	chr9:132523631:C:T	1.61478e-08	-1.29642	-4.23322e-10	1.2488e-08	-1.20099	-4.23322e-10	1.82637e-06	-1.27215	-4.23322e-10
132523817	chr9:132523817:T:C	3.93715e-09	-1.82728	-0.880472	2.61113e-09	-1.80161	-0.964374	4.57845e-07	-1.75674	-0.898961
132523983	chr9:132523983:T:C	4.86601e-09	-1.82587	-0.670062	3.34923e-09	-1.76873	-0.748305	5.90417e-07	-1.70919	-0.692214
132524036	chr9:132524036:C:T	1.70853e-08	-1.90926e-10	-1.23999	1.22244e-08	-1.90926e-10	-1.22233	1.87252e-06	-1.90926e-10	-1.24719
132524458	chr9:132524458:C:T	4.63519e-09	-1.80079	-0.743738	3.32246e-09	-1.81923	-0.705824	4.94713e-07	-1.81412	-0.764132
132524664	chr9:132524664:A:T	3.23717e-09	-1.54549	-1.35801	2.12176e-09	-1.63018	-1.34334	3.76139e-07	-1.4917	-1.36057
132524716	chr9:132524716:T:A	3.05239e-09	-1.62549	-1.33679	2.03187e-09	-1.69631	-1.3205	3.51648e-07	-1.57993	-1.33967
132524809	chr9:132524809:C:T	2.40628e-09	-1.81618	-1.38395	1.66039e-09	-1.8267	-1.39202	2.70365e-07	-1.80194	-1.38051
132524824	chr9:132524824:A:G	3.05555e-08	-1.90926e-10	-0.658663	2.18634e-08	-1.90926e-10	-0.640951	3.32156e-06	-1.90926e-10	-0.674041
132525302	chr9:132525302:G:T	3.3195e-09	-1.62496	-1.25343	2.22429e-09	-1.70099	-1.22533	3.79325e-07	-1.58449	-1.25935
132525315	chr9:132525315:C:T	1.4221e-08	-1.90926e-10	-1.42349	1.01036e-08	-1.90926e-10	-1.41287	1.57063e-06	-1.90926e-10	-1.423
132525741	chr9:132525741:C:T	3.13448e-09	-1.59983	-1.33592	2.07422e-09	-1.68061	-1.31557	3.59244e-07	-1.55761	-1.34062
132525745	chr9:132525745:A:G	1.40578e-08	-1.90926e-10	-1.43503	9.84574e-09	-1.90926e-10	-1.43872	1.55086e-06	-1.90926e-10	-1.43567
132526303	chr9:132526303:C:T	3.15173e-09	-1.60356	-1.3267	2.08696e-09	-1.68368	-1.30638	3.61231e-07	-1.56092	-1.33179
132526446	chr9:132526446:A:G	1.46055e-08	-1.90926e-10	-1.39681	1.00607e-08	-1.90926e-10	-1.41713	1.61009e-06	-1.90926e-10	-1.39818
132526453	chr9:132526453:C:T	2.82032e-08	-1.90926e-10	-0.738772	1.80768e-08	-1.90926e-10	-0.831132	3.0927e-06	-1.90926e-10	-0.745431
132529664	chr9:132529664:A:C	1.50098e-08	-1.90926e-10	-1.3695	1.01986e-08	-1.90926e-10	-1.40351	1.65088e-06	-1.90926e-10	-1.37317
132529874	chr9:132529874:T:G	1.4152e-08	-1.90926e-10	-1.42835	1.01045e-08	-1.90926e-10	-1.41279	1.56003e-06	-1.90926e-10	-1.42977
132529901	chr9:132529901:A:G	7.10849e-09	-1.82521	-0.291712	4.99565e-09	-1.82186	-0.295333	7.68451e-07	-1.82646	-0.31139
132530363	chr9:132530363:CCT:C	2.03215e-07	-1.90926e-10	1.23606	1.39262e-07	-1.90926e-10	1.2106	2.09832e-05	-1.90926e-10	1.16924
132530555	chr9:132530555:G:A	3.48619e-09	-1.66841	-1.16099	2.43952e-09	-1.73584	-1.09812	3.98074e-07	-1.63303	-1.16257
132530818	chr9:132530818:G:A	4.78841e-09	-1.51596	-0.996051	3.07907e-09	-1.63406	-0.967078	5.47491e-07	-1.47937	-0.997514
132530925	chr9:132530925:A:T	6.04102e-09	-1.67855	-0.601084	2.96604e-09	-1.77776	-0.860773	7.00629e-07	-1.63072	-0.599536
132531012	chr9:132531012:A:G	3.37051e-09	-1.64489	-1.21825	2.18054e-09	-1.73885	-1.20733	3.87484e-07	-1.61088	-1.21168
132531107	chr9:132531107:C:T	8.14692e-09	-1.5618	-0.418763	5.63991e-09	-1.6827	-0.313193	8.97137e-07	-1.54058	-0.442447
132531251	chr9:132531251:T:C	1.39632e-08	-1.90926e-10	-1.44178	9.82339e-09	-1.90926e-10	-1.441	1.54121e-06	-1.90926e-10	-1.44191
132531294	chr9:132531294:T:C	1.43138e-08	-1.90926e-10	-1.41698	9.85659e-09	-1.90926e-10	-1.43762	1.58072e-06	-1.90926e-10	-1.41659
132532007	chr9:132532007:A:T	1.41835e-08	-1.90926e-10	-1.42613	1.0025e-08	-1.90926e-10	-1.42069	1.5682e-06	-1.90926e-10	-1.42454
132532706	chr9:132532706:C:T	2.27286e-08	-1.61712	0.662538	1.87336e-08	-1.62342	0.827976	2.4351e-06	-1.64654	0.66205
132532820	chr9:132532820:A:T	1.47387e-08	-1.90926e-10	-1.38773	1.01648e-08	-1.90926e-10	-1.40683	1.63504e-06	-1.90926e-10	-1.38281
132532922	chr9:132532922:G:A	1.19111e-08	-1.60073	-4.23322e-10	7.61623e-09	-1.69548	-4.23322e-10	1.19893e-06	-1.69305	-4.23322e-10
132532926	chr9:132532926:G:A	1.42022e-08	-1.90926e-10	-1.42481	9.87013e-09	-1.90926e-10	-1.43625	1.56694e-06	-1.90926e-10	-1.42535
132533184	chr9:132533184:T:C	2.41891e-09	-1.82587	-1.36902	1.64888e-09	-1.82475	-1.40092	2.68396e-07	-1.81609	-1.37368
132533327	chr9:132533327:T:C	3.34595e-09	-1.8035	-1.06696	2.09771e-09	-1.82691	-1.15801	3.69514e-07	-1.78736	-1.08269
132533427	chr9:132533427:AAC:A	2.62703e-08	-1.90926e-10	-0.80977	1.94809e-08	-1.90926e-10	-0.75633	2.90071e-06	-1.90926e-10	-0.809522
132533462	chr9:132533462:T:TTC	1.42453e-08	-1.90926e-10	-1.42178	9.84169e-09	-1.90926e-10	-1.43914	1.57123e-06	-1.90926e-10	-1.42262
132533466	chr9:132533466:G:GCTGCGTCCT	1.40621e-08	-1.90926e-10	-1.43472	9.81103e-09	-1.90926e-10	-1.44226	1.55153e-06	-1.90926e-10	-1.43523
132533471	chr9:132533471:G:C	1.73861e-08	-1.90926e-10	-1.22254	1.25239e-08	-1.90926e-10	-1.19812	1.90299e-06	-1.90926e-10	-1.23105
132533820	chr9:132533820:G:T	1.39567e-08	-1.90926e-10	-1.44225	9.8782e-09	-1.90926e-10	-1.43543	1.54067e-06	-1.90926e-10	-1.44226
132533956	chr9:132533956:C:T	4.88656e-09	-1.68849	-0.803228	3.15567e-09	-1.73714	-0.839421	5.06339e-07	-1.73551	-0.819511
132534267	chr9:132534267:T:C	1.39612e-08	-1.90926e-10	-1.44193	9.85566e-09	-1.90926e-10	-1.43772	1.54104e-06	-1.90926e-10	-1.44202
132534443	chr9:132534443:T:G	1.39586e-08	-1.90926e-10	-1.44211	9.86407e-09	-1.90926e-10	-1.43686	1.5408e-06	-1.90926e-10	-1.44217
132534651	chr9:132534651:A:G	1.76138e-08	-1.90926e-10	-1.20953	1.22621e-08	-1.90926e-10	-1.21925	1.89514e-06	-1.90926e-10	-1.23518
132534665	chr9:132534665:G:A	3.0231e-09	-1.72547	-1.24646	1.95164e-09	-1.79016	-1.26693	3.39507e-07	-1.69789	-1.25685
132534887	chr9:132534887:A:C	1.39739e-08	-1.90926e-10	-1.44102	9.83599e-09	-1.90926e-10	-1.43972	1.54229e-06	-1.90926e-10	-1.44121
132535068	chr9:132535068:C:A	4.17184e-08	-1.90926e-10	-0.347266	2.44898e-08	-1.90926e-10	-0.527505	4.74449e-06	-1.90926e-10	-0.317492
132535342	chr9:132535342:C:T	5.0306e-08	-1.90926e-10	-0.160083	2.94764e-08	-1.90926e-10	-0.342173	5.70917e-06	-1.90926e-10	-0.132401
132536198	chr9:132536198:T:C	1.39704e-08	-1.90926e-10	-1.44127	9.84006e-09	-1.90926e-10	-1.4393	1.54193e-06	-1.90926e-10	-1.44144
132536411	chr9:132536411:G:T	3.12559e-09	-1.82196	-1.11662	2.05698e-09	-1.81026	-1.19427	3.40096e-07	-1.82715	-1.12585
132537154	chr9:132537154:A:G	4.06267e-08	-1.90926e-10	-0.373782	2.28389e-08	-1.90926e-10	-0.5973	4.56202e-06	-1.90926e-10	-0.356711
132537698	chr9:132537698:A:C	4.45347e-09	-1.77746	-0.80706	2.6758e-09	-1.80464	-0.936877	4.81044e-07	-1.80122	-0.805054
132538399	chr9:132538399:T:A	1.40486e-08	-1.90926e-10	-1.43569	9.93299e-09	-1.90926e-10	-1.4299	1.54924e-06	-1.90926e-10	-1.43671
132538642	chr9:132538642:A:G	2.65115e-09	-1.81624	-1.28697	1.7572e-09	-1.82796	-1.33408	2.94374e-07	-1.80123	-1.29615
132538709	chr9:132538709:CG:TG	1.67988e-08	-1.90926e-10	-1.2569	1.17145e-08	-1.90926e-10	-1.26493	1.81295e-06	-1.90926e-10	-1.27952
132538739	chr9:132538739:C:T	5.77679e-08	-1.90926e-10	-0.0217745	3.18611e-08	-1.90926e-10	-0.264376	6.44104e-06	-1.90926e-10	-0.0117861
132538923	chr9:132538923:T:C	4.74378e-09	-1.23786	-1.28352	3.13634e-09	-1.42028	-1.16243	4.7828e-07	-1.32061	-1.29143
132539270	chr9:132539270:C:T	2.38957e-08	-1.90926e-10	-0.904511	1.50117e-08	-1.90926e-10	-1.01693	2.67995e-06	-1.90926e-10	-0.888679
132539594	chr9:132539594:A:G	5.14342e-09	-1.80159	-0.638902	3.33175e-09	-1.82789	-0.694375	5.61691e-07	-1.79955	-0.651734
132539656	chr9:132539656:C:T	3.47779e-08	-1.90926e-10	-0.529226	2.00648e-08	-1.90926e-10	-0.726797	3.90606e-06	-1.90926e-10	-0.511947
132539734	chr9:132539734:T:C	5.46033e-09	-1.79855	-0.582149	3.16918e-09	-1.82564	-0.746652	6.07498e-07	-1.78376	-0.589118
132539756	chr9:132539756:C:T	4.3355e-08	-1.90926e-10	-0.308787	2.37125e-08	-1.90926e-10	-0.55976	4.87338e-06	-1.90926e-10	-0.290687
132539785	chr9:132539785:C:G	1.18879e-08	-1.60269	-4.23322e-10	9.09361e-09	-1.51819	-4.23322e-10	1.3359e-06	-1.58487	-4.23322e-10
132539901	chr9:132539901:G:C	3.19516e-08	-1.90926e-10	-0.613984	2.32523e-08	-1.90926e-10	-0.579359	3.46848e-06	-1.90926e-10	-0.630759
132540263	chr9:132540263:C:T	1.83421e-08	-1.16901	-4.23322e-10	1.19491e-08	-1.24511	-4.23322e-10	1.99895e-06	-1.18185	-4.23322e-10
132540348	chr9:132540348:T:G	1.69421e-08	-1.90926e-10	-1.24841	1.14545e-08	-1.90926e-10	-1.28738	1.87151e-06	-1.90926e-10	-1.24773
132540430	chr9:132540430:G:T	1.52639e-08	-1.90926e-10	-1.35272	1.03553e-08	-1.90926e-10	-1.38827	1.68757e-06	-1.90926e-10	-1.35118
132540825	chr9:132540825:T:C	1.62924e-08	-1.90926e-10	-1.28751	1.10726e-08	-1.90926e-10	-1.32129	1.79968e-06	-1.90926e-10	-1.28687
132541215	chr9:132541215:C:A	1.87913e-08	-1.90926e-10	-1.14481	1.22495e-08	-1.90926e-10	-1.22027	2.09703e-06	-1.90926e-10	-1.13395
132541447	chr9:132541447:G:A	1.49007e-08	-1.90926e-10	-1.3768	1.10053e-08	-1.90926e-10	-1.32739	1.64693e-06	-1.90926e-10	-1.37557
132541476	chr9:132541476:C:G	2.1561e-08	-1.90926e-10	-1.00732	1.33867e-08	-1.90926e-10	-1.1315	2.39962e-06	-1.90926e-10	-0.999167
132541673	chr9:132541673:T:C	1.40985e-08	-1.90926e-10	-1.43214	9.8326e-09	-1.90926e-10	-1.44006	1.55657e-06	-1.90926e-10	-1.43199
132541700	chr9:132541700:G:A	2.50749e-08	-1.90926e-10	-0.856342	1.64825e-08	-1.90926e-10	-0.923463	2.77548e-06	-1.90926e-10	-0.853652
132541859	chr9:132541859:G:A	2.03767e-08	-1.90926e-10	-1.06381	1.48016e-08	-1.90926e-10	-1.03103	2.23525e-06	-1.90926e-10	-1.07012
132542245	chr9:132542245:C:T	1.7391e-08	-1.90926e-10	-1.22225	1.19045e-08	-1.90926e-10	-1.24884	1.92903e-06	-1.90926e-10	-1.21746
132542408	chr9:132542408:C:G	1.57126e-08	-1.90926e-10	-1.32375	1.09699e-08	-1.90926e-10	-1.33061	1.70348e-06	-1.90926e-10	-1.3418
132542461	chr9:132542461:G:A	2.65781e-09	-1.77543	-1.32528	1.86097e-09	-1.81616	-1.28851	2.81785e-07	-1.81726	-1.32383
132542920	chr9:132542920:C:A	1.48097e-08	-1.90926e-10	-1.38293	1.09205e-08	-1.90926e-10	-1.33512	1.63668e-06	-1.90926e-10	-1.3818
132543066	chr9:132543066:C:T	2.32023e-08	-1.90926e-10	-0.933958	1.39536e-08	-1.90926e-10	-1.09003	2.57336e-06	-1.90926e-10	-0.929265
132543164	chr9:132543164:C:T	2.32627e-08	-1.90926e-10	-0.931358	1.39775e-08	-1.90926e-10	-1.08831	2.5785e-06	-1.90926e-10	-0.927269
132543444	chr9:132543444:G:T	1.5625e-08	-1.90926e-10	-1.32933	1.17132e-08	-1.90926e-10	-1.26505	1.72779e-06	-1.90926e-10	-1.32763
132543586	chr9:132543586:G:A	1.55034e-08	-1.90926e-10	-1.33715	1.1597e-08	-1.90926e-10	-1.27502	1.71414e-06	-1.90926e-10	-1.33556
132543939	chr9:132543939:G:A	2.46247e-09	-1.82289	-1.35415	1.77695e-09	-1.82788	-1.32299	2.70595e-07	-1.82772	-1.35388
132543994	chr9:132543994:G:A	1.77152e-08	-1.90926e-10	-1.20378	1.21446e-08	-1.90926e-10	-1.22888	1.96447e-06	-1.90926e-10	-1.19925
132544082	chr9:132544082:A:G	3.12232e-09	-1.78533	-1.1543	1.99804e-09	-1.75204	-1.28155	3.62739e-07	-1.73855	-1.15
132544119	chr9:132544119:G:A	1.40677e-08	-1.90926e-10	-1.43433	9.83524e-09	-1.90926e-10	-1.43979	1.55364e-06	-1.90926e-10	-1.43387
132544229	chr9:132544229:T:C	2.50852e-08	-1.90926e-10	-0.855931	1.43293e-08	-1.90926e-10	-1.06346	2.77039e-06	-1.90926e-10	-0.855488
132544560	chr9:132544560:A:G	2.28858e-09	-1.82459	-1.42569	1.63186e-09	-1.82742	-1.40862	2.51974e-07	-1.82705	-1.42585
132544732	chr9:132544732:G:A	1.43972e-08	-1.90926e-10	-1.41117	9.8941e-09	-1.90926e-10	-1.43382	1.59011e-06	-1.90926e-10	-1.41067
132544795	chr9:132544795:T:C	2.45934e-09	-1.77093	-1.40739	1.83805e-09	-1.70316	-1.4139	2.70133e-07	-1.78141	-1.4019
132544804	chr9:132544804:G:A	2.27423e-09	-1.82701	-1.42956	1.62386e-09	-1.82537	-1.41559	2.51603e-07	-1.82459	-1.42979
132544871	chr9:132544871:G:A	1.90356e-08	-1.90926e-10	-1.1319	1.30225e-08	-1.90926e-10	-1.15908	2.11301e-06	-1.90926e-10	-1.12636
132545140	chr9:132545140:AG:A	1.57458e-08	-1.90926e-10	-1.32164	1.10052e-08	-1.90926e-10	-1.32739	1.70663e-06	-1.90926e-10	-1.33995
132545235	chr9:132545235:C:A	2.95706e-08	-1.90926e-10	-0.691426	1.76504e-08	-1.90926e-10	-0.855003	3.27858e-06	-1.90926e-10	-0.687066
132545460	chr9:132545460:C:T	2.28911e-09	-1.82694	-1.4231	1.82377e-09	-1.81314	-1.31172	2.50718e-07	-1.82778	-1.43012
132546192	chr9:132546192:C:T	6.49156e-09	-1.30607	-0.901635	3.73823e-09	-1.3909	-1.01625	7.35634e-07	-1.27643	-0.905071
132546416	chr9:132546416:G:A	3.00201e-09	-1.8156	-1.16333	1.97005e-09	-1.81432	-1.23338	3.48567e-07	-1.76981	-1.15859
132546557	chr9:132546557:G:A	1.4929e-08	-1.90926e-10	-1.3749	1.09411e-08	-1.90926e-10	-1.33324	1.65296e-06	-1.90926e-10	-1.37191
132546801	chr9:132546801:G:A	3.00827e-09	-1.65607	-1.32078	2.13387e-09	-1.61243	-1.35539	3.45805e-07	-1.61378	-1.32258
132547241	chr9:132547241:C:T	1.80519e-08	-1.82242	0.637468	1.32718e-08	-1.7861	0.645979	1.93874e-06	-1.82709	0.614657
132547242	chr9:132547242:G:A	6.26894e-09	-1.68476	-0.557842	4.38228e-09	-1.71643	-0.531766	6.67796e-07	-1.71722	-0.561031
132547565	chr9:132547565:G:T	3.97779e-08	-1.90926e-10	-0.394896	2.39452e-08	-1.90926e-10	-0.549997	4.44543e-06	-1.90926e-10	-0.3826
132547806	chr9:132547806:G:A	1.07949e-08	-1.69914	-4.23322e-10	8.11405e-09	-1.63217	-4.23322e-10	1.16984e-06	-1.71761	-4.23322e-10
132547910	chr9:132547910:C:A	3.28622e-09	-1.65416	-1.23431	2.299e-09	-1.61169	-1.2816	3.78087e-07	-1.61046	-1.23665
132548404	chr9:132548404:A:G	1.83284e-08	-1.90926e-10	-1.16975	1.32154e-08	-1.90926e-10	-1.14438	2.05612e-06	-1.90926e-10	-1.15366
132549219	chr9:132549219:C:T	4.07806e-08	-1.90926e-10	-0.37	2.38311e-08	-1.90926e-10	-0.554771	4.54887e-06	-1.90926e-10	-0.359598
132549340	chr9:132549340:C:T	9.00521e-09	-1.65447	-0.225939	6.42336e-09	-1.68774	-0.178087	9.55739e-07	-1.69009	-0.229659
132549372	chr9:132549372:C:T	3.40661e-09	-1.55402	-1.29848	2.17153e-09	-1.63911	-1.31122	3.72054e-07	-1.55959	-1.3036
132549577	chr9:132549577:C:A	2.0404e-08	-1.90926e-10	-1.06248	1.45895e-08	-1.90926e-10	-1.04546	2.22154e-06	-1.90926e-10	-1.07627
132549656	chr9:132549656:G:A	2.4927e-08	-1.90926e-10	-0.862258	1.64093e-08	-1.90926e-10	-0.927914	2.68338e-06	-1.90926e-10	-0.8874
132549731	chr9:132549731:G:A	8.58022e-08	-1.90926e-10	0.373836	5.30883e-08	-1.90926e-10	0.246192	9.62344e-06	-1.90926e-10	0.389726
132549994	chr9:132549994:G:A	3.09383e-09	-1.82799	-1.12081	2.21322e-09	-1.81987	-1.11144	3.38695e-07	-1.82758	-1.12955
132550045	chr9:132550045:G:A	4.44616e-08	-1.90926e-10	-0.283582	3.32191e-08	-1.90926e-10	-0.22264	4.8372e-06	-1.90926e-10	-0.29814
132550224	chr9:132550224:T:C	9.76938e-09	-1.79896	-4.23322e-10	6.72387e-09	-1.8201	-4.23322e-10	1.07853e-06	-1.79888	-4.23322e-10
132550269	chr9:132550269:T:C	2.96254e-08	-1.90926e-10	-0.689575	1.92494e-08	-1.90926e-10	-0.768282	3.29278e-06	-1.90926e-10	-0.682743
132550443	chr9:132550443:C:T	7.65332e-09	-1.679	-0.364066	5.06852e-09	-1.71301	-0.389701	8.19963e-07	-1.70869	-0.364279
132550665	chr9:132550665:C:T	1.39767e-08	-1.90926e-10	-1.44082	9.81103e-09	-1.90926e-10	-1.44226	1.54442e-06	-1.90926e-10	-1.43983
132550669	chr9:132550669:C:T	2.56565e-08	-1.90926e-10	-0.83341	1.6902e-08	-1.90926e-10	-0.898333	2.76056e-06	-1.90926e-10	-0.859044
132550763	chr9:132550763:C:T	2.13272e-08	-1.90926e-10	-1.01823	1.3313e-08	-1.90926e-10	-1.13702	2.37341e-06	-1.90926e-10	-1.01015
132551444	chr9:132551444:C:T	1.44794e-08	-1.90926e-10	-1.40548	1.00451e-08	-1.90926e-10	-1.41868	1.60516e-06	-1.90926e-10	-1.40125
132551455	chr9:132551455:C:A	1.43893e-08	-1.90926e-10	-1.41172	9.99323e-09	-1.90926e-10	-1.42386	1.59471e-06	-1.90926e-10	-1.40778
132551456	chr9:132551456:C:T	3.2173e-09	-1.80814	-1.10153	2.13975e-09	-1.82451	-1.14056	3.57101e-07	-1.8057	-1.09851
132551458	chr9:132551458:G:A	1.9727e-07	-1.90926e-10	1.20637	1.291e-07	-1.90926e-10	1.13482	2.25295e-05	-1.90926e-10	1.24035
132551526	chr9:132551526:C:A	1.43259e-08	-1.90926e-10	-1.41614	9.88651e-09	-1.90926e-10	-1.43459	1.57718e-06	-1.90926e-10	-1.41883
132551559	chr9:132551559:G:A	1.43068e-08	-1.90926e-10	-1.41747	9.9516e-09	-1.90926e-10	-1.42803	1.58506e-06	-1.90926e-10	-1.41385
132551595	chr9:132551595:C:T	9.81689e-09	-1.66061	-0.133495	7.0246e-09	-1.69455	-0.081794	1.04058e-06	-1.6969	-0.137797
132551657	chr9:132551657:T:A	1.77182e-08	-1.90926e-10	-1.20361	1.22591e-08	-1.90926e-10	-1.2195	1.97184e-06	-1.90926e-10	-1.19551
132551859	chr9:132551859:C:T	1.418e-08	-1.90926e-10	-1.42638	9.88532e-09	-1.90926e-10	-1.43471	1.56981e-06	-1.90926e-10	-1.42352
132552061	chr9:132552061:C:T	1.69733e-08	-1.90926e-10	-1.24657	1.14874e-08	-1.90926e-10	-1.28452	1.87597e-06	-1.90926e-10	-1.24535
132552115	chr9:132552115:T:C	8.32365e-09	-0.749078	-1.21003	7.66067e-09	-0.733504	-0.95616	8.89616e-07	-0.770104	-1.22134
132552222	chr9:132552222:T:C	1.43792e-08	-1.90926e-10	-1.41243	9.98589e-09	-1.90926e-10	-1.42459	1.59353e-06	-1.90926e-10	-1.40852
132552496	chr9:132552496:G:C	9.49009e-09	-1.82796	-4.23322e-10	6.68629e-09	-1.8257	-4.23322e-10	1.049e-06	-1.82664	-4.23322e-10
132552724	chr9:132552724:G:A	3.10521e-08	-1.90926e-10	-0.64254	2.00855e-08	-1.90926e-10	-0.725765	3.45236e-06	-1.90926e-10	-0.635417
132553093	chr9:132553093:G:A	5.55542e-09	-1.66849	-0.694943	4.41116e-09	-1.75144	-0.490188	5.95182e-07	-1.68374	-0.709624
132553200	chr9:132553200:C:T	1.42011e-08	-1.90926e-10	-1.42489	9.89176e-09	-1.90926e-10	-1.43406	1.57253e-06	-1.90926e-10	-1.42179
132553232	chr9:132553232:G:A	1.43969e-08	-1.90926e-10	-1.4112	9.91608e-09	-1.90926e-10	-1.43161	1.58459e-06	-1.90926e-10	-1.41415
132553312	chr9:132553312:T:A	1.44311e-08	-1.90926e-10	-1.40882	1.00103e-08	-1.90926e-10	-1.42215	1.5996e-06	-1.90926e-10	-1.40472
132554171	chr9:132554171:T:G	4.41124e-09	-1.58723	-1.00683	3.23894e-09	-1.70238	-0.848138	4.66365e-07	-1.61951	-1.01776
132554265	chr9:132554265:G:A	1.05628e-08	-1.72087	-4.23322e-10	7.46683e-09	-1.71529	-4.23322e-10	1.16494e-06	-1.72181	-4.23322e-10
132554357	chr9:132554357:T:A	2.86027e-09	-1.58692	-1.44038	1.80959e-09	-1.69101	-1.44165	3.11329e-07	-1.60184	-1.43954
132554660	chr9:132554660:C:T	4.86956e-09	-1.65715	-0.838056	3.75933e-09	-1.74393	-0.657596	5.21251e-07	-1.67369	-0.852306
132554711	chr9:132554711:C:A	3.09375e-08	-1.90926e-10	-0.646238	2.30743e-08	-1.90926e-10	-0.587043	3.3656e-06	-1.90926e-10	-0.660869
132554985	chr9:132554985:CATCCTCAGCCATCT:C	1.73811e-08	-1.90926e-10	-1.22283	1.14847e-08	-1.90926e-10	-1.28475	1.90469e-06	-1.90926e-10	-1.23016
132555103	chr9:132555103:T:A	1.42747e-08	-1.90926e-10	-1.41972	9.86838e-09	-1.90926e-10	-1.43643	1.5719e-06	-1.90926e-10	-1.42219
132555380	chr9:132555380:C:T	1.71918e-08	-1.90926e-10	-1.23378	1.16278e-08	-1.90926e-10	-1.27236	1.90032e-06	-1.90926e-10	-1.23246
132555455	chr9:132555455:G:A	1.42624e-08	-1.90926e-10	-1.42058	9.9249e-09	-1.90926e-10	-1.43072	1.5804e-06	-1.90926e-10	-1.4168
132555554	chr9:132555554:C:T	3.30308e-09	-1.73998	-1.14337	2.21075e-09	-1.78188	-1.15055	3.66978e-07	-1.73614	-1.14079
132555693	chr9:132555693:G:C	6.43404e-09	-1.80125	-0.415353	3.83495e-09	-1.82413	-0.557481	7.21277e-07	-1.78086	-0.420345
132555773	chr9:132555773:A:G	1.42027e-08	-1.90926e-10	-1.42478	9.89453e-09	-1.90926e-10	-1.43378	1.57315e-06	-1.90926e-10	-1.4214
132555802	chr9:132555802:C:T	1.9027e-08	-1.90926e-10	-1.13235	1.31452e-08	-1.90926e-10	-1.14971	2.13004e-06	-1.90926e-10	-1.11833
132555908	chr9:132555908:G:A	2.08984e-08	-1.1807	0.142169	1.6776e-08	-0.966399	0.0605862	2.00997e-06	-1.29465	0.118299
132555929	chr9:132555929:C:T	4.91906e-08	-0.182505	-4.23322e-10	3.52322e-08	-0.163804	-4.23322e-10	4.68194e-06	-0.330762	-4.23322e-10
132556883	chr9:132556883:C:A	1.41962e-08	-1.90926e-10	-1.42524	9.81437e-09	-1.90926e-10	-1.44192	1.57593e-06	-1.90926e-10	-1.41963
132556932	chr9:132556932:T:C	1.13142e-08	-1.3096	-0.342551	8.01261e-09	-1.36433	-0.280419	1.15926e-06	-1.38389	-0.342805
132557100	chr9:132557100:C:T	1.72731e-08	-1.90926e-10	-1.22906	1.1412e-08	-1.90926e-10	-1.29109	1.89308e-06	-1.90926e-10	-1.23627
132557174	chr9:132557174:T:C	2.40113e-08	-1.90926e-10	-0.899683	1.57368e-08	-1.90926e-10	-0.969763	2.65802e-06	-1.90926e-10	-0.896893
132557399	chr9:132557399:G:T	8.67355e-09	-1.41967	-0.498258	6.04725e-09	-1.47386	-0.452301	8.94869e-07	-1.48368	-0.501878
132557992	chr9:132557992:C:T	1.59235e-08	-1.90926e-10	-1.31041	1.06778e-08	-1.90926e-10	-1.3576	1.74937e-06	-1.90926e-10	-1.31522
132558580	chr9:132558580:C:T	1.42743e-08	-1.90926e-10	-1.41975	9.92482e-09	-1.90926e-10	-1.43072	1.57273e-06	-1.90926e-10	-1.42167
132558644	chr9:132558644:G:A	9.4386e-09	-1.4493	-0.384098	6.6185e-09	-1.50121	-0.334684	9.75123e-07	-1.5121	-0.387566
132558752	chr9:132558752:T:C	1.0508e-08	-1.41366	-0.31241	7.40096e-09	-1.46673	-0.257419	1.08439e-06	-1.47996	-0.313502
132558832	chr9:132558832:GT:G	2.40938e-09	-1.80616	-1.39268	1.6112e-09	-1.82687	-1.42191	2.7096e-07	-1.79434	-1.38592
132558912	chr9:132558912:G:C	4.79701e-09	-1.08221	-1.428	2.52416e-09	-1.36411	-1.43574	3.46391e-07	-1.51032	-1.42434
132558996	chr9:132558996:A:G	4.66923e-09	-1.13775	-1.39946	2.40626e-09	-1.40545	-1.44224	3.44948e-07	-1.54577	-1.39307
132559504	chr9:132559504:G:A	8.23364e-09	-1.44482	-0.525156	6.64167e-09	-1.43484	-0.397555	1.01494e-06	-1.2948	-0.564848
132559651	chr9:132559651:C:T	1.71486e-08	-1.90926e-10	-1.23629	1.13482e-08	-1.90926e-10	-1.2967	1.87919e-06	-1.90926e-10	-1.24364
132559823	chr9:132559823:A:G	1.42906e-08	-1.90926e-10	-1.41861	9.93342e-09	-1.90926e-10	-1.42986	1.57682e-06	-1.90926e-10	-1.41907
132559970	chr9:132559970:A:C	4.67865e-08	-1.90926e-10	-0.232613	3.05386e-08	-1.90926e-10	-0.306771	5.10459e-06	-1.90926e-10	-0.244336
132560355	chr9:132560355:G:A	8.71564e-09	-0.479658	-1.43343	5.17548e-09	-0.643102	-1.43873	1.14447e-06	-0.310593	-1.42894
132560399	chr9:132560399:A:G	1.82958e-08	-1.90926e-10	-1.17154	1.20785e-08	-1.90926e-10	-1.23433	1.99026e-06	-1.90926e-10	-1.18621
132560421	chr9:132560421:C:T	5.48965e-09	-0.940968	-1.43437	2.83664e-09	-1.2536	-1.42954	3.76862e-07	-1.41875	-1.4316
132560709	chr9:132560709:G:A	1.73996e-08	-1.90926e-10	-1.22176	1.17403e-08	-1.90926e-10	-1.26273	1.9221e-06	-1.90926e-10	-1.22106
132560761	chr9:132560761:C:T	2.50778e-08	-1.90926e-10	-0.856226	1.66916e-08	-1.90926e-10	-0.910855	2.71176e-06	-1.90926e-10	-0.876877
132560817	chr9:132560817:T:C	1.29226e-08	-1.40812	-0.111108	9.12367e-09	-1.46083	-0.054065	1.33501e-06	-1.47334	-0.112198
132560907	chr9:132560907:T:G	1.31775e-08	-1.05294	-0.446762	1.09055e-08	-1.02015	-0.316351	1.66215e-06	-0.879991	-0.486372
132560999	chr9:132560999:A:C	1.40113e-08	-1.90926e-10	-1.43835	9.94976e-09	-1.90926e-10	-1.42821	1.54608e-06	-1.90926e-10	-1.43875
132561410	chr9:132561410:G:A	1.40406e-08	-1.90926e-10	-1.43626	9.82451e-09	-1.90926e-10	-1.44088	1.54859e-06	-1.90926e-10	-1.43713
132561639	chr9:132561639:ACACACACACACACACACACACACC:A	5.04644e-09	-1.8054	-0.654126	3.91713e-09	-1.81196	-0.548443	5.23089e-07	-1.82587	-0.69661
132561898	chr9:132561898:A:G	2.353e-09	-1.79808	-1.42444	1.58661e-09	-1.82387	-1.4403	2.58273e-07	-1.80753	-1.42068
132562262	chr9:132562262:T:G	2.42053e-09	-1.75197	-1.44226	1.62509e-09	-1.81106	-1.42914	2.61793e-07	-1.77257	-1.44211
132562425	chr9:132562425:A:T	3.82321e-09	-1.37142	-1.3657	2.13695e-09	-1.58266	-1.38372	3.00425e-07	-1.70586	-1.37117
132562651	chr9:132562651:C:T	9.61581e-09	-1.8148	-4.23322e-10	6.84353e-09	-1.80246	-4.23322e-10	1.05858e-06	-1.81755	-4.23322e-10
132562710	chr9:132562710:T:A	4.5946e-09	-1.20411	-1.34922	2.27638e-09	-1.47039	-1.43279	3.49295e-07	-1.58497	-1.34135
132563547	chr9:132563547:T:C	1.57789e-08	-1.90926e-10	-1.31953	1.12251e-08	-1.90926e-10	-1.30761	1.7011e-06	-1.90926e-10	-1.3432
132564208	chr9:132564208:G:A	2.20413e-08	-1.90926e-10	-0.985289	1.60877e-08	-1.90926e-10	-0.947705	2.44229e-06	-1.90926e-10	-0.98154
132564293	chr9:132564293:T:C	3.43275e-09	-1.55809	-1.28675	2.3502e-09	-1.69803	-1.17323	3.57034e-07	-1.60718	-1.29722
132564976	chr9:132564976:G:C	1.9967e-08	-1.90926e-10	-1.08412	1.45844e-08	-1.90926e-10	-1.04581	2.20849e-06	-1.90926e-10	-1.08217
132565009	chr9:132565009:G:A	2.28956e-08	-1.90926e-10	-0.947263	1.68016e-08	-1.90926e-10	-0.904286	2.50285e-06	-1.90926e-10	-0.957044
132565099	chr9:132565099:G:A	1.46313e-08	-1.90926e-10	-1.39505	1.04792e-08	-1.90926e-10	-1.37637	1.61696e-06	-1.90926e-10	-1.39393
132565261	chr9:132565261:C:T	1.49222e-08	-1.90926e-10	-1.37536	1.06397e-08	-1.90926e-10	-1.36117	1.64895e-06	-1.90926e-10	-1.37434
132565282	chr9:132565282:GC:G	1.63391e-08	-1.90926e-10	-1.28465	1.10046e-08	-1.90926e-10	-1.32745	1.80588e-06	-1.90926e-10	-1.28343
132565936	chr9:132565936:C:T	1.46025e-08	-1.90926e-10	-1.39702	1.01363e-08	-1.90926e-10	-1.40964	1.6093e-06	-1.90926e-10	-1.39868
132566274	chr9:132566274:C:T	4.02623e-09	-1.25863	-1.42675	2.31002e-09	-1.44953	-1.43898	4.25676e-07	-1.30307	-1.42548
132566687	chr9:132566687:T:C	3.62659e-08	-0.487331	-4.23322e-10	1.03872e-08	-1.38519	-4.23322e-10	1.45215e-06	-1.50143	-4.23322e-10
132566750	chr9:132566750:C:T	2.08703e-08	-1.90926e-10	-1.03988	1.391e-08	-1.90926e-10	-1.09316	2.3297e-06	-1.90926e-10	-1.02874
132566806	chr9:132566806:C:T	4.76435e-09	-1.11448	-1.40257	3.08051e-09	-1.2791	-1.32156	5.53142e-07	-1.05422	-1.41239
132566813	chr9:132566813:T:C	2.46587e-09	-1.74794	-1.42772	1.68142e-09	-1.79557	-1.41056	2.50091e-07	-1.82771	-1.43269
132566814	chr9:132566814:C:T	2.45436e-09	-1.74513	-1.43521	1.66494e-09	-1.79384	-1.42214	2.48604e-07	-1.82786	-1.43851
132567169	chr9:132567169:G:A	2.86314e-09	-1.73714	-1.28915	1.9207e-09	-1.79318	-1.27989	2.8461e-07	-1.82795	-1.30316
132567180	chr9:132567180:C:T	1.94089e-08	-1.90926e-10	-1.11248	1.53592e-08	-1.90926e-10	-0.994052	2.15913e-06	-1.90926e-10	-1.10477
132567878	chr9:132567878:A:G	1.98625e-08	-1.90926e-10	-1.08937	1.36465e-08	-1.90926e-10	-1.11228	2.19854e-06	-1.90926e-10	-1.08668
132568154	chr9:132568154:C:T	3.19007e-08	-0.204286	-0.411295	1.70285e-08	-0.614668	-0.276206	2.99595e-06	-0.351053	-0.426162
132568290	chr9:132568290:A:C	1.98423e-08	-1.90926e-10	-1.09039	1.44707e-08	-1.90926e-10	-1.05363	2.19234e-06	-1.90926e-10	-1.08951
132568447	chr9:132568447:T:G	4.5846e-08	-1.90926e-10	-0.25292	3.02814e-08	-1.90926e-10	-0.31523	5.08811e-06	-1.90926e-10	-0.247569
132568505	chr9:132568505:G:A	1.15069e-08	-0.328257	-1.30701	4.5502e-09	-0.79343	-1.41716	6.702e-07	-0.978137	-1.29652
132568738	chr9:132568738:C:T	2.92262e-08	-1.90926e-10	-0.703142	1.86897e-08	-1.90926e-10	-0.797791	3.19835e-06	-1.90926e-10	-0.711839
132569026	chr9:132569026:A:G	1.65355e-08	-1.90926e-10	-1.2727	1.22021e-08	-1.90926e-10	-1.22416	1.82742e-06	-1.90926e-10	-1.27157
132569061	chr9:132569061:T:C	3.24023e-09	-1.59234	-1.31023	2.20769e-09	-1.72266	-1.21115	3.37954e-07	-1.64001	-1.31931
132569585	chr9:132569585:C:T	1.98432e-08	-1.90926e-10	-1.09035	1.27227e-08	-1.90926e-10	-1.18237	2.18861e-06	-1.90926e-10	-1.09121
132571000	chr9:132571000:A:G	1.45613e-08	-1.90926e-10	-1.39984	1.00719e-08	-1.90926e-10	-1.41602	1.6075e-06	-1.90926e-10	-1.3998
132571625	chr9:132571625:C:T	1.42003e-08	-1.90926e-10	-1.42494	9.82466e-09	-1.90926e-10	-1.44087	1.56692e-06	-1.90926e-10	-1.42537
132571798	chr9:132571798:C:A	1.67443e-08	-1.90926e-10	-1.26015	1.20311e-08	-1.90926e-10	-1.23827	1.86012e-06	-1.90926e-10	-1.25383
132572341	chr9:132572341:A:G	1.44341e-08	-0.514448	-0.894165	6.86474e-09	-0.925523	-0.873842	1.42009e-06	-0.632255	-0.891502
132572369	chr9:132572369:T:G	1.4449e-08	-1.90926e-10	-1.40758	1.02405e-08	-1.90926e-10	-1.39941	1.59943e-06	-1.90926e-10	-1.40483
132572921	chr9:132572921:G:A	9.55946e-09	-1.82068	-4.23322e-10	6.70807e-09	-1.82245	-4.23322e-10	1.04797e-06	-1.82762	-4.23322e-10
132573175	chr9:132573175:G:A	1.75062e-08	-1.90926e-10	-1.21566	1.24868e-08	-1.90926e-10	-1.20109	1.88146e-06	-1.90926e-10	-1.24243
132573470	chr9:132573470:A:G	3.66691e-08	-1.90926e-10	-0.476274	2.3646e-08	-1.90926e-10	-0.562571	4.25896e-06	-1.90926e-10	-0.425452
132573729	chr9:132573729:T:C	1.55857e-08	-1.90926e-10	-1.33185	1.10789e-08	-1.90926e-10	-1.32072	1.73149e-06	-1.90926e-10	-1.32549
132574148	chr9:132574148:C:T	1.66946e-08	-1.90926e-10	-1.26312	1.17914e-08	-1.90926e-10	-1.2584	1.83286e-06	-1.90926e-10	-1.2686
132574535	chr9:132574535:A:G	2.47077e-08	-0.574064	-0.297027	3.24128e-08	-0.171283	-0.0759278	3.36316e-06	-0.321501	-0.340092
132574769	chr9:132574769:A:G	1.91976e-08	-0.731261	-0.39216	2.55124e-08	-0.323048	-0.16355	2.60183e-06	-0.481379	-0.436882
132575157	chr9:132575157:G:A	1.44748e-08	-1.90926e-10	-1.4058	1.00251e-08	-1.90926e-10	-1.42067	1.60288e-06	-1.90926e-10	-1.40268
132575228	chr9:132575228:T:C	1.33283e-08	-1.48832	-4.23322e-10	1.03834e-08	-1.38556	-4.23322e-10	1.3997e-06	-1.53822	-4.23322e-10
132575249	chr9:132575249:G:A	1.49583e-08	0.00850048	-1.38144	6.50557e-09	-0.466416	-1.38669	9.09411e-07	-0.593394	-1.37604
132575416	chr9:132575416:A:G	3.75776e-09	-1.68468	-1.06971	2.62144e-09	-1.71864	-1.04339	3.98147e-07	-1.72609	-1.06932
132575417	chr9:132575417:C:A	2.29817e-08	-1.90926e-10	-0.943509	1.55844e-08	-1.90926e-10	-0.979493	2.5419e-06	-1.90926e-10	-0.941562
132576084	chr9:132576084:G:C	1.53723e-08	-1.90926e-10	-1.34564	1.1656e-08	-1.90926e-10	-1.26994	1.70454e-06	-1.90926e-10	-1.34118
132576214	chr9:132576214:TCC:T	8.10054e-08	0.316308	-4.23322e-10	3.28878e-08	-0.23266	-4.23322e-10	4.51152e-06	-0.367842	-4.23322e-10
132576377	chr9:132576377:CAGG:C	1.07197e-08	-0.475335	-1.23079	4.90038e-09	-0.903983	-1.23247	1.09286e-06	-0.578998	-1.20668
132576524	chr9:132576524:T:C	1.69049e-08	-1.90926e-10	-1.25061	1.21305e-08	-1.90926e-10	-1.23004	1.86661e-06	-1.90926e-10	-1.25035
132576625	chr9:132576625:A:G	1.49671e-08	-1.90926e-10	-1.37236	1.0343e-08	-1.90926e-10	-1.38945	1.65276e-06	-1.90926e-10	-1.37203
132576683	chr9:132576683:G:A	2.96756e-08	-1.90926e-10	-0.687884	2.25445e-08	-1.90926e-10	-0.610274	3.28158e-06	-1.90926e-10	-0.686152
132576695	chr9:132576695:A:ATAGGCCACAGACCCAATTC	1.43344e-08	-1.90926e-10	-1.41555	1.01921e-08	-1.90926e-10	-1.40415	1.58281e-06	-1.90926e-10	-1.41527
132577227	chr9:132577227:G:T	9.66377e-09	-1.80982	-4.23322e-10	6.67614e-09	-1.82722	-4.23322e-10	1.06916e-06	-1.8076	-4.23322e-10
132577830	chr9:132577830:TAG:T	1.81689e-08	-1.90926e-10	-1.1785	1.31127e-08	-1.90926e-10	-1.15218	1.98602e-06	-1.90926e-10	-1.18834
132578186	chr9:132578186:C:T	2.29817e-08	-1.90926e-10	-0.943509	1.55844e-08	-1.90926e-10	-0.979493	2.5419e-06	-1.90926e-10	-0.941562
132578370	chr9:132578370:C:T	1.5453e-08	-0.00275409	-1.33765	1.27714e-08	0.221337	-1.39989	1.24775e-06	-0.312999	-1.34014
132578492	chr9:132578492:T:C	1.44212e-08	-1.90926e-10	-1.40951	9.96398e-09	-1.90926e-10	-1.42679	1.59855e-06	-1.90926e-10	-1.40538
132578644	chr9:132578644:C:T	1.96458e-08	-1.90926e-10	-1.10035	1.37514e-08	-1.90926e-10	-1.10462	2.18507e-06	-1.90926e-10	-1.09283
132579281	chr9:132579281:T:C	1.82536e-08	-1.90926e-10	-1.17385	1.24777e-08	-1.90926e-10	-1.20182	2.02214e-06	-1.90926e-10	-1.17032
132579282	chr9:132579282:T:C	1.57802e-08	-1.90926e-10	-1.31945	1.08064e-08	-1.90926e-10	-1.34563	1.75494e-06	-1.90926e-10	-1.31204
132579615	chr9:132579615:G:C	9.29643e-09	-0.533861	-1.31472	1.00544e-08	-0.173481	-1.24428	1.38073e-06	-0.222425	-1.32944
132579739	chr9:132579739:T:G	6.09595e-08	-1.90926e-10	0.0320015	4.94038e-08	-1.90926e-10	0.174263	6.91307e-06	-1.90926e-10	0.0589382
132579816	chr9:132579816:G:C	2.02314e-08	-1.90926e-10	-1.07097	1.38616e-08	-1.90926e-10	-1.09664	2.24252e-06	-1.90926e-10	-1.06688
132580215	chr9:132580215:G:A	2.29306e-09	-1.80689	-1.44143	1.61474e-09	-1.80915	-1.43744	2.48624e-07	-1.8262	-1.44009
132580789	chr9:132580789:G:A	1.05688e-08	-1.7203	-4.23322e-10	7.19445e-09	-1.75245	-4.23322e-10	1.12968e-06	-1.75254	-4.23322e-10
132581165	chr9:132581165:A:G	1.4202e-08	-0.318519	-1.10631	1.1145e-08	-0.115494	-1.19928	1.19145e-06	-0.590369	-1.10893
132581207	chr9:132581207:A:C	7.51813e-09	-0.690876	-1.37001	8.53374e-09	-0.289425	-1.29231	1.11456e-06	-0.38481	-1.3812
132581218	chr9:132581218:G:A	2.37944e-09	-1.80397	-1.40738	1.6244e-09	-1.80669	-1.43393	2.59101e-07	-1.82537	-1.39965
132581550	chr9:132581550:A:G	4.51289e-09	-1.58706	-0.98421	3.43997e-09	-1.63527	-0.855034	4.56789e-07	-1.67048	-0.987527
132581554	chr9:132581554:A:G	1.4106e-08	-1.90926e-10	-1.43161	9.82955e-09	-1.90926e-10	-1.44037	1.56064e-06	-1.90926e-10	-1.42938
132581619	chr9:132581619:G:A	1.81063e-08	-1.18195	-4.23322e-10	1.4589e-08	-1.04549	-4.23322e-10	2.03841e-06	-1.16231	-4.23322e-10
132583485	chr9:132583485:C:T	2.49228e-09	-1.7232	-1.44181	1.71821e-09	-1.76601	-1.41847	2.48953e-07	-1.82409	-1.44088
132583926	chr9:132583926:T:C	1.43049e-08	-1.90926e-10	-1.41761	1.002e-08	-1.90926e-10	-1.42119	1.58911e-06	-1.90926e-10	-1.4113
132584388	chr9:132584388:C:T	4.31846e-09	-1.17464	-1.44067	2.54018e-09	-1.35682	-1.4367	4.98342e-07	-1.13097	-1.43997
132584509	chr9:132584509:T:C	1.3957e-08	-1.90926e-10	-1.44222	9.88499e-09	-1.90926e-10	-1.43475	1.5409e-06	-1.90926e-10	-1.44211
132584697	chr9:132584697:C:A	1.20428e-08	-1.58974	-4.23322e-10	9.81148e-09	-1.44221	-4.23322e-10	1.38115e-06	-1.55156	-4.23322e-10
132584870	chr9:132584870:A:G	1.97581e-08	-1.90926e-10	-1.09465	1.29931e-08	-1.90926e-10	-1.16135	2.21057e-06	-1.90926e-10	-1.08123
132585765	chr9:132585765:G:A	1.69573e-08	-0.163841	-1.08367	1.35727e-08	0.119805	-1.23751	1.3811e-06	-0.471011	-1.08058
132585882	chr9:132585882:G:A	1.45995e-08	-1.39722	-4.23322e-10	9.32073e-09	-1.49352	-4.23322e-10	1.5444e-06	-1.43984	-4.23322e-10
132586097	chr9:132586097:A:G	1.39599e-08	-1.90926e-10	-1.44202	9.91363e-09	-1.90926e-10	-1.43185	1.54139e-06	-1.90926e-10	-1.44179
132586257	chr9:132586257:C:T	2.05286e-08	-1.90926e-10	-1.05639	1.5823e-08	-1.90926e-10	-0.964296	2.29051e-06	-1.90926e-10	-1.0457
132586867	chr9:132586867:G:C	1.08101e-08	-0.865871	-0.831855	5.17783e-09	-1.21131	-0.87007	7.41206e-07	-1.33388	-0.84007
132587023	chr9:132587023:G:A	1.61185e-08	-0.0177054	-1.28054	1.34515e-08	0.246736	-1.37341	1.27175e-06	-0.354011	-1.28007
132587246	chr9:132587246:G:A	2.65527e-09	-1.8279	-1.27377	1.73522e-09	-1.82783	-1.3468	2.91357e-07	-1.82712	-1.28056
132587957	chr9:132587957:C:T	3.27389e-08	-1.90926e-10	-0.589643	2.16982e-08	-1.90926e-10	-0.648534	3.65428e-06	-1.90926e-10	-0.578576
132588247	chr9:132588247:C:T	9.96816e-09	-1.77881	-4.23322e-10	7.06204e-09	-1.77103	-4.23322e-10	1.10909e-06	-1.77094	-4.23322e-10
132589058	chr9:132589058:G:A	1.53266e-08	-1.90926e-10	-1.34862	1.05091e-08	-1.90926e-10	-1.37352	1.72387e-06	-1.90926e-10	-1.3299
132589105	chr9:132589105:A:G	1.66424e-08	-1.90926e-10	-1.26625	1.19112e-08	-1.90926e-10	-1.24829	1.82842e-06	-1.90926e-10	-1.27102
132589142	chr9:132589142:C:A	1.44893e-08	-1.90926e-10	-1.4048	1.0278e-08	-1.90926e-10	-1.39576	1.5952e-06	-1.90926e-10	-1.40748
132590136	chr9:132590136:A:G	2.78508e-09	-1.67759	-1.37634	1.94833e-09	-1.75137	-1.30742	3.1583e-07	-1.64293	-1.3841
132590534	chr9:132590534:G:A	2.62531e-08	-1.90926e-10	-0.810424	1.9267e-08	-1.90926e-10	-0.76737	2.86051e-06	-1.90926e-10	-0.823476
132590743	chr9:132590743:G:A	1.46366e-08	-1.90926e-10	-1.39468	1.03805e-08	-1.90926e-10	-1.38583	1.6105e-06	-1.90926e-10	-1.39793
132591179	chr9:132591179:T:C	7.45061e-08	-1.90926e-10	0.232673	6.60758e-08	-1.90926e-10	0.465039	8.21844e-06	-1.90926e-10	0.231905
132591280	chr9:132591280:C:T	1.58507e-08	-1.90926e-10	-1.315	1.11727e-08	-1.90926e-10	-1.31229	1.71738e-06	-1.90926e-10	-1.33368
132591284	chr9:132591284:A:G	1.4919e-08	-1.90926e-10	-1.37557	1.05727e-08	-1.90926e-10	-1.36749	1.63518e-06	-1.90926e-10	-1.38272
132591339	chr9:132591339:T:C	8.14412e-09	-1.53558	-0.44533	6.54946e-09	-1.53246	-0.313924	9.95514e-07	-1.4307	-0.448269
132591972	chr9:132591972:T:C	9.22833e-09	-1.62779	-0.228143	5.79965e-09	-1.56999	-0.397974	9.55586e-07	-1.6734	-0.246506
132592293	chr9:132592293:A:G	5.4143e-08	-1.90926e-10	-0.0865786	3.69125e-08	-1.90926e-10	-0.117214	6.16748e-06	-1.90926e-10	-0.0551853
132592354	chr9:132592354:G:A	2.01233e-08	-1.90926e-10	-1.07633	1.47488e-08	-1.90926e-10	-1.0346	2.22806e-06	-1.90926e-10	-1.07334
132593207	chr9:132593207:G:A	6.80524e-08	-1.90926e-10	0.142069	4.66188e-08	-1.90926e-10	0.116241	7.36602e-06	-1.90926e-10	0.122402
132593616	chr9:132593616:G:GTGT	4.27617e-08	-1.90926e-10	-0.322566	2.72744e-08	-1.90926e-10	-0.419814	4.6559e-06	-1.90926e-10	-0.336341
132594149	chr9:132594149:G:T	9.98739e-08	-1.90926e-10	0.5257	7.61655e-08	-1.90926e-10	0.607145	1.09661e-05	-1.90926e-10	0.520329
132594412	chr9:132594412:A:G	1.72832e-08	-1.90926e-10	-1.22847	1.30375e-08	-1.90926e-10	-1.15793	1.91078e-06	-1.90926e-10	-1.22696
132594557	chr9:132594557:G:A	6.51569e-08	-1.90926e-10	0.0985899	5.02983e-08	-1.90926e-10	0.192208	7.23483e-06	-1.90926e-10	0.104432
132594832	chr9:132594832:G:A	8.21721e-08	-1.90926e-10	0.330608	6.41522e-08	-1.90926e-10	0.435495	9.12085e-06	-1.90926e-10	0.336087
132594894	chr9:132594894:C:T	2.15419e-08	-1.90926e-10	-1.00821	1.56963e-08	-1.90926e-10	-0.972337	2.37777e-06	-1.90926e-10	-1.00831
132595025	chr9:132595025:G:A	1.46591e-08	-1.90926e-10	-1.39315	1.03639e-08	-1.90926e-10	-1.38743	1.61104e-06	-1.90926e-10	-1.3976
132595027	chr9:132595027:T:C	9.0674e-09	-1.82418	-0.0493448	9.06779e-09	-1.82434	0.303306	9.60417e-07	-1.82748	-0.0873856
132595086	chr9:132595086:C:T	3.41775e-08	-1.90926e-10	-0.54664	2.33611e-08	-1.90926e-10	-0.574693	3.78956e-06	-1.90926e-10	-0.542226
132595459	chr9:132595459:G:A	1.45052e-08	-1.90926e-10	-1.4037	1.01098e-08	-1.90926e-10	-1.41226	1.60527e-06	-1.90926e-10	-1.40118
132595575	chr9:132595575:C:T	1.39837e-08	-1.90926e-10	-1.44032	9.82738e-09	-1.90926e-10	-1.44059	1.54383e-06	-1.90926e-10	-1.44021
132595704	chr9:132595704:C:T	9.54215e-09	-1.82249	-4.23322e-10	6.68251e-09	-1.82627	-4.23322e-10	1.04968e-06	-1.82599	-4.23322e-10
132597316	chr9:132597316:C:T	5.1864e-08	-1.90926e-10	-0.129583	3.46498e-08	-1.90926e-10	-0.180473	5.88265e-06	-1.90926e-10	-0.102468
132597642	chr9:132597642:G:A	1.85208e-08	-1.90926e-10	-1.15932	1.38478e-08	-1.90926e-10	-1.09763	2.04287e-06	-1.90926e-10	-1.16012
132597805	chr9:132597805:T:C	1.6787e-08	-1.90926e-10	-1.2576	1.24027e-08	-1.90926e-10	-1.20785	1.84691e-06	-1.90926e-10	-1.26096
132597914	chr9:132597914:T:C	3.68614e-08	-1.76824	1.29719	2.88449e-08	-1.82381	1.45998	4.23526e-06	-1.76763	1.3366
132597944	chr9:132597944:C:T	2.02582e-08	-1.90926e-10	-1.06965	1.46283e-08	-1.90926e-10	-1.0428	2.26623e-06	-1.90926e-10	-1.05636
132598260	chr9:132598260:A:C	1.15959e-08	-1.57527	-0.0522945	1.16527e-08	-1.53053	0.260304	1.1544e-06	-1.63758	-0.0933154
132598744	chr9:132598744:G:A	2.57728e-08	-1.90926e-10	-0.828887	1.69987e-08	-1.90926e-10	-0.892624	2.81946e-06	-1.90926e-10	-0.83793
132598758	chr9:132598758:T:C	3.39142e-09	-1.56748	-1.28948	2.72191e-09	-1.41705	-1.30738	6.27708e-07	-1.04652	-1.29364
132598862	chr9:132598862:T:C	9.94305e-09	-1.78133	-4.23322e-10	6.77149e-09	-1.81304	-4.23322e-10	1.07779e-06	-1.79956	-4.23322e-10
132599486	chr9:132599486:C:T	1.14781e-08	-1.63777	-4.23322e-10	8.13855e-09	-1.62915	-4.23322e-10	1.28105e-06	-1.6268	-4.23322e-10
132599566	chr9:132599566:C:T	8.41127e-08	-1.90926e-10	0.35395	6.34246e-08	-1.90926e-10	0.424088	9.24628e-06	-1.90926e-10	0.349746
132599849	chr9:132599849:C:T	1.54478e-08	-1.90926e-10	-1.34074	1.09416e-08	-1.90926e-10	-1.33319	1.70573e-06	-1.90926e-10	-1.34048
132600229	chr9:132600229:T:G	1.45271e-08	-1.90926e-10	-1.40219	1.01198e-08	-1.90926e-10	-1.41126	1.61162e-06	-1.90926e-10	-1.39724
132600295	chr9:132600295:C:A	1.8298e-08	-1.90926e-10	-1.17141	1.23106e-08	-1.90926e-10	-1.2153	2.08478e-06	-1.90926e-10	-1.13981
132600550	chr9:132600550:C:T	6.70535e-09	-1.55316	-0.62214	4.81486e-09	-1.71933	-0.434729	7.16954e-07	-1.56384	-0.643377
132600574	chr9:132600574:C:T	1.41556e-07	-1.90926e-10	0.874487	9.32069e-08	-1.90926e-10	0.809058	1.55969e-05	-1.90926e-10	0.872596
132600825	chr9:132600825:G:A	4.94e-09	-1.70333	-0.777508	3.14494e-09	-1.80135	-0.778621	5.39461e-07	-1.73	-0.761656
132601218	chr9:132601218:C:T	5.38291e-08	-1.90926e-10	-0.0923937	3.57835e-08	-1.90926e-10	-0.148275	6.10655e-06	-1.90926e-10	-0.0651143
132601392	chr9:132601392:G:A	4.53735e-08	-1.90926e-10	-0.263279	3.38372e-08	-1.90926e-10	-0.204202	4.96728e-06	-1.90926e-10	-0.271604
132601434	chr9:132601434:T:C	1.32601e-08	-1.49345	-4.23322e-10	1.00368e-08	-1.4195	-4.23322e-10	1.48484e-06	-1.47917	-4.23322e-10
132601491	chr9:132601491:A:G	1.75198e-08	-1.90926e-10	-1.21487	1.15968e-08	-1.90926e-10	-1.27503	1.91835e-06	-1.90926e-10	-1.22301
132601944	chr9:132601944:G:A	8.81395e-09	-1.45199	-0.449881	9.04186e-09	-1.44126	-0.0826388	8.71161e-07	-1.52212	-0.490281
132602403	chr9:132602403:A:G	1.03684e-08	-1.73945	-4.23322e-10	7.33067e-09	-1.7337	-4.23322e-10	1.11471e-06	-1.76588	-4.23322e-10
132602409	chr9:132602409:C:G	3.764e-08	-1.90926e-10	-0.45014	2.796e-08	-1.90926e-10	-0.39499	4.1145e-06	-1.90926e-10	-0.459959
132602593	chr9:132602593:C:T	1.39748e-08	-1.90926e-10	-1.44095	9.81112e-09	-1.90926e-10	-1.44225	1.54297e-06	-1.90926e-10	-1.44077
132602754	chr9:132602754:T:C	2.56019e-08	-1.90926e-10	-0.835543	1.66944e-08	-1.90926e-10	-0.910692	2.81293e-06	-1.90926e-10	-0.840251
132603424	chr9:132603424:T:C	3.93986e-09	-1.69364	-1.01342	2.93681e-09	-1.71254	-0.935896	4.26932e-07	-1.71398	-1.01162
132603551	chr9:132603551:C:G	2.29447e-08	-1.90926e-10	-0.945119	1.50637e-08	-1.90926e-10	-1.01347	2.52012e-06	-1.90926e-10	-0.950171
132603647	chr9:132603647:G:A	4.09507e-09	-1.24193	-1.4265	5.82533e-09	-0.616504	-1.34704	9.1625e-07	-0.534807	-1.42713
132603775	chr9:132603775:C:T	2.24169e-08	-1.90926e-10	-0.968394	1.47419e-08	-1.90926e-10	-1.03507	2.46243e-06	-1.90926e-10	-0.973326
132603786	chr9:132603786:G:C	6.3627e-09	-1.56709	-0.660666	4.57965e-09	-1.72824	-0.475898	6.81188e-07	-1.57706	-0.681331
132604144	chr9:132604144:C:G	1.35384e-07	-1.90926e-10	0.829906	9.06094e-08	-1.90926e-10	0.780795	1.48602e-05	-1.90926e-10	0.824213
132604147	chr9:132604147:G:A	4.12806e-08	-0.357817	-4.23322e-10	2.75764e-08	-0.408802	-4.23322e-10	3.94157e-06	-0.502897	-4.23322e-10
132604697	chr9:132604697:C:T	3.75186e-08	-1.90926e-10	-0.453371	2.78664e-08	-1.90926e-10	-0.39834	4.10134e-06	-1.90926e-10	-0.463163
132604823	chr9:132604823:T:C	3.06323e-08	-1.68484	1.02869	2.19504e-08	-1.79526	1.15828	3.35829e-06	-1.7127	1.04966
132604905	chr9:132604905:C:T	1.36219e-07	-1.90926e-10	0.836059	9.11641e-08	-1.90926e-10	0.786898	1.49521e-05	-1.90926e-10	0.830374
132604999	chr9:132604999:G:A	2.41273e-08	-1.90926e-10	-0.894865	1.71972e-08	-1.90926e-10	-0.881017	2.65532e-06	-1.90926e-10	-0.897909
132605205	chr9:132605205:T:C	2.39156e-08	-1.90926e-10	-0.903675	1.57203e-08	-1.90926e-10	-0.970809	2.62164e-06	-1.90926e-10	-0.910676
132605760	chr9:132605760:A:G	2.39874e-08	-1.90926e-10	-0.900678	1.56988e-08	-1.90926e-10	-0.972179	2.63405e-06	-1.90926e-10	-0.905955
132605970	chr9:132605970:G:A	3.72993e-08	-1.63103	1.1718	2.63304e-08	-1.7677	1.31266	4.00082e-06	-1.66067	1.17269
132606494	chr9:132606494:G:A	5.56521e-09	-1.29025	-1.07142	4.66237e-09	-1.09308	-1.09316	1.23113e-06	-0.602926	-1.06362
132606632	chr9:132606632:C:T	1.52929e-07	-1.90926e-10	0.951764	1.00718e-07	-1.90926e-10	0.886559	1.68603e-05	-1.90926e-10	0.950485
132606637	chr9:132606637:T:G	6.43385e-09	-1.0636	-1.15304	8.05691e-09	-0.492547	-1.14669	1.4271e-06	-0.374138	-1.1447
132606953	chr9:132606953:T:A	3.39649e-08	-1.81932	1.26644	4.50199e-08	-1.70401	1.78535	4.52971e-06	-1.61906	1.25524
132607070	chr9:132607070:T:C	2.28769e-08	-1.90926e-10	-0.948081	1.59085e-08	-1.90926e-10	-0.958908	2.49714e-06	-1.90926e-10	-0.959331
132607830	chr9:132607830:A:T	1.4241e-08	-1.90926e-10	-1.42208	9.94717e-09	-1.90926e-10	-1.42848	1.57476e-06	-1.90926e-10	-1.42037
132608334	chr9:132608334:G:T	7.22662e-09	-1.81898	-0.281455	1.06128e-08	-1.69571	0.332012	9.34361e-07	-1.62199	-0.320375
132608998	chr9:132608998:A:C	6.93689e-09	-0.699362	-1.44199	4.83326e-09	-0.731238	-1.419	8.95409e-07	-0.542831	-1.44212
132609115	chr9:132609115:G:A	4.22531e-09	-1.67625	-0.960869	3.10682e-09	-1.69834	-0.893824	4.56626e-07	-1.70046	-0.957902
132609391	chr9:132609391:A:G	4.63738e-09	-1.80946	-0.734599	6.1314e-09	-1.6639	-0.248436	6.21644e-07	-1.58478	-0.765081
132609671	chr9:132609671:G:T	2.8052e-08	-1.90926e-10	-0.744146	1.92782e-08	-1.90926e-10	-0.766787	3.10939e-06	-1.90926e-10	-0.740049
132609773	chr9:132609773:C:G	1.4957e-08	-1.90926e-10	-1.37303	1.06041e-08	-1.90926e-10	-1.36452	1.66036e-06	-1.90926e-10	-1.36744
132609869	chr9:132609869:C:G	2.32864e-08	-1.90926e-10	-0.93034	1.53167e-08	-1.90926e-10	-0.996817	2.55297e-06	-1.90926e-10	-0.93722
132609872	chr9:132609872:G:A	4.17443e-09	-1.22338	-1.42586	5.99487e-09	-0.585153	-1.34971	9.42965e-07	-0.506436	-1.42677
132609989	chr9:132609989:G:A	1.46356e-08	-1.90926e-10	-1.39475	1.01878e-08	-1.90926e-10	-1.40457	1.61946e-06	-1.90926e-10	-1.39238
132610897	chr9:132610897:A:G	1.61211e-08	-1.90926e-10	-1.29808	1.07992e-08	-1.90926e-10	-1.34629	1.76651e-06	-1.90926e-10	-1.30547
132610942	chr9:132610942:G:C	9.68727e-09	-1.8074	-4.23322e-10	6.68651e-09	-1.82567	-4.23322e-10	1.05101e-06	-1.82472	-4.23322e-10
132610957	chr9:132610957:C:T	6.01185e-08	-1.90926e-10	0.0181092	3.96273e-08	-1.90926e-10	-0.0462464	6.87253e-06	-1.90926e-10	0.0530568
132611016	chr9:132611016:G:A	2.43469e-08	-1.90926e-10	-0.885804	1.59887e-08	-1.90926e-10	-0.95388	2.66766e-06	-1.90926e-10	-0.893273
132611767	chr9:132611767:G:A	1.91647e-08	-1.90926e-10	-1.12514	1.33729e-08	-1.90926e-10	-1.13253	2.09569e-06	-1.90926e-10	-1.13459
132611902	chr9:132611902:C:T	2.29447e-08	-1.90926e-10	-0.945119	1.50637e-08	-1.90926e-10	-1.01347	2.52012e-06	-1.90926e-10	-0.950171
132612488	chr9:132612488:C:T	6.53414e-09	-1.57457	-0.626596	4.73958e-09	-1.73325	-0.436562	6.9945e-07	-1.58475	-0.647183
132612489	chr9:132612489:G:A	1.06748e-07	-1.90926e-10	0.592263	7.01935e-08	-1.90926e-10	0.525492	1.17267e-05	-1.90926e-10	0.587389
132612630	chr9:132612630:A:G	8.32621e-09	-1.56966	-0.389136	6.20672e-09	-1.43122	-0.468909	1.58943e-06	-1.0419	-0.369207
132612827	chr9:132612827:C:T	1.06346e-07	-1.90926e-10	0.58849	8.98945e-08	-1.90926e-10	0.772874	1.16949e-05	-1.90926e-10	0.584676
132613022	chr9:132613022:T:C	1.01308e-08	-1.38008	-0.38255	1.06322e-08	-1.36595	0.00407733	9.92759e-07	-1.45699	-0.424758
132613155	chr9:132613155:A:T	5.18094e-09	-1.82258	-0.610638	6.83238e-09	-1.71322	-0.0908729	6.62729e-07	-1.64205	-0.643813
132613344	chr9:132613344:C:T	1.35519e-07	-1.90926e-10	0.830906	8.93096e-08	-1.90926e-10	0.766346	1.4908e-05	-1.90926e-10	0.827422
132613411	chr9:132613411:C:T	4.77462e-09	-1.28701	-1.22788	7.33443e-09	-0.69498	-1.0382	1.0359e-06	-0.607355	-1.23185
132613465	chr9:132613465:G:A	3.84401e-09	-1.29507	-1.43663	5.50162e-09	-0.646976	-1.37375	8.57213e-07	-0.59138	-1.43716
132613579	chr9:132613579:G:A	8.5692e-09	-1.17454	-0.755496	8.07072e-09	-1.15146	-0.486061	8.30394e-07	-1.2685	-0.79183
132613587	chr9:132613587:A:G	2.0864e-08	-1.90926e-10	-1.04018	1.48152e-08	-1.90926e-10	-1.03011	2.37241e-06	-1.90926e-10	-1.01057
132614273	chr9:132614273:T:C	1.0638e-08	-1.38446	-0.32931	1.11866e-08	-1.3759	0.0648486	1.03834e-06	-1.46438	-0.372475
132614434	chr9:132614434:C:T	1.07684e-08	-1.37709	-0.324502	1.13348e-08	-1.36773	0.069844	1.05098e-06	-1.45718	-0.367576
132614925	chr9:132614925:T:C	1.68016e-08	-1.90926e-10	-1.25673	1.13093e-08	-1.90926e-10	-1.30013	1.8473e-06	-1.90926e-10	-1.26075
132614969	chr9:132614969:T:C	1.97233e-08	-1.2665	0.170096	2.87676e-08	-0.686804	0.320291	4.49188e-06	-0.566443	0.194238
132615100	chr9:132615100:C:T	1.42119e-08	-1.90926e-10	-1.42413	1.00277e-08	-1.90926e-10	-1.42041	1.57046e-06	-1.90926e-10	-1.42311
132615400	chr9:132615400:C:T	2.75619e-09	-1.66014	-1.40422	2.03401e-09	-1.64458	-1.37117	2.92169e-07	-1.69538	-1.40952
132616272	chr9:132616272:G:A	1.71826e-08	-1.90926e-10	-1.23431	1.15606e-08	-1.90926e-10	-1.27816	1.88667e-06	-1.90926e-10	-1.23966
132616814	chr9:132616814:T:C	5.19484e-08	-1.90926e-10	-0.127958	3.4558e-08	-1.90926e-10	-0.183126	5.89101e-06	-1.90926e-10	-0.101049
132617216	chr9:132617216:C:T	1.61863e-08	-1.90926e-10	-1.29404	1.111e-08	-1.90926e-10	-1.31792	1.80449e-06	-1.90926e-10	-1.2842
132617500	chr9:132617500:T:C	3.93108e-09	-1.71499	-0.994303	2.95372e-09	-1.72878	-0.913921	4.27937e-07	-1.73135	-0.991905
132617736	chr9:132617736:ATT:A	8.96994e-08	-1.90926e-10	0.418256	7.52899e-08	-1.90926e-10	0.595582	9.86058e-06	-1.90926e-10	0.414069
132617999	chr9:132617999:T:C	4.35826e-09	-1.42418	-1.18195	3.58363e-09	-1.25325	-1.19614	8.91069e-07	-0.811832	-1.17798
132618064	chr9:132618064:G:C	3.78559e-09	-1.74029	-1.00671	2.8405e-09	-1.75194	-0.929845	4.13023e-07	-1.75406	-1.00467
132618572	chr9:132618572:A:G	1.60986e-08	-1.90926e-10	-1.29948	1.10045e-08	-1.90926e-10	-1.32746	1.81825e-06	-1.90926e-10	-1.2766
132619200	chr9:132619200:T:A	1.43945e-07	-1.90926e-10	0.891226	9.62385e-08	-1.90926e-10	0.841066	1.57633e-05	-1.90926e-10	0.883209
132619282	chr9:132619282:T:C	4.82871e-09	-1.20452	-1.29911	5.65049e-09	-0.675545	-1.31848	1.01998e-06	-0.555972	-1.29872
132619563	chr9:132619563:C:T	8.58674e-08	-1.90926e-10	0.374596	7.16367e-08	-1.90926e-10	0.545844	9.43791e-06	-1.90926e-10	0.370259
132619606	chr9:132619606:T:C	5.1201e-08	-1.90926e-10	-0.142449	3.43476e-08	-1.90926e-10	-0.18923	5.78942e-06	-1.90926e-10	-0.118444
132619790	chr9:132619790:T:TA	3.58036e-08	-1.90926e-10	-0.50016	2.57742e-08	-1.90926e-10	-0.47639	4.05234e-06	-1.90926e-10	-0.475181
132619939	chr9:132619939:A:C	1.99779e-08	-1.90926e-10	-1.08358	1.33085e-08	-1.90926e-10	-1.13736	2.19006e-06	-1.90926e-10	-1.09055
132620043	chr9:132620043:T:C	2.13589e-08	-1.01674	-4.23322e-10	1.68522e-08	-0.901284	-4.23322e-10	2.4273e-06	-0.987698	-4.23322e-10
132620100	chr9:132620100:C:T	1.13976e-07	0.657783	-4.23322e-10	8.02772e-08	0.659722	-4.23322e-10	1.22941e-05	0.634647	-4.23322e-10
132620848	chr9:132620848:AC:A	3.62259e-09	-1.53152	-1.2595	2.92776e-09	-1.38228	-1.26925	7.09828e-07	-0.960851	-1.25636
132621630	chr9:132621630:C:T	4.24435e-08	-1.90926e-10	-0.330035	2.81291e-08	-1.90926e-10	-0.38896	4.91376e-06	-1.90926e-10	-0.282436
132622968	chr9:132622968:T:C	2.30796e-08	-1.90926e-10	-0.939261	1.53542e-08	-1.90926e-10	-0.994372	2.65461e-06	-1.90926e-10	-0.898178
132623098	chr9:132623098:C:T	2.5395e-08	-1.90926e-10	-0.843657	1.66632e-08	-1.90926e-10	-0.912559	2.79683e-06	-1.90926e-10	-0.84599
132623319	chr9:132623319:A:G	1.42261e-08	-1.62728	0.204147	1.21371e-08	-1.75911	0.529614	1.50708e-06	-1.64578	0.18148
132623384	chr9:132623384:C:T	6.34159e-09	-1.80901	-0.422071	7.31763e-09	-1.6633	-0.0721742	8.87317e-07	-1.56521	-0.428823
132624023	chr9:132624023:T:C	1.72434e-08	-1.90926e-10	-1.23078	1.20492e-08	-1.90926e-10	-1.23676	1.9208e-06	-1.90926e-10	-1.22173
132624344	chr9:132624344:A:G	1.46015e-08	-1.90926e-10	-1.39709	1.00923e-08	-1.90926e-10	-1.41399	1.61134e-06	-1.90926e-10	-1.39741
132624614	chr9:132624614:C:T	7.87422e-09	-1.80232	-0.212299	9.53237e-09	-1.64679	0.175716	1.11749e-06	-1.54386	-0.219529
132625354	chr9:132625354:G:A	2.19115e-08	-1.90926e-10	-0.991195	1.4634e-08	-1.90926e-10	-1.04242	2.4596e-06	-1.90926e-10	-0.974476
132625414	chr9:132625414:G:A	2.46352e-08	-1.90926e-10	-0.874032	1.61837e-08	-1.90926e-10	-0.941757	2.71268e-06	-1.90926e-10	-0.876538
132625526	chr9:132625526:G:C	1.77098e-08	-1.90926e-10	-1.20409	1.17161e-08	-1.90926e-10	-1.2648	1.93915e-06	-1.90926e-10	-1.21223
132625557	chr9:132625557:A:G	6.60501e-09	-1.73941	-0.450973	4.23725e-09	-1.81827	-0.463583	7.24223e-07	-1.76505	-0.432082
132625916	chr9:132625916:T:C	8.95487e-08	-1.90926e-10	0.416574	5.59629e-08	-1.90926e-10	0.298926	1.01808e-05	-1.90926e-10	0.446032
132626461	chr9:132626461:C:T	1.46604e-08	-1.90926e-10	-1.39306	1.01596e-08	-1.90926e-10	-1.40735	1.61866e-06	-1.90926e-10	-1.39288
132626573	chr9:132626573:A:G	2.7766e-09	-1.62031	-1.43667	2.85574e-09	-1.24449	-1.43194	4.85103e-07	-1.16188	-1.43599
132626626	chr9:132626626:T:G	3.39907e-09	-1.7999	-1.05481	2.48827e-09	-1.80777	-1.0064	3.74515e-07	-1.80561	-1.05098
132626772	chr9:132626772:A:G	4.34225e-09	-1.47488	-1.13493	3.48969e-09	-1.31562	-1.16033	8.89558e-07	-0.861413	-1.13009
132626825	chr9:132626825:C:T	1.63006e-08	-1.90926e-10	-1.28701	1.09285e-08	-1.90926e-10	-1.33439	1.78824e-06	-1.90926e-10	-1.29325
132627199	chr9:132627199:G:A	4.24549e-08	-1.90926e-10	-0.329765	2.81478e-08	-1.90926e-10	-0.388292	4.91542e-06	-1.90926e-10	-0.282099
132627484	chr9:132627484:T:C	9.89341e-09	-1.76571	-0.0206336	1.12496e-08	-1.77265	0.467217	1.01056e-06	-1.79727	-0.0667014
132628433	chr9:132628433:A:G	4.54018e-09	-1.77854	-0.786697	4.30486e-09	-1.78575	-0.480274	4.74029e-07	-1.80733	-0.81363
132628459	chr9:132628459:T:C	2.29886e-07	-1.90926e-10	1.35937	1.5015e-07	-1.90926e-10	1.28587	2.50971e-05	-1.90926e-10	1.34828
132628478	chr9:132628478:T:C	9.56033e-09	-1.82059	-4.23322e-10	6.67415e-09	-1.82752	-4.23322e-10	1.0521e-06	-1.82369	-4.23322e-10
132629416	chr9:132629416:G:C	3.25757e-09	-1.70029	-1.19694	2.28007e-09	-1.80868	-1.09288	3.40154e-07	-1.73944	-1.21339
132629611	chr9:132629611:GCA:G	4.64395e-08	-1.90926e-10	-0.240057	3.07267e-08	-1.90926e-10	-0.30063	5.39904e-06	-1.90926e-10	-0.188254
132629671	chr9:132629671:T:C	5.27712e-09	-1.36661	-1.04821	4.32263e-09	-1.18557	-1.07633	1.16009e-06	-0.68475	-1.04123
132630104	chr9:132630104:T:C	1.18155e-07	-1.90926e-10	0.693793	7.88794e-08	-1.90926e-10	0.642156	1.29817e-05	-1.90926e-10	0.689065
132630705	chr9:132630705:AT:A	1.45308e-08	-1.90926e-10	-1.40194	1.0119e-08	-1.90926e-10	-1.41135	1.60879e-06	-1.90926e-10	-1.39899
132631560	chr9:132631560:C:T	2.75588e-09	-1.62319	-1.44129	2.9347e-09	-1.24923	-1.39993	4.79565e-07	-1.16783	-1.44153
132631670	chr9:132631670:G:A	7.61534e-07	2.55713	-4.23322e-10	4.38363e-07	2.35728	-4.23322e-10	7.02237e-05	2.37721	-4.23322e-10
132632390	chr9:132632390:T:C	1.397e-08	-1.90926e-10	-1.4413	9.81116e-09	-1.90926e-10	-1.44224	1.54192e-06	-1.90926e-10	-1.44145
132632851	chr9:132632851:A:C	2.7563e-09	-1.62285	-1.44147	2.92772e-09	-1.24942	-1.40212	4.79267e-07	-1.16826	-1.44171
132632895	chr9:132632895:C:G	3.08929e-09	-1.51205	-1.43821	2.07861e-09	-1.55578	-1.43829	3.68286e-07	-1.43613	-1.43724
132633153	chr9:132633153:C:G	7.55785e-08	-1.90926e-10	0.246964	4.62399e-08	-1.90926e-10	0.10808	8.68952e-06	-1.90926e-10	0.287642
132633252	chr9:132633252:T:C	1.73866e-07	-1.90926e-10	1.08008	1.15717e-07	-1.90926e-10	1.02539	1.90958e-05	-1.90926e-10	1.07499
132633351	chr9:132633351:C:T	2.77364e-09	-1.61607	-1.44197	2.94945e-09	-1.23775	-1.40639	4.85183e-07	-1.1556	-1.44211
132633459	chr9:132633459:CTG:C	2.03837e-08	-1.90926e-10	-1.06347	1.66827e-08	-1.90926e-10	-0.911393	2.19939e-06	-1.90926e-10	-1.0863
132634364	chr9:132634364:A:ACG	4.17445e-08	-1.90926e-10	-0.34664	2.85754e-08	-1.90926e-10	-0.373217	4.52514e-06	-1.90926e-10	-0.364828
132634599	chr9:132634599:T:G	1.9166e-08	-1.90926e-10	-1.12507	1.28145e-08	-1.90926e-10	-1.17519	2.10426e-06	-1.90926e-10	-1.13051
132634814	chr9:132634814:C:T	3.00063e-08	-1.90926e-10	-0.676799	2.19531e-08	-1.90926e-10	-0.636853	3.29196e-06	-1.90926e-10	-0.682992
132634947	chr9:132634947:C:T	3.57363e-08	-1.90926e-10	-0.50204	2.34038e-08	-1.90926e-10	-0.572866	4.05603e-06	-1.90926e-10	-0.474271
132635228	chr9:132635228:G:A	6.76412e-09	-1.7525	-0.414074	4.1504e-09	-1.82306	-0.479495	7.4326e-07	-1.78065	-0.390538
132635250	chr9:132635250:C:T	1.49572e-08	-1.90926e-10	-1.37302	1.06935e-08	-1.90926e-10	-1.35613	1.65269e-06	-1.90926e-10	-1.37207
132635335	chr9:132635335:C:T	1.55177e-08	-1.90926e-10	-1.33622	1.10514e-08	-1.90926e-10	-1.3232	1.70213e-06	-1.90926e-10	-1.34259
132635890	chr9:132635890:G:A	1.98971e-08	-1.90926e-10	-1.08763	1.33642e-08	-1.90926e-10	-1.13318	2.18874e-06	-1.90926e-10	-1.09115
132635903	chr9:132635903:C:T	2.7529e-09	-1.6344	-1.43116	2.75614e-09	-1.27299	-1.43894	4.72568e-07	-1.19345	-1.4306
132635919	chr9:132635919:G:A	9.7332e-09	-1.80267	-4.23322e-10	7.13303e-09	-1.76103	-4.23322e-10	1.16244e-06	-1.72395	-4.23322e-10
132636251	chr9:132636251:C:T	5.14127e-09	-1.41395	-1.02696	4.28265e-09	-1.21515	-1.05604	1.12771e-06	-0.73438	-1.01991
132636419	chr9:132636419:G:A	1.62579e-08	-1.90926e-10	-1.28963	1.08976e-08	-1.90926e-10	-1.33722	1.78253e-06	-1.90926e-10	-1.29644
132636448	chr9:132636448:C:T	2.78977e-09	-1.6102	-1.44204	2.97573e-09	-1.22791	-1.40737	4.90196e-07	-1.14526	-1.44216
132637116	chr9:132637116:C:A	7.0121e-09	-1.73773	-0.392838	4.22711e-09	-1.81961	-0.464639	7.67628e-07	-1.77039	-0.368536
132637670	chr9:132637670:C:T	4.88039e-08	-1.90926e-10	-0.190397	3.30794e-08	-1.90926e-10	-0.226852	5.51529e-06	-1.90926e-10	-0.166952
132638233	chr9:132638233:G:A	2.01036e-07	-1.90926e-10	1.22528	1.32823e-07	-1.90926e-10	1.16326	2.20377e-05	-1.90926e-10	1.21828
132638595	chr9:132638595:G:A	5.84077e-08	-1.90926e-10	-0.0107611	3.81433e-08	-1.90926e-10	-0.0844136	6.80997e-06	-1.90926e-10	0.0439125
132638750	chr9:132638750:C:T	2.70651e-08	-1.90926e-10	-0.779964	1.83253e-08	-1.90926e-10	-0.817483	2.9964e-06	-1.90926e-10	-0.777064
132638945	chr9:132638945:A:T	3.10089e-09	-1.8187	-1.12782	2.26794e-09	-1.82447	-1.08242	3.42284e-07	-1.82286	-1.12373
132639149	chr9:132639149:A:C	2.5497e-09	-1.70906	-1.43317	1.66653e-09	-1.80933	-1.40569	2.70738e-07	-1.74477	-1.43631
132639280	chr9:132639280:C:T	1.85398e-08	-1.90926e-10	-1.15829	1.33074e-08	-1.90926e-10	-1.13744	2.04066e-06	-1.90926e-10	-1.1612
132639591	chr9:132639591:G:GA	1.499e-08	-1.90926e-10	-1.37083	1.04091e-08	-1.90926e-10	-1.38308	1.65563e-06	-1.90926e-10	-1.37029
132639660	chr9:132639660:C:T	1.4262e-08	-1.90926e-10	-1.42061	9.91347e-09	-1.90926e-10	-1.43187	1.57496e-06	-1.90926e-10	-1.42025
132639816	chr9:132639816:T:C	5.667e-08	-1.90926e-10	-0.0409635	4.29638e-08	-1.90926e-10	0.0345936	6.28213e-06	-1.90926e-10	-0.0367662
132640111	chr9:132640111:T:C	3.67065e-09	-1.33725	-1.44059	3.16979e-09	-1.13043	-1.44167	8.30143e-07	-0.620587	-1.44005
132640902	chr9:132640902:C:T	1.65689e-08	-1.90926e-10	-1.27068	1.13592e-08	-1.90926e-10	-1.29574	1.84919e-06	-1.90926e-10	-1.25973
132641549	chr9:132641549:G:T	2.00226e-08	-1.90926e-10	-1.08134	1.36999e-08	-1.90926e-10	-1.10837	2.23106e-06	-1.90926e-10	-1.072
132641573	chr9:132641573:G:A	4.78648e-07	-1.90926e-10	2.09276	4.1576e-07	-1.90926e-10	2.30435	5.39341e-05	-1.90926e-10	2.11329
132641663	chr9:132641663:T:C	1.05774e-08	-1.71949	-4.23322e-10	7.17043e-09	-1.7558	-4.23322e-10	1.10752e-06	-1.77235	-4.23322e-10
132641707	chr9:132641707:T:C	9.77452e-09	-1.79843	-4.23322e-10	6.75294e-09	-1.81579	-4.23322e-10	1.07273e-06	-1.80427	-4.23322e-10
132642278	chr9:132642278:C:T	2.72638e-09	-1.80083	-1.2744	1.99124e-09	-1.8118	-1.22521	2.99756e-07	-1.80731	-1.27195
132642356	chr9:132642356:G:A	8.58638e-08	-1.90926e-10	0.374554	7.0822e-08	-1.90926e-10	0.534407	9.42759e-06	-1.90926e-10	0.369164
132642465	chr9:132642465:T:G	9.60139e-09	-1.8163	-4.23322e-10	6.96446e-09	-1.78494	-4.23322e-10	1.12754e-06	-1.75444	-4.23322e-10
132642661	chr9:132642661:T:C	1.46596e-08	-1.90926e-10	-1.39311	1.02079e-08	-1.90926e-10	-1.4026	1.62382e-06	-1.90926e-10	-1.38969
132642687	chr9:132642687:T:C	9.52576e-09	-1.82421	-4.23322e-10	6.67647e-09	-1.82717	-4.23322e-10	1.05014e-06	-1.82555	-4.23322e-10
132642850	chr9:132642850:G:A	1.12296e-08	-1.65966	-4.23322e-10	7.19675e-09	-1.75213	-4.23322e-10	1.13702e-06	-1.74606	-4.23322e-10
132642965	chr9:132642965:C:T	9.49495e-09	-1.82745	-4.23322e-10	6.77157e-09	-1.81303	-4.23322e-10	1.08474e-06	-1.79314	-4.23322e-10
132643456	chr9:132643456:T:C	2.8245e-09	-1.79877	-1.24111	2.07167e-09	-1.80809	-1.18932	3.11163e-07	-1.80372	-1.2382
132643923	chr9:132643923:A:G	1.41072e-08	-1.90926e-10	-1.43152	9.95919e-09	-1.90926e-10	-1.42727	1.55493e-06	-1.90926e-10	-1.43304
132643924	chr9:132643924:A:G	2.69569e-08	-1.90926e-10	-0.783969	1.8836e-08	-1.90926e-10	-0.789996	2.93668e-06	-1.90926e-10	-0.797196
132644276	chr9:132644276:A:G	3.75831e-09	-1.33848	-1.41576	3.23629e-09	-1.13066	-1.42068	8.50599e-07	-0.622659	-1.41363
132644317	chr9:132644317:A:G	4.03185e-09	-1.80411	-0.879876	3.76188e-09	-1.81425	-0.586593	4.24426e-07	-1.8242	-0.907296
132644360	chr9:132644360:C:T	1.4415e-08	-1.90926e-10	-1.40994	1.02621e-08	-1.90926e-10	-1.39731	1.58775e-06	-1.90926e-10	-1.41216
132644537	chr9:132644537:T:C	1.69319e-07	-1.90926e-10	1.05358	1.13766e-07	-1.90926e-10	1.00838	1.86137e-05	-1.90926e-10	1.04942
132644738	chr9:132644738:G:C	2.73989e-09	-1.62814	-1.44215	2.86081e-09	-1.25989	-1.41476	4.74479e-07	-1.17797	-1.44204
132645916	chr9:132645916:C:T	2.69695e-09	-1.80777	-1.27832	1.97151e-09	-1.81698	-1.22999	2.9679e-07	-1.81328	-1.27593
132646029	chr9:132646029:C:T	1.36666e-07	-1.90926e-10	0.839335	1.19355e-07	-1.90926e-10	1.05634	1.53301e-05	-1.90926e-10	0.85534
132646281	chr9:132646281:A:C	1.39581e-08	-1.90926e-10	-1.44215	9.81625e-09	-1.90926e-10	-1.44172	1.54077e-06	-1.90926e-10	-1.44219
132646292	chr9:132646292:C:T	2.79549e-09	-1.61084	-1.43936	2.90775e-09	-1.23056	-1.42782	4.90956e-07	-1.14711	-1.43877
132646530	chr9:132646530:C:T	1.00904e-08	-1.75081	-0.0158168	8.84592e-09	-1.76806	0.22225	1.01862e-06	-1.79515	-0.0608705
132646631	chr9:132646631:T:C	1.93839e-08	-1.90926e-10	-1.11376	1.41483e-08	-1.90926e-10	-1.07617	2.15413e-06	-1.90926e-10	-1.10709
132646885	chr9:132646885:T:C	9.55331e-09	-1.82132	-4.23322e-10	6.76611e-09	-1.81384	-4.23322e-10	1.05591e-06	-1.82008	-4.23322e-10
132646896	chr9:132646896:T:C	4.1384e-08	-1.90926e-10	-0.355313	2.76857e-08	-1.90926e-10	-0.404847	4.68522e-06	-1.90926e-10	-0.330064
132647067	chr9:132647067:AAAGT:A	5.14464e-09	-1.4729	-0.967348	4.20903e-09	-1.2937	-0.994827	1.07681e-06	-0.840194	-0.960277
132647121	chr9:132647121:C:T	1.39567e-08	-1.90926e-10	-1.44225	9.82365e-09	-1.90926e-10	-1.44097	1.54071e-06	-1.90926e-10	-1.44223
132647186	chr9:132647186:A:G	5.15937e-09	-1.45224	-0.985155	4.24249e-09	-1.26864	-1.01197	1.0936e-06	-0.806866	-0.978132
132647539	chr9:132647539:A:G	9.13845e-09	-1.75568	-0.110035	7.9384e-09	-1.7716	0.117551	9.25112e-07	-1.79786	-0.154453
132647620	chr9:132647620:G:C	1.05162e-08	-1.76449	0.039203	9.24197e-09	-1.7797	0.277695	1.0646e-06	-1.80375	-0.00812379
132647649	chr9:132647649:A:G	4.85326e-08	-1.90926e-10	-0.195971	3.28984e-08	-1.90926e-10	-0.232338	5.48432e-06	-1.90926e-10	-0.172583
132648015	chr9:132648015:G:C	2.00002e-08	-1.90926e-10	-1.08246	1.36839e-08	-1.90926e-10	-1.10954	2.22854e-06	-1.90926e-10	-1.07313
132648134	chr9:132648134:G:A	2.64863e-08	-1.90926e-10	-0.801579	1.70129e-08	-1.90926e-10	-0.89179	3.03532e-06	-1.90926e-10	-0.76416
132648384	chr9:132648384:G:T	1.57037e-08	-1.90926e-10	-1.32431	1.11398e-08	-1.90926e-10	-1.31524	1.72167e-06	-1.90926e-10	-1.33118
132648725	chr9:132648725:C:T	1.41184e-08	-1.90926e-10	-1.43073	9.96991e-09	-1.90926e-10	-1.42619	1.56221e-06	-1.90926e-10	-1.42838
132648728	chr9:132648728:G:A	3.12391e-09	-1.71305	-1.22607	2.18721e-09	-1.81375	-1.12938	3.26774e-07	-1.75119	-1.24177
132649323	chr9:132649323:C:T	1.06189e-08	-1.71557	-4.23322e-10	6.8645e-09	-1.7994	-4.23322e-10	1.12602e-06	-1.75579	-4.23322e-10
132649353	chr9:132649353:A:G	1.4492e-08	-1.90926e-10	-1.40461	1.00986e-08	-1.90926e-10	-1.41336	1.59961e-06	-1.90926e-10	-1.40471
132649377	chr9:132649377:C:T	1.07898e-08	-1.81615	0.116546	1.28971e-08	-1.82312	0.654361	1.1239e-06	-1.82775	0.0700794
132649408	chr9:132649408:G:A	7.72794e-09	-1.74362	-0.289742	4.66013e-09	-1.82141	-0.365306	8.47424e-07	-1.77564	-0.26439
132649692	chr9:132649692:T:C	2.62806e-09	-1.69821	-1.41376	1.73118e-09	-1.80486	-1.3721	2.77927e-07	-1.73563	-1.41924
132649838	chr9:132649838:G:C	1.92516e-08	-1.90926e-10	-1.12062	1.40363e-08	-1.90926e-10	-1.08412	2.11764e-06	-1.90926e-10	-1.12417
132650081	chr9:132650081:G:A	2.52009e-08	-1.90926e-10	-0.851329	1.66534e-08	-1.90926e-10	-0.913149	2.9104e-06	-1.90926e-10	-0.806184
132651314	chr9:132651314:G:C	8.3991e-09	-1.62396	-0.326125	7.48277e-09	-1.31475	-0.398412	1.64599e-06	-1.07249	-0.303648
132652211	chr9:132652211:T:C	1.72956e-08	-1.90926e-10	-1.22776	1.27492e-08	-1.90926e-10	-1.18029	1.91477e-06	-1.90926e-10	-1.22488
132652629	chr9:132652629:C:A	3.37168e-09	-1.43694	-1.42585	3.58969e-09	-1.00986	-1.43784	6.48078e-07	-0.883695	-1.42453
132652791	chr9:132652791:G:A	1.94212e-08	-1.90926e-10	-1.11184	1.36691e-08	-1.90926e-10	-1.11062	2.13762e-06	-1.90926e-10	-1.11478
132653896	chr9:132653896:ATAATT:A	2.74646e-09	-1.79344	-1.27445	2.0039e-09	-1.80568	-1.22499	3.0165e-07	-1.80083	-1.27214
132654174	chr9:132654174:T:C	1.93227e-08	-1.90926e-10	-1.11693	1.35061e-08	-1.90926e-10	-1.12262	2.13711e-06	-1.90926e-10	-1.11502
132654382	chr9:132654382:G:A	4.17893e-08	-0.345568	-4.23322e-10	2.60705e-08	-0.464958	-4.23322e-10	3.60521e-06	-0.592097	-4.23322e-10
132654516	chr9:132654516:G:C	1.02708e-08	-1.7489	-4.23322e-10	7.78314e-09	-1.6738	-4.23322e-10	1.12747e-06	-1.7545	-4.23322e-10
132654679	chr9:132654679:C:T	2.69911e-09	-1.81157	-1.27371	1.97862e-09	-1.81972	-1.22365	2.97236e-07	-1.81654	-1.27116
132654776	chr9:132654776:T:C	1.49382e-08	-1.90926e-10	-1.37428	1.03493e-08	-1.90926e-10	-1.38885	1.6604e-06	-1.90926e-10	-1.36742
132654817	chr9:132654817:G:A	1.31431e-07	-1.90926e-10	0.80027	8.72148e-08	-1.90926e-10	0.742611	1.43979e-05	-1.90926e-10	0.792607
132654871	chr9:132654871:G:A	1.9374e-08	-1.90926e-10	-1.11427	1.2931e-08	-1.90926e-10	-1.16614	2.12611e-06	-1.90926e-10	-1.12018
132655243	chr9:132655243:G:A	1.9025e-08	-1.90926e-10	-1.13245	1.27129e-08	-1.90926e-10	-1.18315	2.08833e-06	-1.90926e-10	-1.13811
132655265	chr9:132655265:GTACA:G	5.06742e-09	-1.16064	-1.29474	4.43961e-09	-0.932214	-1.30298	1.28462e-06	-0.330488	-1.29353
132655703	chr9:132655703:C:T	1.89944e-08	-1.90926e-10	-1.13407	1.27062e-08	-1.90926e-10	-1.18367	2.08439e-06	-1.90926e-10	-1.14
132655783	chr9:132655783:C:G	4.95065e-08	-1.77301	1.59691	4.58454e-08	-1.78776	1.88727	5.12449e-06	-1.81066	1.57021
132655836	chr9:132655836:C:T	1.40622e-08	-1.90926e-10	-1.43472	9.88696e-09	-1.90926e-10	-1.43455	1.55523e-06	-1.90926e-10	-1.43285
132656134	chr9:132656134:T:C	1.70851e-07	-1.90926e-10	1.06258	1.13274e-07	-1.90926e-10	1.00405	1.87351e-05	-1.90926e-10	1.05592
132656302	chr9:132656302:G:A	4.51881e-08	-1.90926e-10	-0.267373	3.21853e-08	-1.90926e-10	-0.254255	5.19853e-06	-1.90926e-10	-0.226099
132656448	chr9:132656448:G:A	7.93365e-08	-1.90926e-10	0.29549	5.38398e-08	-1.90926e-10	0.26025	9.193e-06	-1.90926e-10	0.343966
132656583	chr9:132656583:A:C	1.87575e-08	-1.90926e-10	-1.14661	1.2384e-08	-1.90926e-10	-1.20936	2.05706e-06	-1.90926e-10	-1.1532
132656677	chr9:132656677:T:C	1.97967e-08	-1.90926e-10	-1.09269	1.3197e-08	-1.90926e-10	-1.14577	2.17398e-06	-1.90926e-10	-1.09791
132656835	chr9:132656835:G:A	1.95441e-08	-1.90926e-10	-1.10553	1.30441e-08	-1.90926e-10	-1.15743	2.14525e-06	-1.90926e-10	-1.11122
132656956	chr9:132656956:T:A	3.47671e-08	-1.90926e-10	-0.529535	2.41127e-08	-1.90926e-10	-0.543024	3.85768e-06	-1.90926e-10	-0.524409
132657078	chr9:132657078:A:C	3.4338e-08	-1.90926e-10	-0.541956	2.37554e-08	-1.90926e-10	-0.557955	3.80979e-06	-1.90926e-10	-0.536902
132657117	chr9:132657117:A:C	1.14409e-08	-1.64102	-4.23322e-10	8.0557e-09	-1.63938	-4.23322e-10	1.18702e-06	-1.70303	-4.23322e-10
132657330	chr9:132657330:T:C	7.30916e-09	-1.44372	-0.645358	6.81259e-09	-1.43161	-0.375379	6.70741e-07	-1.612	-0.661848
132657516	chr9:132657516:T:C	1.88707e-08	-1.90926e-10	-1.1406	1.37459e-08	-1.90926e-10	-1.10502	2.09627e-06	-1.90926e-10	-1.13432
132657770	chr9:132657770:C:T	3.19421e-08	-1.90926e-10	-0.614282	2.08456e-08	-1.90926e-10	-0.688619	3.49691e-06	-1.90926e-10	-0.622595
132657856	chr9:132657856:C:T	2.77881e-09	-1.81082	-1.24536	2.04291e-09	-1.81899	-1.19239	3.06028e-07	-1.81582	-1.24273
132657927	chr9:132657927:G:A	2.80199e-09	-1.81051	-1.23737	2.06158e-09	-1.81878	-1.18351	3.08574e-07	-1.81558	-1.23469
132658444	chr9:132658444:T:C	3.62985e-08	-0.486431	-4.23322e-10	2.53763e-08	-0.491947	-4.23322e-10	3.52394e-06	-0.614895	-4.23322e-10
132658497	chr9:132658497:A:C	1.45523e-08	-1.90926e-10	-1.40046	1.03598e-08	-1.90926e-10	-1.38783	1.5956e-06	-1.90926e-10	-1.40723
132658514	chr9:132658514:T:C	5.8243e-08	-1.90926e-10	-0.0135834	3.95402e-08	-1.90926e-10	-0.0484466	6.60752e-06	-1.90926e-10	0.0137331
132659275	chr9:132659275:T:C	1.45517e-08	-1.10866	-0.29184	1.2335e-08	-0.870809	-0.342512	3.8764e-06	-0.253218	-0.266351
132659633	chr9:132659633:G:A	1.23508e-07	-1.90926e-10	0.738101	1.06666e-07	-1.90926e-10	0.943937	1.34891e-05	-1.90926e-10	0.727404
132660487	chr9:132660487:C:T	1.03404e-08	-1.80769	0.0655326	9.30255e-09	-1.81844	0.322964	1.11172e-06	-1.80646	0.037887
132660751	chr9:132660751:C:T	2.41775e-09	-1.82133	-1.37404	1.81518e-09	-1.82409	-1.30549	2.66218e-07	-1.82791	-1.37001
132660764	chr9:132660764:CTTCT:C	1.41455e-08	-1.90926e-10	-1.42881	9.9805e-09	-1.90926e-10	-1.42513	1.56261e-06	-1.90926e-10	-1.42812
132661102	chr9:132661102:G:A	9.70535e-09	-1.80553	-4.23322e-10	6.69218e-09	-1.82482	-4.23322e-10	1.05188e-06	-1.82389	-4.23322e-10
132661153	chr9:132661153:G:A	3.3124e-09	-1.69536	-1.18517	2.12139e-09	-1.80384	-1.16985	3.58276e-07	-1.72917	-1.17175
132661187	chr9:132661187:AGAG:A	1.0709e-08	-1.70712	-4.23322e-10	7.62426e-09	-1.69443	-4.23322e-10	1.12437e-06	-1.75725	-4.23322e-10
132661319	chr9:132661319:G:C	1.8063e-08	-1.90926e-10	-1.18434	1.31884e-08	-1.90926e-10	-1.14642	2.00023e-06	-1.90926e-10	-1.18122
132661330	chr9:132661330:CTA:C	1.96622e-08	-1.90926e-10	-1.09951	1.43895e-08	-1.90926e-10	-1.05927	2.16206e-06	-1.90926e-10	-1.10341
132661414	chr9:132661414:G:A	2.0373e-08	-1.90926e-10	-1.064	1.35752e-08	-1.90926e-10	-1.11752	2.23171e-06	-1.90926e-10	-1.07171
132661622	chr9:132661622:G:A	2.51767e-08	-1.90926e-10	-0.852288	1.79038e-08	-1.90926e-10	-0.840752	2.892e-06	-1.90926e-10	-0.812526
132661648	chr9:132661648:A:G	2.07401e-08	-1.90926e-10	-1.04614	1.52019e-08	-1.90926e-10	-1.00435	2.30673e-06	-1.90926e-10	-1.03864
132661696	chr9:132661696:A:C	6.23244e-08	-1.90926e-10	0.0541442	4.25277e-08	-1.90926e-10	0.0243934	7.21444e-06	-1.90926e-10	0.101608
132662228	chr9:132662228:A:C	2.21406e-08	-1.90926e-10	-0.980795	1.44797e-08	-1.90926e-10	-1.05301	2.43529e-06	-1.90926e-10	-0.984409
132662629	chr9:132662629:C:T	1.58164e-08	-1.31716	-4.23322e-10	1.15725e-08	-1.27713	-4.23322e-10	1.90118e-06	-1.232	-4.23322e-10
132662663	chr9:132662663:C:T	8.83011e-09	-1.41977	-0.480274	8.45641e-09	-1.40638	-0.184464	8.02939e-07	-1.59498	-0.498976
132662994	chr9:132662994:G:C	1.43436e-08	-1.90926e-10	-1.41491	1.01527e-08	-1.90926e-10	-1.40803	1.58944e-06	-1.90926e-10	-1.4111
132663473	chr9:132663473:A:G	1.02424e-07	-1.90926e-10	0.550913	6.81004e-08	-1.90926e-10	0.49522	1.12326e-05	-1.90926e-10	0.54434
132664406	chr9:132664406:G:A	6.4823e-08	-1.80411	1.89757	5.68513e-08	-1.81827	2.13295	6.73949e-06	-1.82629	1.8598
132664852	chr9:132664852:TTCC:T	2.08424e-08	-1.90926e-10	-1.04122	1.42395e-08	-1.90926e-10	-1.06974	2.32422e-06	-1.90926e-10	-1.03109
132664879	chr9:132664879:C:G	2.52749e-08	-1.90926e-10	-0.848398	1.7655e-08	-1.90926e-10	-0.854742	2.7547e-06	-1.90926e-10	-0.861168
132665219	chr9:132665219:A:G	1.43144e-07	-1.90926e-10	0.88564	8.98221e-08	-1.90926e-10	0.772067	1.5766e-05	-1.90926e-10	0.88338
132666233	chr9:132666233:T:C	1.91748e-08	-1.90926e-10	-1.12461	1.31263e-08	-1.90926e-10	-1.15115	2.13521e-06	-1.90926e-10	-1.11591
132666314	chr9:132666314:T:C	1.29486e-08	-1.31586	-0.20136	1.10306e-08	-1.07337	-0.251719	3.10495e-06	-0.568834	-0.172645
132666473	chr9:132666473:T:C	1.95478e-08	-1.90926e-10	-1.10535	1.28845e-08	-1.90926e-10	-1.16974	2.21552e-06	-1.90926e-10	-1.07899
132667106	chr9:132667106:C:T	1.97042e-08	-1.90926e-10	-1.09738	1.44042e-08	-1.90926e-10	-1.05824	2.19047e-06	-1.90926e-10	-1.09036
132667307	chr9:132667307:T:C	2.87675e-09	-1.66363	-1.35791	2.15197e-09	-1.69501	-1.26437	3.23838e-07	-1.63193	-1.37006
132667388	chr9:132667388:C:T	2.66513e-09	-1.74192	-1.35604	2.01054e-09	-1.76393	-1.26342	2.96995e-07	-1.72033	-1.36819
132668032	chr9:132668032:A:T	1.50371e-08	-1.90926e-10	-1.36769	1.04353e-08	-1.90926e-10	-1.38057	1.66656e-06	-1.90926e-10	-1.36371
132668082	chr9:132668082:T:C	2.80998e-08	-1.90926e-10	-0.742446	1.78628e-08	-1.90926e-10	-0.84304	3.08758e-06	-1.90926e-10	-0.747087
132668426	chr9:132668426:C:T	3.20522e-09	-1.52629	-1.38714	3.14876e-09	-1.13826	-1.44049	5.86562e-07	-1.02321	-1.38475
132668834	chr9:132668834:C:T	2.26689e-08	-1.90926e-10	-0.957214	1.53507e-08	-1.90926e-10	-0.994604	2.50387e-06	-1.90926e-10	-0.956639
132669044	chr9:132669044:G:C	2.24772e-08	-1.90926e-10	-0.965706	1.52953e-08	-1.90926e-10	-0.998218	2.50676e-06	-1.90926e-10	-0.955484
132669385	chr9:132669385:G:A	3.21758e-09	-1.52031	-1.38927	3.17688e-09	-1.12912	-1.44074	5.90184e-07	-1.01486	-1.38693
132669523	chr9:132669523:G:A	1.43975e-08	-1.90926e-10	-1.41116	1.00412e-08	-1.90926e-10	-1.41907	1.59372e-06	-1.90926e-10	-1.4084
132670153	chr9:132670153:C:T	1.58703e-08	-1.90926e-10	-1.31376	1.09708e-08	-1.90926e-10	-1.33052	1.76699e-06	-1.90926e-10	-1.3052
132670564	chr9:132670564:G:T	1.60265e-08	-1.90926e-10	-1.30396	1.07711e-08	-1.90926e-10	-1.34889	1.7591e-06	-1.90926e-10	-1.30967
132670634	chr9:132670634:G:A	1.03744e-08	-1.73887	-4.23322e-10	6.95123e-09	-1.78684	-4.23322e-10	1.13753e-06	-1.74562	-4.23322e-10
132671008	chr9:132671008:C:G	2.01918e-08	-1.90926e-10	-1.07293	1.47167e-08	-1.90926e-10	-1.03678	2.22694e-06	-1.90926e-10	-1.07385
132671176	chr9:132671176:G:T	1.75472e-08	-1.90926e-10	-1.21331	1.17784e-08	-1.90926e-10	-1.25949	1.98201e-06	-1.90926e-10	-1.19036
132671249	chr9:132671249:G:T	2.10737e-08	-1.90926e-10	-1.03018	1.52944e-08	-1.90926e-10	-0.998277	2.32412e-06	-1.90926e-10	-1.03113
132671659	chr9:132671659:T:TA	1.53876e-08	-1.90926e-10	-1.34465	1.06573e-08	-1.90926e-10	-1.35952	1.69982e-06	-1.90926e-10	-1.34395
132672233	chr9:132672233:T:C	1.10381e-08	-1.67686	-4.23322e-10	8.37845e-09	-1.6001	-4.23322e-10	1.23705e-06	-1.66175	-4.23322e-10
132672342	chr9:132672342:G:A	4.68559e-09	-1.18774	-1.34597	4.11181e-09	-1.01924	-1.29267	8.76376e-07	-0.65028	-1.35616
132672347	chr9:132672347:A:G	5.87906e-08	-0.0042256	-4.23322e-10	4.16196e-08	0.0028088	-4.23322e-10	5.64324e-06	-0.144017	-4.23322e-10
132672946	chr9:132672946:A:G	1.58783e-08	-1.90926e-10	-1.31325	1.07758e-08	-1.90926e-10	-1.34846	1.78315e-06	-1.90926e-10	-1.29609
132673217	chr9:132673217:A:G	4.67031e-09	-1.19216	-1.34482	4.09281e-09	-1.02549	-1.29104	8.70233e-07	-0.658411	-1.35506
132673352	chr9:132673352:T:C	4.60487e-09	-1.19479	-1.3563	4.02238e-09	-1.02846	-1.30543	8.58402e-07	-0.66126	-1.3659
132673513	chr9:132673513:T:TGACC	2.42363e-09	-1.77165	-1.42129	1.69701e-09	-1.81008	-1.38682	2.61522e-07	-1.7938	-1.42192
132673649	chr9:132673649:G:A	4.54867e-09	-1.21778	-1.34559	3.96886e-09	-1.05524	-1.29205	8.39136e-07	-0.693983	-1.35587
132673820	chr9:132673820:C:T	7.10109e-08	-1.90926e-10	0.184625	5.38862e-08	-1.90926e-10	0.261111	7.91384e-06	-1.90926e-10	0.194137
132673984	chr9:132673984:T:C	2.8554e-09	-1.5908	-1.43819	1.94269e-09	-1.62696	-1.43473	3.05849e-07	-1.62152	-1.43762
132674205	chr9:132674205:A:G	1.82639e-08	-1.90926e-10	-1.17328	1.2242e-08	-1.90926e-10	-1.22089	2.00627e-06	-1.90926e-10	-1.1782
132674351	chr9:132674351:A:G	1.25253e-08	-1.55045	-4.23322e-10	9.46168e-09	-1.47851	-4.23322e-10	1.52231e-06	-1.45425	-4.23322e-10
132674666	chr9:132674666:T:G	2.89323e-08	-1.90926e-10	-0.713248	2.01543e-08	-1.90926e-10	-0.722346	3.20508e-06	-1.90926e-10	-0.709738
132674706	chr9:132674706:A:G	4.44756e-09	-1.23437	-1.35149	3.86974e-09	-1.07278	-1.2998	8.16633e-07	-0.715601	-1.36144
132675386	chr9:132675386:A:G	3.09699e-09	-1.53168	-1.4161	2.46126e-09	-1.38512	-1.43997	5.02748e-07	-1.14793	-1.41421
132675589	chr9:132675589:A:G	1.05073e-07	-1.90926e-10	0.576447	9.13405e-08	-1.90926e-10	0.788831	1.11579e-05	-1.90926e-10	0.537671
132675838	chr9:132675838:T:G	3.02446e-09	-1.54701	-1.42446	2.41543e-09	-1.40199	-1.4419	4.87343e-07	-1.17037	-1.4229
132676132	chr9:132676132:C:T	6.81556e-09	-0.778657	-1.38034	6.88727e-09	-0.412068	-1.38402	1.465e-06	-0.11481	-1.37781
132676150	chr9:132676150:C:T	5.90425e-08	-1.90926e-10	4.93734e-05	4.11698e-08	-1.90926e-10	-0.0080582	6.81385e-06	-1.90926e-10	0.0444822
132676224	chr9:132676224:C:A	1.56193e-08	-1.3297	-4.23322e-10	1.08954e-08	-1.33742	-4.23322e-10	1.85919e-06	-1.25434	-4.23322e-10
132676231	chr9:132676231:C:G	2.58452e-09	-1.77304	-1.35563	2.17727e-09	-1.53094	-1.41675	3.88655e-07	-1.46918	-1.35036
132676343	chr9:132676343:A:G	4.73125e-08	-1.90926e-10	-0.221434	3.34591e-08	-1.90926e-10	-0.215439	5.46148e-06	-1.90926e-10	-0.176756
132676459	chr9:132676459:T:C	5.15722e-09	-1.03724	-1.40057	4.55179e-09	-0.845443	-1.3648	1.02456e-06	-0.443353	-1.40686
132676475	chr9:132676475:C:T	4.84965e-09	-1.08887	-1.41043	4.24111e-09	-0.903188	-1.37775	9.49455e-07	-0.510542	-1.4158
132676626	chr9:132676626:G:T	3.42374e-09	-1.41429	-1.43319	2.00257e-09	-1.63864	-1.39269	3.73799e-07	-1.42235	-1.43616
132676720	chr9:132676720:T:C	8.5813e-08	-1.90926e-10	0.373963	7.05944e-08	-1.90926e-10	0.531188	9.45467e-06	-1.90926e-10	0.372033
132676926	chr9:132676926:C:T	3.83219e-09	-1.31998	-1.41479	2.45461e-09	-1.3889	-1.43889	4.3329e-07	-1.30133	-1.40949
132676976	chr9:132676976:A:G	1.91095e-08	-1.90926e-10	-1.12802	1.39299e-08	-1.90926e-10	-1.09172	2.12384e-06	-1.90926e-10	-1.12125
132677101	chr9:132677101:A:G	4.86272e-09	-1.61363	-0.88298	2.74383e-09	-1.76506	-0.951348	5.18948e-07	-1.66623	-0.864198
132677665	chr9:132677665:A:C	1.84631e-08	-1.90926e-10	-1.16244	1.2347e-08	-1.90926e-10	-1.21235	2.02746e-06	-1.90926e-10	-1.16769
132679179	chr9:132679179:G:A	4.3876e-09	-1.26849	-1.33094	3.8306e-09	-1.10835	-1.27439	7.95438e-07	-0.761277	-1.34206
132679941	chr9:132679941:TAATA:T	3.05364e-09	-1.52491	-1.43696	1.77154e-09	-1.71328	-1.44064	3.18905e-07	-1.58333	-1.43401
132679954	chr9:132679954:G:A	2.82101e-09	-1.7266	-1.31451	2.24124e-09	-1.57136	-1.34737	4.61906e-07	-1.33992	-1.30695
132680118	chr9:132680118:G:A	1.85558e-08	-1.90926e-10	-1.15742	1.27078e-08	-1.90926e-10	-1.18355	2.06622e-06	-1.90926e-10	-1.14876
132680382	chr9:132680382:T:G	1.51656e-08	-1.90926e-10	-1.35918	1.08748e-08	-1.90926e-10	-1.33932	1.67762e-06	-1.90926e-10	-1.3571
132680410	chr9:132680410:G:A	4.42806e-09	-1.23763	-1.35262	3.86322e-09	-1.07326	-1.30101	8.13173e-07	-0.718771	-1.36252
132680553	chr9:132680553:C:A	3.55603e-08	-1.90926e-10	-0.506978	2.6681e-08	-1.90926e-10	-0.441813	3.94004e-06	-1.90926e-10	-0.503285
132680623	chr9:132680623:G:A	4.82618e-09	-1.31804	-1.18611	3.8049e-09	-1.38817	-1.0013	5.3144e-07	-1.30521	-1.20143
132680714	chr9:132680714:T:C	4.37548e-09	-1.24219	-1.36001	3.80427e-09	-1.07916	-1.31048	8.02332e-07	-0.725276	-1.36943
132680892	chr9:132680892:C:T	1.13597e-08	-1.26419	-0.383951	9.77411e-09	-0.983859	-0.462168	2.86737e-06	-0.464846	-0.356234
132681239	chr9:132681239:A:G	1.91019e-08	-1.90926e-10	-1.12842	1.39245e-08	-1.90926e-10	-1.09211	2.12298e-06	-1.90926e-10	-1.12166
132681420	chr9:132681420:A:G	1.60185e-08	-1.90926e-10	-1.30446	1.15345e-08	-1.90926e-10	-1.28042	1.74681e-06	-1.90926e-10	-1.31668
132682354	chr9:132682354:A:G	4.32681e-09	-1.27168	-1.34169	3.76419e-09	-1.11279	-1.28744	7.8406e-07	-0.765615	-1.35213
132682999	chr9:132682999:T:C	1.24589e-08	-1.45253	-0.103244	8.67181e-09	-1.58999	0.0243032	1.14999e-06	-1.60057	-0.134152
132683116	chr9:132683116:A:C	4.7283e-09	-1.19416	-1.33048	4.16408e-09	-1.02555	-1.27372	8.80363e-07	-0.660375	-1.34152
132684752	chr9:132684752:T:C	4.7637e-09	-1.19417	-1.32301	4.1993e-09	-1.02527	-1.26558	8.86602e-07	-0.660337	-1.3345
132684768	chr9:132684768:A:G	1.00016e-08	-1.77547	-4.23322e-10	8.93292e-09	-1.53602	-4.23322e-10	1.48019e-06	-1.48231	-4.23322e-10
132685047	chr9:132685047:C:T	4.59959e-09	-1.20331	-1.34893	4.03943e-09	-1.03413	-1.29553	8.53459e-07	-0.673943	-1.35899
132685053	chr9:132685053:T:C	4.47772e-09	-1.21213	-1.36696	3.90031e-09	-1.04517	-1.31953	8.30819e-07	-0.683785	-1.37603
132685402	chr9:132685402:C:T	1.53976e-08	-1.90926e-10	-1.344	1.06637e-08	-1.90926e-10	-1.35891	1.70094e-06	-1.90926e-10	-1.3433
132685415	chr9:132685415:A:T	1.1232e-08	-1.65944	-4.23322e-10	8.1055e-09	-1.63322	-4.23322e-10	1.31429e-06	-1.60118	-4.23322e-10
132685458	chr9:132685458:A:C	4.5324e-09	-1.20558	-1.36138	3.94822e-09	-1.04009	-1.31241	8.40069e-07	-0.678141	-1.37061
132685499	chr9:132685499:G:A	2.55426e-09	-1.77478	-1.36566	2.16936e-09	-1.53263	-1.4187	3.83983e-07	-1.4707	-1.36093
132685684	chr9:132685684:T:C	3.07029e-08	-0.653851	-4.23322e-10	2.06663e-08	-0.697261	-4.23322e-10	3.42129e-06	-0.644458	-4.23322e-10
132685936	chr9:132685936:C:T	1.46823e-08	-1.90926e-10	-1.39157	1.05016e-08	-1.90926e-10	-1.37423	1.62166e-06	-1.90926e-10	-1.39102
132686004	chr9:132686004:T:C	2.74542e-09	-1.62602	-1.44226	1.66767e-09	-1.77355	-1.44079	2.88783e-07	-1.6743	-1.44226
132686557	chr9:132686557:T:C	1.15265e-08	-1.52361	-0.109944	8.11236e-09	-1.64718	0.0148006	1.08072e-06	-1.6556	-0.141248
132686952	chr9:132686952:T:C	4.57576e-09	-1.20707	-1.35036	4.00291e-09	-1.04062	-1.29813	8.48673e-07	-0.67823	-1.36033
132687687	chr9:132687687:A:G	1.55158e-08	-1.90926e-10	-1.33635	1.11251e-08	-1.90926e-10	-1.31656	1.71271e-06	-1.90926e-10	-1.3364
132687808	chr9:132687808:G:A	5.02257e-09	-1.65763	-0.806636	2.88604e-09	-1.78754	-0.878335	5.40433e-07	-1.7036	-0.78626
132687906	chr9:132687906:T:C	4.31052e-09	-1.25724	-1.35991	3.74037e-09	-1.09662	-1.30996	7.85399e-07	-0.746779	-1.36926
132687935	chr9:132687935:A:G	2.55192e-09	-1.77359	-1.36777	2.16535e-09	-1.52977	-1.42341	3.83595e-07	-1.47009	-1.36256
132688112	chr9:132688112:G:A	1.36285e-08	-1.47963	0.0135832	9.58347e-09	-1.61183	0.146107	1.26491e-06	-1.62119	-0.0182793
132688278	chr9:132688278:T:C	1.0413e-07	-1.90926e-10	0.567435	9.02571e-08	-1.90926e-10	0.776898	1.10553e-05	-1.90926e-10	0.52843
132689104	chr9:132689104:C:T	3.45285e-09	-1.68146	-1.15755	2.77045e-09	-1.71616	-0.990595	3.83908e-07	-1.65259	-1.17924
132689347	chr9:132689347:T:C	4.37417e-09	-1.2481	-1.35439	3.80069e-09	-1.08753	-1.30305	7.99755e-07	-0.73377	-1.36416
132689559	chr9:132689559:A:G	4.46967e-09	-1.21289	-1.368	3.8889e-09	-1.04734	-1.3203	8.28481e-07	-0.68574	-1.3769
132689731	chr9:132689731:C:T	5.12209e-08	-1.90926e-10	-0.14206	4.27121e-08	-1.90926e-10	0.02872	5.47474e-06	-1.90926e-10	-0.174332
132689909	chr9:132689909:G:A	2.99285e-09	-1.5418	-1.44019	1.75906e-09	-1.72325	-1.43773	3.12775e-07	-1.59858	-1.43817
132690270	chr9:132690270:T:C	4.53235e-09	-1.22834	-1.33862	3.96492e-09	-1.06479	-1.28348	8.34569e-07	-0.70609	-1.34922
132690283	chr9:132690283:C:A	4.54522e-09	-1.23578	-1.32836	3.98309e-09	-1.07306	-1.27065	8.34875e-07	-0.715602	-1.33935
132690670	chr9:132690670:C:T	2.05465e-08	-1.90926e-10	-1.05552	1.50514e-08	-1.90926e-10	-1.01429	2.28347e-06	-1.90926e-10	-1.04878
132690787	chr9:132690787:A:G	4.44748e-09	-1.25227	-1.3336	3.88437e-09	-1.09159	-1.27721	8.11883e-07	-0.738518	-1.34436
132690986	chr9:132690986:A:G	4.30691e-09	-1.68256	-0.935424	2.51962e-09	-1.79945	-1.0022	4.63304e-07	-1.72484	-0.919011
132691131	chr9:132691131:G:A	4.4683e-09	-1.24671	-1.33449	3.90503e-09	-1.08511	-1.27839	8.1733e-07	-0.730914	-1.34527
132691247	chr9:132691247:A:G	2.10452e-08	-1.90926e-10	-1.03153	1.53069e-08	-1.90926e-10	-0.997463	2.32233e-06	-1.90926e-10	-1.03191
132691855	chr9:132691855:G:A	2.05465e-08	-1.90926e-10	-1.05552	1.50514e-08	-1.90926e-10	-1.01429	2.28347e-06	-1.90926e-10	-1.04878
132691970	chr9:132691970:G:T	9.59011e-09	-1.81748	-4.23322e-10	6.75402e-09	-1.81562	-4.23322e-10	1.04912e-06	-1.82653	-4.23322e-10
132692001	chr9:132692001:T:G	4.34691e-09	-1.24512	-1.36362	3.77822e-09	-1.08229	-1.31422	7.9673e-07	-0.7291	-1.37262
132692276	chr9:132692276:T:C	1.46844e-08	-1.90926e-10	-1.39143	1.02118e-08	-1.90926e-10	-1.40222	1.62641e-06	-1.90926e-10	-1.3881
132692463	chr9:132692463:C:G	4.524e-09	-1.25982	-1.30899	3.98084e-09	-1.0994	-1.24487	8.24743e-07	-0.746555	-1.3206
132692608	chr9:132692608:GT:G	5.17343e-09	-1.64783	-0.786844	2.95874e-09	-1.78289	-0.858111	5.56317e-07	-1.69464	-0.766256
132692955	chr9:132692955:C:G	1.79159e-08	-1.90926e-10	-1.19252	1.30506e-08	-1.90926e-10	-1.15693	1.99053e-06	-1.90926e-10	-1.18608
132693129	chr9:132693129:C:T	5.9888e-08	-1.90926e-10	0.0142688	5.04124e-08	-1.90926e-10	0.194473	6.38997e-06	-1.90926e-10	-0.0197457
132693130	chr9:132693130:G:A	1.89163e-08	-1.90926e-10	-1.13819	1.26613e-08	-1.90926e-10	-1.18722	2.07779e-06	-1.90926e-10	-1.14317
132693691	chr9:132693691:A:C	3.69748e-09	-1.66035	-1.11021	2.98903e-09	-1.69782	-0.932996	4.11223e-07	-1.6293	-1.13379
132694156	chr9:132694156:C:T	4.89759e-09	-1.24425	-1.24521	4.40398e-09	-1.08039	-1.16286	8.98775e-07	-0.721149	-1.26005
132694354	chr9:132694354:A:T	1.2956e-08	-1.48538	-0.0312715	9.08359e-09	-1.61699	0.0976997	1.20335e-06	-1.62619	-0.0631693
132694532	chr9:132694532:A:G	2.60732e-09	-1.75784	-1.36205	2.24746e-09	-1.49151	-1.42446	4.01425e-07	-1.42977	-1.35744
132695558	chr9:132695558:C:T	1.82688e-08	-1.90926e-10	-1.17301	1.21084e-08	-1.90926e-10	-1.23187	2.06442e-06	-1.90926e-10	-1.14963
132695630	chr9:132695630:G:A	1.90397e-08	-1.90926e-10	-1.13168	1.25523e-08	-1.90926e-10	-1.19586	2.15468e-06	-1.90926e-10	-1.10683
132695849	chr9:132695849:T:C	6.57653e-09	-1.27862	-0.91608	6.12064e-09	-1.11456	-0.799535	1.18746e-06	-0.779215	-0.923443
132696263	chr9:132696263:A:G	5.11855e-08	-1.90926e-10	-0.142751	3.4884e-08	-1.90926e-10	-0.173736	5.79282e-06	-1.90926e-10	-0.117857
132696771	chr9:132696771:C:T	5.40848e-08	-1.90926e-10	-0.0876543	4.06929e-08	-1.90926e-10	-0.0197092	6.02284e-06	-1.90926e-10	-0.0789175
132696838	chr9:132696838:A:G	4.15521e-08	-0.35126	-4.23322e-10	2.40623e-08	-0.545118	-4.23322e-10	4.25164e-06	-0.427171	-4.23322e-10
132696924	chr9:132696924:T:C	4.87092e-09	-1.19386	-1.30107	4.36054e-09	-1.02281	-1.23036	9.10201e-07	-0.654964	-1.3136
132697260	chr9:132697260:T:C	4.01471e-09	-1.59926	-1.08898	3.24202e-09	-1.6426	-0.906964	4.48749e-07	-1.56293	-1.11283
132697396	chr9:132697396:T:A	4.93399e-09	-1.19219	-1.28987	4.42654e-09	-1.02151	-1.21663	9.22256e-07	-0.652512	-1.3029
132697428	chr9:132697428:C:A	5.39594e-09	-1.10286	-1.2897	5.1107e-09	-0.78917	-1.30526	1.44158e-06	-0.224541	-1.2842
132697525	chr9:132697525:C:T	3.7523e-08	-1.90926e-10	-0.453253	2.52475e-08	-1.90926e-10	-0.497035	4.2444e-06	-1.90926e-10	-0.428875
132697834	chr9:132697834:T:C	1.38953e-07	-1.90926e-10	0.855928	1.08294e-07	-1.90926e-10	0.959091	1.55144e-05	-1.90926e-10	0.867291
132698018	chr9:132698018:G:A	7.7179e-09	-1.62719	-0.407472	4.26888e-09	-1.77324	-0.50117	8.30754e-07	-1.67909	-0.38081
132698668	chr9:132698668:A:G	1.89389e-08	-1.90926e-10	-1.13699	1.26721e-08	-1.90926e-10	-1.18636	2.07732e-06	-1.90926e-10	-1.1434
132698865	chr9:132698865:C:T	2.33867e-08	-1.90926e-10	-0.92604	1.55149e-08	-1.90926e-10	-0.983963	2.68963e-06	-1.90926e-10	-0.885071
132698953	chr9:132698953:G:A	2.59049e-08	-1.90926e-10	-0.823776	1.73844e-08	-1.90926e-10	-0.870191	2.89977e-06	-1.90926e-10	-0.809845
132699036	chr9:132699036:C:T	5.29785e-09	-1.08402	-1.32688	4.77269e-09	-0.898856	-1.264	1.04168e-06	-0.495353	-1.33828
132700001	chr9:132700001:G:A	1.74811e-08	-1.90926e-10	-1.21709	1.20714e-08	-1.90926e-10	-1.23493	1.95712e-06	-1.90926e-10	-1.203
132700110	chr9:132700110:A:G	5.38783e-09	-1.11834	-1.27573	4.89851e-09	-0.936931	-1.1999	1.03697e-06	-0.548717	-1.28945
132700205	chr9:132700205:A:T	5.09692e-09	-1.14333	-1.30624	4.55357e-09	-0.973544	-1.23631	9.67778e-07	-0.588777	-1.31845
132700481	chr9:132700481:TCTAA:T	2.21698e-08	-1.90926e-10	-0.979478	1.58516e-08	-1.90926e-10	-0.962493	2.45826e-06	-1.90926e-10	-0.975022
132700794	chr9:132700794:G:A	4.67722e-09	-1.10666	-1.42884	4.47505e-09	-0.794668	-1.43258	1.23852e-06	-0.23281	-1.42775
132701244	chr9:132701244:T:C	2.01927e-08	-1.90926e-10	-1.07289	1.34269e-08	-1.90926e-10	-1.1285	2.21268e-06	-1.90926e-10	-1.08027
132701357	chr9:132701357:C:T	5.2988e-09	-1.13944	-1.27129	4.79004e-09	-0.964542	-1.19468	1.01012e-06	-0.579183	-1.28522
132701370	chr9:132701370:G:A	1.90849e-08	-1.90926e-10	-1.12931	1.45898e-08	-1.90926e-10	-1.04544	2.13805e-06	-1.90926e-10	-1.11458
132701422	chr9:132701422:C:G	5.37144e-09	-1.11193	-1.28518	4.8689e-09	-0.931617	-1.21128	1.03094e-06	-0.545483	-1.29852
132701451	chr9:132701451:A:G	5.19321e-09	-1.17843	-1.25243	4.67296e-09	-1.01249	-1.17148	9.85057e-07	-0.622429	-1.2671
132701912	chr9:132701912:T:C	2.7277e-09	-1.65735	-1.4174	2.29065e-09	-1.46439	-1.43253	4.795e-07	-1.19548	-1.41401
132702749	chr9:132702749:G:A	5.4009e-09	-1.09994	-1.2917	4.90183e-09	-0.916361	-1.21979	1.04329e-06	-0.527489	-1.30461
132702856	chr9:132702856:A:C	3.38366e-09	-1.42406	-1.43519	2.27102e-09	-1.46591	-1.43962	3.62452e-07	-1.45352	-1.43582
132704512	chr9:132704512:C:A	1.8323e-08	-1.90926e-10	-1.17005	1.26222e-08	-1.90926e-10	-1.19031	2.03542e-06	-1.90926e-10	-1.16377
132704645	chr9:132704645:G:C	5.58327e-09	-1.12688	-1.23155	5.10508e-09	-0.950667	-1.14486	1.06818e-06	-0.563481	-1.24504
132704646	chr9:132704646:C:T	5.65163e-09	-1.11631	-1.22995	5.17672e-09	-0.938629	-1.14296	1.08461e-06	-0.549766	-1.24349
132704672	chr9:132704672:T:C	2.49927e-08	-1.90926e-10	-0.859623	1.67842e-08	-1.90926e-10	-0.905326	2.74347e-06	-1.90926e-10	-0.865253
132704703	chr9:132704703:C:G	2.42031e-08	-1.90926e-10	-0.891727	1.84817e-08	-1.90926e-10	-0.808983	2.6854e-06	-1.90926e-10	-0.886646
132705399	chr9:132705399:TC:T	3.18777e-08	-1.90926e-10	-0.616301	2.05918e-08	-1.90926e-10	-0.700869	3.51364e-06	-1.90926e-10	-0.617822
132705423	chr9:132705423:C:T	1.12284e-07	-1.90926e-10	0.642819	8.50018e-08	-1.90926e-10	0.71691	1.25372e-05	-1.90926e-10	0.654226
132705528	chr9:132705528:T:C	5.54621e-09	-1.12487	-1.24022	5.06265e-09	-0.948076	-1.1558	1.06668e-06	-0.556282	-1.25364
132705654	chr9:132705654:A:G	5.94104e-09	-1.12313	-1.1732	5.51304e-09	-0.826531	-1.19212	1.56007e-06	-0.263927	-1.16582
132705930	chr9:132705930:A:G	5.23939e-09	-1.15898	-1.26302	4.75021e-09	-0.984304	-1.18327	9.96304e-07	-0.602543	-1.27564
132706078	chr9:132706078:G:A	8.18019e-08	-1.90926e-10	0.326092	5.70319e-08	-1.90926e-10	0.317847	9.41461e-06	-1.90926e-10	0.367787
132706494	chr9:132706494:G:A	2.24762e-09	-1.82611	-1.44223	1.81482e-09	-1.70335	-1.42643	2.87821e-07	-1.67788	-1.44201
132707283	chr9:132707283:T:C	2.35637e-09	-1.81055	-1.41054	1.63097e-09	-1.79951	-1.43708	2.5977e-07	-1.81429	-1.40814
132707416	chr9:132707416:G:GA	7.63234e-09	-1.726	-0.319816	5.0827e-09	-1.80786	-0.29206	7.95263e-07	-1.77117	-0.332391
132707792	chr9:132707792:A:G	3.08254e-08	-1.90926e-10	-0.649868	2.61606e-08	-1.90926e-10	-0.461509	3.36363e-06	-1.90926e-10	-0.661456
132707973	chr9:132707973:G:A	4.17547e-08	-1.90926e-10	-0.346395	2.71046e-08	-1.90926e-10	-0.426058	4.62254e-06	-1.90926e-10	-0.343531
132708303	chr9:132708303:GGT:G	3.73483e-09	-1.74572	-1.01478	2.30022e-09	-1.7565	-1.13626	4.38429e-07	-1.69767	-1.00136
132708752	chr9:132708752:G:T	3.84709e-08	-1.90926e-10	-0.428306	2.50386e-08	-1.90926e-10	-0.505345	4.49378e-06	-1.90926e-10	-0.371781
132709299	chr9:132709299:GC:G	1.39681e-08	-1.90926e-10	-1.44143	9.81185e-09	-1.90926e-10	-1.44217	1.54157e-06	-1.90926e-10	-1.44168
132709621	chr9:132709621:A:G	2.63925e-09	-1.68383	-1.42388	2.66983e-09	-1.3426	-1.40115	4.71943e-07	-1.19825	-1.42712
132709758	chr9:132709758:CA:C	2.58929e-08	-1.90926e-10	-0.824239	1.66847e-08	-1.90926e-10	-0.911274	2.94628e-06	-1.90926e-10	-0.793934
132709914	chr9:132709914:C:T	6.17244e-08	-1.90926e-10	0.0444714	4.03172e-08	-1.90926e-10	-0.0289851	7.32836e-06	-1.90926e-10	0.117276
132710137	chr9:132710137:T:C	1.4068e-07	-1.90926e-10	0.868277	1.12371e-07	-1.90926e-10	0.996044	1.54056e-05	-1.90926e-10	0.860254
132710236	chr9:132710236:T:C	2.04193e-08	-1.90926e-10	-1.06173	1.4272e-08	-1.90926e-10	-1.06747	2.23447e-06	-1.90926e-10	-1.07047
132710479	chr9:132710479:A:G	1.5667e-08	-1.90926e-10	-1.32665	1.08704e-08	-1.90926e-10	-1.33972	1.74914e-06	-1.90926e-10	-1.31535
132710718	chr9:132710718:C:T	3.30008e-09	-1.53015	-1.35412	3.117e-09	-1.22648	-1.36241	7.45819e-07	-0.818557	-1.34919
132710719	chr9:132710719:A:G	2.53013e-08	-1.90926e-10	-0.847353	1.85258e-08	-1.90926e-10	-0.806596	2.77348e-06	-1.90926e-10	-0.854371
132710830	chr9:132710830:T:C	1.52666e-08	-1.90926e-10	-1.35254	1.04693e-08	-1.90926e-10	-1.37732	1.68721e-06	-1.90926e-10	-1.3514
132710909	chr9:132710909:T:C	2.98534e-08	-1.90926e-10	-0.68191	2.19926e-08	-1.90926e-10	-0.63506	3.26971e-06	-1.90926e-10	-0.689776
132711160	chr9:132711160:C:T	2.08995e-08	-1.90926e-10	-1.03848	1.46891e-08	-1.90926e-10	-1.03866	2.27614e-06	-1.90926e-10	-1.052
132711266	chr9:132711266:G:A	4.15091e-08	-1.90926e-10	-0.352295	3.41812e-08	-1.90926e-10	-0.194088	4.64878e-06	-1.90926e-10	-0.337872
132711555	chr9:132711555:C:T	2.79972e-09	-1.82798	-1.22071	2.00838e-09	-1.82641	-1.20203	3.06811e-07	-1.82779	-1.22821
132711589	chr9:132711589:A:G	2.65515e-09	-1.82547	-1.27623	1.89351e-09	-1.82789	-1.25944	2.91716e-07	-1.82372	-1.28273
132711686	chr9:132711686:T:C	3.82343e-07	-1.90926e-10	1.86811	3.25205e-07	-1.90926e-10	2.05869	4.22412e-05	-1.90926e-10	1.86892
132711795	chr9:132711795:A:T	2.51701e-07	-1.90926e-10	1.45003	2.06427e-07	-1.90926e-10	1.60419	2.79955e-05	-1.90926e-10	1.45757
132711959	chr9:132711959:C:T	4.79089e-08	-1.90926e-10	-0.208907	3.67899e-08	-1.90926e-10	-0.12054	5.20739e-06	-1.90926e-10	-0.224397
132711969	chr9:132711969:G:A	2.04908e-08	-1.90926e-10	-1.05823	1.43962e-08	-1.90926e-10	-1.0588	2.23285e-06	-1.90926e-10	-1.0712
132712153	chr9:132712153:T:C	2.34533e-09	-1.78714	-1.43864	1.61438e-09	-1.80518	-1.44163	2.62949e-07	-1.77251	-1.43776
132712615	chr9:132712615:G:A	4.80758e-09	-1.79545	-0.71256	3.51074e-09	-1.62834	-0.841599	7.86338e-07	-1.42279	-0.692059
132712644	chr9:132712644:C:T	2.32986e-09	-1.7908	-1.4416	1.6134e-09	-1.80898	-1.43844	2.6081e-07	-1.77656	-1.44188
132712971	chr9:132712971:T:C	3.72269e-09	-1.82411	-0.939648	2.74725e-09	-1.70703	-1.00813	5.41015e-07	-1.55722	-0.931561
132712995	chr9:132712995:G:A	3.68613e-09	-1.81264	-0.960996	2.82547e-09	-1.65989	-1.0272	5.67521e-07	-1.4879	-0.953055
132713300	chr9:132713300:G:A	2.07519e-08	-1.90926e-10	-1.04557	1.45128e-08	-1.90926e-10	-1.05074	2.26786e-06	-1.90926e-10	-1.05564
132713593	chr9:132713593:C:T	1.57433e-08	-1.90926e-10	-1.3218	1.06814e-08	-1.90926e-10	-1.35726	1.72604e-06	-1.90926e-10	-1.32865
132713899	chr9:132713899:T:G	1.42311e-08	-1.90926e-10	-1.42278	1.02891e-08	-1.90926e-10	-1.39468	1.56766e-06	-1.90926e-10	-1.42489
132713920	chr9:132713920:G:A	9.82967e-09	-1.7928	-4.23322e-10	6.73716e-09	-1.81812	-4.23322e-10	1.0813e-06	-1.79631	-4.23322e-10
132714040	chr9:132714040:T:C	6.27994e-07	-1.90926e-10	2.36432	4.36871e-07	-1.90926e-10	2.35388	7.06794e-05	-1.90926e-10	2.38368
132714053	chr9:132714053:G:A	8.91229e-08	-1.90926e-10	0.411808	5.44181e-08	-1.90926e-10	0.270933	9.90019e-06	-1.90926e-10	0.418078
132714392	chr9:132714392:T:C	1.10127e-07	-1.90926e-10	0.623422	7.49082e-08	-1.90926e-10	0.5905	1.22964e-05	-1.90926e-10	0.634833
132715224	chr9:132715224:T:C	2.68545e-09	-1.8264	-1.26396	1.67802e-09	-1.82799	-1.38016	2.99224e-07	-1.81404	-1.267
132715265	chr9:132715265:C:T	1.81316e-08	-1.90926e-10	-1.18055	1.31391e-08	-1.90926e-10	-1.15017	2.01446e-06	-1.90926e-10	-1.17412
132715464	chr9:132715464:T:TAATAATAATAAC	1.42041e-08	-1.90926e-10	-1.42468	9.96944e-09	-1.90926e-10	-1.42624	1.5645e-06	-1.90926e-10	-1.42691
132715559	chr9:132715559:C:T	1.79327e-08	-1.90926e-10	-1.19158	1.29943e-08	-1.90926e-10	-1.16126	1.99224e-06	-1.90926e-10	-1.18521
132715608	chr9:132715608:T:C	1.45555e-08	-1.90926e-10	-1.40024	1.03743e-08	-1.90926e-10	-1.38643	1.60304e-06	-1.90926e-10	-1.40258
132715611	chr9:132715611:A:C	5.99777e-09	-1.8278	-0.459016	3.33744e-09	-1.82522	-0.695345	6.80027e-07	-1.814	-0.446095
132715910	chr9:132715910:T:C	1.9678e-08	-1.90926e-10	-1.09871	1.29326e-08	-1.90926e-10	-1.16601	2.19568e-06	-1.90926e-10	-1.08798
132716944	chr9:132716944:A:G	1.7427e-08	-1.90926e-10	-1.22019	1.25959e-08	-1.90926e-10	-1.19239	1.93579e-06	-1.90926e-10	-1.21396
132717074	chr9:132717074:A:C	1.0707e-08	-1.70731	-4.23322e-10	7.63365e-09	-1.6932	-4.23322e-10	1.14334e-06	-1.74052	-4.23322e-10
132717086	chr9:132717086:C:T	2.18267e-08	-1.90926e-10	-0.995074	1.67284e-08	-1.90926e-10	-0.908657	2.44898e-06	-1.90926e-10	-0.978806
132717318	chr9:132717318:T:C	1.45526e-08	-1.90926e-10	-1.40044	1.03721e-08	-1.90926e-10	-1.38664	1.60275e-06	-1.90926e-10	-1.40275
132717648	chr9:132717648:C:G	2.45238e-09	-1.8279	-1.35325	1.98032e-09	-1.82707	-1.21543	2.7371e-07	-1.82055	-1.34961
132717937	chr9:132717937:C:G	1.7427e-08	-1.90926e-10	-1.22019	1.25959e-08	-1.90926e-10	-1.19239	1.93579e-06	-1.90926e-10	-1.21396
132717944	chr9:132717944:G:A	2.04212e-08	-1.90926e-10	-1.06163	1.5574e-08	-1.90926e-10	-0.980159	2.29054e-06	-1.90926e-10	-1.04569
132718166	chr9:132718166:C:T	2.16658e-08	-1.90926e-10	-1.00247	1.6674e-08	-1.90926e-10	-0.911915	2.43035e-06	-1.90926e-10	-0.98644
132718687	chr9:132718687:C:A	1.60234e-08	-1.90926e-10	-1.30416	1.18261e-08	-1.90926e-10	-1.25546	1.76103e-06	-1.90926e-10	-1.30858
132718791	chr9:132718791:T:C	2.44969e-09	-1.8275	-1.35475	1.9858e-09	-1.8242	-1.21554	2.72223e-07	-1.82509	-1.35052
132718850	chr9:132718850:A:G	4.26084e-08	-1.90926e-10	-0.326157	2.5515e-08	-1.90926e-10	-0.486498	4.67526e-06	-1.90926e-10	-0.33219
132718962	chr9:132718962:T:C	2.36057e-09	-1.82709	-1.39222	1.8499e-09	-1.8277	-1.28293	2.64097e-07	-1.81744	-1.38847
132719125	chr9:132719125:T:C	2.29271e-09	-1.81801	-1.43047	1.6179e-09	-1.80932	-1.43531	2.51736e-07	-1.82776	-1.42609
132719129	chr9:132719129:C:T	1.57945e-08	-1.90926e-10	-1.31855	1.10904e-08	-1.90926e-10	-1.31968	1.7516e-06	-1.90926e-10	-1.31395
132719140	chr9:132719140:T:C	1.4727e-08	-1.90926e-10	-1.38853	1.05054e-08	-1.90926e-10	-1.37388	1.6206e-06	-1.90926e-10	-1.39168
132719187	chr9:132719187:C:T	2.30885e-08	-1.90926e-10	-0.938872	1.58022e-08	-1.90926e-10	-0.965612	2.53086e-06	-1.90926e-10	-0.945916
132719347	chr9:132719347:G:A	2.21014e-08	-1.90926e-10	-0.982569	1.51486e-08	-1.90926e-10	-1.00786	2.42197e-06	-1.90926e-10	-0.989894
132719398	chr9:132719398:G:A	1.55151e-08	-1.90926e-10	-1.33639	1.14406e-08	-1.90926e-10	-1.28859	1.73149e-06	-1.90926e-10	-1.3255
132719730	chr9:132719730:T:C	2.56934e-09	-1.82146	-1.3131	2.07331e-09	-1.82638	-1.17024	2.89952e-07	-1.80473	-1.30779
132719754	chr9:132719754:T:G	2.91497e-07	-1.90926e-10	1.59682	1.99297e-07	-1.90926e-10	1.56903	3.29214e-05	-1.90926e-10	1.61965
132719894	chr9:132719894:T:C	4.64686e-08	-1.90926e-10	-0.23943	2.77043e-08	-1.90926e-10	-0.404176	5.10222e-06	-1.90926e-10	-0.244799
132720184	chr9:132720184:A:G	1.4098e-08	-1.90926e-10	-1.43218	9.8142e-09	-1.90926e-10	-1.44193	1.55397e-06	-1.90926e-10	-1.43366
132720645	chr9:132720645:G:A	1.48923e-08	-1.90926e-10	-1.37736	1.02558e-08	-1.90926e-10	-1.39792	1.64539e-06	-1.90926e-10	-1.3765
132720655	chr9:132720655:G:A	1.4434e-08	-1.90926e-10	-1.40862	1.00011e-08	-1.90926e-10	-1.42306	1.5915e-06	-1.90926e-10	-1.4098
132720703	chr9:132720703:T:C	2.82112e-09	-1.82692	-1.21415	2.26705e-09	-1.82798	-1.0793	3.19392e-07	-1.80317	-1.21264
132721226	chr9:132721226:T:C	1.45736e-08	-1.90926e-10	-1.39899	1.00043e-08	-1.90926e-10	-1.42275	1.61293e-06	-1.90926e-10	-1.39642
132721795	chr9:132721795:G:A	1.46043e-08	-1.90926e-10	-1.39689	1.04865e-08	-1.90926e-10	-1.37568	1.60887e-06	-1.90926e-10	-1.39894
132721823	chr9:132721823:G:A	2.25166e-09	-1.82528	-1.44126	1.63041e-09	-1.82547	-1.41146	2.53984e-07	-1.80378	-1.44118
132721847	chr9:132721847:C:A	2.27937e-09	-1.81628	-1.43803	1.5913e-09	-1.82048	-1.44074	2.61234e-07	-1.7779	-1.43892
132721954	chr9:132721954:G:A	2.26601e-09	-1.82756	-1.43263	1.58511e-09	-1.82798	-1.43713	2.54385e-07	-1.80942	-1.43396
132722241	chr9:132722241:G:A	1.59129e-08	-0.13189	-1.17919	1.50952e-08	0.0577938	-1.06918	4.50684e-06	0.802566	-1.17144
132722312	chr9:132722312:C:G	3.53937e-09	-1.81644	-0.997822	3.20432e-09	-1.81061	-0.750657	3.87469e-07	-1.82728	-0.995312
132722373	chr9:132722373:C:T	1.39603e-08	-1.90926e-10	-1.44199	9.85381e-09	-1.90926e-10	-1.43791	1.54115e-06	-1.90926e-10	-1.44195
132723004	chr9:132723004:G:A	5.85766e-07	-1.90926e-10	2.29471	4.01649e-07	-1.90926e-10	2.26982	6.62847e-05	-1.90926e-10	2.31948
132723116	chr9:132723116:C:T	8.99308e-09	-0.484598	-1.39716	1.03785e-08	0.0261879	-1.41221	9.2352e-07	-0.556924	-1.39712
132723687	chr9:132723687:G:A	3.58089e-09	-1.8209	-0.981697	2.64744e-09	-1.82754	-0.924628	3.92965e-07	-1.82245	-0.986062
132723739	chr9:132723739:C:T	9.50065e-09	-1.82685	-4.23322e-10	6.68749e-09	-1.82552	-4.23322e-10	1.05285e-06	-1.82298	-4.23322e-10
132723748	chr9:132723748:C:T	1.95584e-08	-1.90926e-10	-1.1048	1.43464e-08	-1.90926e-10	-1.06226	2.12551e-06	-1.90926e-10	-1.12047
132723874	chr9:132723874:A:G	1.62105e-08	-1.90926e-10	-1.29255	1.25897e-08	-1.90926e-10	-1.19289	1.77512e-06	-1.90926e-10	-1.30061
132724019	chr9:132724019:GAGCCGCC:G	6.42004e-09	-1.04902	-1.16976	4.21494e-09	-1.15405	-1.13308	7.91335e-07	-0.940563	-1.16795
132724298	chr9:132724298:C:T	8.40375e-09	-1.13846	-0.811071	8.07054e-09	-1.05086	-0.586681	7.78688e-07	-1.31312	-0.811505
132724433	chr9:132724433:C:G	1.76687e-08	-1.90926e-10	-1.20641	1.20836e-08	-1.90926e-10	-1.23391	1.96027e-06	-1.90926e-10	-1.20139
132724510	chr9:132724510:T:A	3.40593e-09	-1.62949	-1.2232	2.48023e-09	-1.61982	-1.19759	3.43355e-07	-1.73869	-1.20478
132724673	chr9:132724673:T:A	2.76373e-09	-1.6988	-1.36282	2.19708e-09	-1.67084	-1.2678	2.95237e-07	-1.74535	-1.3491
132724726	chr9:132724726:G:A	5.15395e-08	-1.90926e-10	-0.135859	3.53626e-08	-1.90926e-10	-0.160109	6.12853e-06	-1.90926e-10	-0.0615217
132724799	chr9:132724799:G:A	3.03576e-09	-1.60515	-1.3626	2.2728e-09	-1.57857	-1.32618	3.01802e-07	-1.71828	-1.35418
132724933	chr9:132724933:C:T	2.61526e-09	-1.68685	-1.43	1.88613e-09	-1.67049	-1.42075	2.65655e-07	-1.77408	-1.42596
132725029	chr9:132725029:C:T	2.34737e-09	-1.78632	-1.43859	1.64409e-09	-1.79934	-1.42923	2.56433e-07	-1.79613	-1.43924
132725185	chr9:132725185:A:G	1.41024e-08	-1.90926e-10	-1.43186	9.8167e-09	-1.90926e-10	-1.44168	1.55678e-06	-1.90926e-10	-1.43185
132725300	chr9:132725300:G:A	2.9422e-09	-1.55722	-1.44183	1.80317e-09	-1.69693	-1.43929	3.20552e-07	-1.5709	-1.44128
132725739	chr9:132725739:G:A	3.00439e-08	-1.90926e-10	-0.675549	1.93102e-08	-1.90926e-10	-0.765132	3.47301e-06	-1.90926e-10	-0.629455
132725967	chr9:132725967:T:C	3.67943e-09	-1.47939	-1.29606	2.23515e-09	-1.56014	-1.36131	5.12344e-07	-1.26118	-1.28205
132725980	chr9:132725980:G:C	2.34025e-09	-1.78608	-1.44187	1.60467e-09	-1.81166	-1.44118	2.86669e-07	-1.68211	-1.44179
132726090	chr9:132726090:G:C	1.59936e-07	-1.90926e-10	0.996566	1.21391e-07	-1.90926e-10	1.07325	1.83383e-05	-1.90926e-10	1.03451
132726245	chr9:132726245:A:C	3.49926e-09	-1.70748	-1.11817	2.89231e-09	-1.7578	-0.905912	3.62123e-07	-1.79143	-1.09882
132726373	chr9:132726373:G:A	6.0963e-08	-1.90926e-10	0.0320588	3.89747e-08	-1.90926e-10	-0.0628506	6.72487e-06	-1.90926e-10	0.0313367
132726831	chr9:132726831:C:T	5.07477e-09	-1.76713	-0.686793	3.12897e-09	-1.75724	-0.827818	5.33127e-07	-1.80653	-0.696944
132727068	chr9:132727068:C:T	3.22591e-08	-1.90926e-10	-0.604409	2.1498e-08	-1.90926e-10	-0.657802	3.35424e-06	-1.90926e-10	-0.664251
132727069	chr9:132727069:A:G	2.75228e-09	-1.67538	-1.3904	1.86612e-09	-1.72522	-1.37668	3.73653e-07	-1.47589	-1.38301
132727340	chr9:132727340:T:C	3.19901e-09	-1.71784	-1.19752	1.92002e-09	-1.80761	-1.26582	3.64265e-07	-1.67526	-1.20909
132727522	chr9:132727522:C:A	1.41634e-08	-1.90926e-10	-1.42755	1.00658e-08	-1.90926e-10	-1.41662	1.56384e-06	-1.90926e-10	-1.42733
132727721	chr9:132727721:TCC:T	3.21815e-09	-1.72421	-1.18519	1.9344e-09	-1.8109	-1.25507	3.65821e-07	-1.68326	-1.19682
132728153	chr9:132728153:T:C	3.34217e-09	-1.7714	-1.10019	2.20469e-09	-1.71538	-1.21979	4.22911e-07	-1.64944	-1.08562
132729179	chr9:132729179:G:C	3.3115e-09	-1.72372	-1.15709	1.98048e-09	-1.81067	-1.23175	3.76309e-07	-1.68265	-1.16918
132729221	chr9:132729221:G:C	3.50717e-09	-1.73797	-1.08543	2.09264e-09	-1.81636	-1.17097	3.97119e-07	-1.69897	-1.09902
132729342	chr9:132729342:G:A	9.85884e-09	-1.78984	-4.23322e-10	6.749e-09	-1.81637	-4.23322e-10	1.07037e-06	-1.80647	-4.23322e-10
132729508	chr9:132729508:A:G	2.95189e-09	-1.75489	-1.24088	1.82294e-09	-1.82144	-1.30388	3.34153e-07	-1.71943	-1.2512
132729514	chr9:132729514:T:C	3.0241e-09	-1.73115	-1.24045	1.83856e-09	-1.81326	-1.30352	3.43978e-07	-1.69087	-1.25079
132729617	chr9:132729617:C:T	1.41794e-08	-1.90926e-10	-1.42642	9.90655e-09	-1.90926e-10	-1.43257	1.56952e-06	-1.90926e-10	-1.42371
132730052	chr9:132730052:C:T	1.01774e-08	-1.16335	-0.594688	5.43855e-09	-1.14257	-0.889684	8.79795e-07	-1.41268	-0.589863
132730103	chr9:132730103:G:T	2.82888e-09	-1.60474	-1.43358	1.71586e-09	-1.74544	-1.44041	3.19487e-07	-1.58385	-1.43167
132730597	chr9:132730597:C:T	2.41985e-09	-1.75377	-1.44073	1.60881e-09	-1.8245	-1.42577	2.73864e-07	-1.73045	-1.43915
132730639	chr9:132730639:C:T	3.05496e-09	-1.55774	-1.4037	1.7709e-09	-1.73496	-1.41932	3.38957e-07	-1.55652	-1.39983
132730644	chr9:132730644:G:A	2.44391e-09	-1.74288	-1.44173	1.60663e-09	-1.82199	-1.42963	2.76827e-07	-1.71815	-1.44069
132730646	chr9:132730646:G:A	3.10969e-09	-1.53139	-1.41229	1.7864e-09	-1.71974	-1.42582	3.44932e-07	-1.52993	-1.40895
132730662	chr9:132730662:A:G	2.917e-09	-1.60706	-1.40059	1.74687e-09	-1.75093	-1.417	3.30705e-07	-1.58435	-1.39666
132730688	chr9:132730688:T:C	3.51882e-09	-1.78183	-1.03826	2.19014e-09	-1.76518	-1.17662	3.72767e-07	-1.81501	-1.04627
132730714	chr9:132730714:A:C	3.68485e-09	-1.762	-1.01198	2.28735e-09	-1.74228	-1.15609	3.86761e-07	-1.80381	-1.02061
132730771	chr9:132730771:G:A	1.43942e-07	-1.90926e-10	0.891204	1.09122e-07	-1.90926e-10	0.966701	1.65896e-05	-1.90926e-10	0.934298
132730914	chr9:132730914:T:C	1.39817e-08	-1.90926e-10	-1.44046	9.81397e-09	-1.90926e-10	-1.44196	1.5438e-06	-1.90926e-10	-1.44023
132731332	chr9:132731332:C:T	1.50276e-08	-0.587609	-0.780713	8.11275e-09	-0.542892	-1.08943	1.22201e-06	-0.922183	-0.7518
132731741	chr9:132731741:T:C	2.07031e-07	-1.90926e-10	1.25466	1.34667e-07	-1.90926e-10	1.17704	2.2467e-05	-1.90926e-10	1.23757
132731814	chr9:132731814:C:T	1.77692e-07	-1.90926e-10	1.10184	1.35645e-07	-1.90926e-10	1.18428	2.04962e-05	-1.90926e-10	1.14576
132732059	chr9:132732059:A:G	1.01538e-08	-1.76036	-4.23322e-10	7.44314e-09	-1.71847	-4.23322e-10	1.10337e-06	-1.7761	-4.23322e-10
132732612	chr9:132732612:G:A	2.67981e-08	-1.90926e-10	-0.789879	1.75121e-08	-1.90926e-10	-0.862873	3.12134e-06	-1.90926e-10	-0.736214
132732638	chr9:132732638:C:T	3.84627e-08	-0.428518	-4.23322e-10	1.76279e-08	-0.85628	-4.23322e-10	3.13495e-06	-0.731862	-4.23322e-10
132732639	chr9:132732639:G:A	1.43295e-08	-1.90926e-10	-1.41588	9.84432e-09	-1.90926e-10	-1.43887	1.57544e-06	-1.90926e-10	-1.41994
132732691	chr9:132732691:C:T	9.64832e-09	-1.81142	-4.23322e-10	1.26694e-08	-1.18658	-4.23322e-10	2.06646e-06	-1.14864	-4.23322e-10
132732726	chr9:132732726:T:C	2.78485e-09	-1.63971	-1.4143	1.88521e-09	-1.6764	-1.41532	3.81953e-07	-1.41515	-1.42178
132732741	chr9:132732741:A:G	1.416e-08	-1.90926e-10	-1.42779	1.02015e-08	-1.90926e-10	-1.40323	1.56374e-06	-1.90926e-10	-1.42739
132733313	chr9:132733313:G:GC	2.57589e-08	-1.90926e-10	-0.829429	1.68271e-08	-1.90926e-10	-0.902774	2.9954e-06	-1.90926e-10	-0.777397
132733321	chr9:132733321:T:C	2.22585e-08	-1.90926e-10	-0.975484	1.63403e-08	-1.90926e-10	-0.932132	2.47631e-06	-1.90926e-10	-0.967706
132733376	chr9:132733376:G:A	2.83938e-07	-1.90926e-10	1.57055	2.20814e-07	-1.90926e-10	1.67156	3.27851e-05	-1.90926e-10	1.6155
132733385	chr9:132733385:C:T	3.32995e-09	-1.72688	-1.14837	2.18928e-09	-1.75348	-1.18871	4.4408e-07	-1.53475	-1.15148
132733390	chr9:132733390:G:A	1.49275e-08	-1.90926e-10	-1.375	1.07294e-08	-1.90926e-10	-1.35277	1.65958e-06	-1.90926e-10	-1.36791
132733596	chr9:132733596:C:T	1.48201e-08	-1.90926e-10	-1.38222	1.02512e-08	-1.90926e-10	-1.39837	1.6372e-06	-1.90926e-10	-1.38149
132733601	chr9:132733601:C:T	2.33857e-09	-1.81662	-1.41205	1.65571e-09	-1.79879	-1.42274	2.57974e-07	-1.81561	-1.41376
132733602	chr9:132733602:G:A	1.25821e-08	-1.71584	0.169909	8.07345e-09	-1.62488	-0.0122994	1.73537e-06	-1.54034	0.217088
132733647	chr9:132733647:T:C	1.39593e-08	-1.90926e-10	-1.44206	9.81448e-09	-1.90926e-10	-1.4419	1.54095e-06	-1.90926e-10	-1.44207
132733827	chr9:132733827:A:AC	9.74435e-09	-1.80152	-4.23322e-10	6.99995e-09	-1.77986	-4.23322e-10	1.08436e-06	-1.79349	-4.23322e-10
132734394	chr9:132734394:C:T	1.02123e-08	-1.75462	-4.23322e-10	6.8227e-09	-1.80551	-4.23322e-10	1.10224e-06	-1.77714	-4.23322e-10
132734502	chr9:132734502:G:T	2.98325e-07	-1.90926e-10	1.61998	2.31507e-07	-1.90926e-10	1.71884	3.4465e-05	-1.90926e-10	1.66547
132735201	chr9:132735201:CT:C	1.35622e-08	-1.74414	0.273219	8.58764e-09	-1.66314	0.087704	1.83981e-06	-1.58718	0.322364
132735962	chr9:132735962:A:G	1.40055e-08	-1.90926e-10	-1.43876	9.87373e-09	-1.90926e-10	-1.43589	1.54449e-06	-1.90926e-10	-1.43978
132736123	chr9:132736123:T:C	4.24544e-09	-1.58166	-1.0507	2.74407e-09	-1.6265	-1.08982	6.03724e-07	-1.32488	-1.05423
132736167	chr9:132736167:C:T	1.39721e-08	-1.90926e-10	-1.44115	9.93097e-09	-1.90926e-10	-1.43011	1.54245e-06	-1.90926e-10	-1.4411
132736587	chr9:132736587:G:A	9.58101e-09	-1.81842	-4.23322e-10	1.21103e-08	-1.23171	-4.23322e-10	1.96636e-06	-1.19829	-4.23322e-10
132736602	chr9:132736602:A:G	3.90952e-09	-1.81188	-0.902915	2.42898e-09	-1.80837	-1.02993	4.79699e-07	-1.7436	-0.865471
132737064	chr9:132737064:T:G	1.68759e-07	-1.90926e-10	1.05027	1.30415e-07	-1.90926e-10	1.14496	1.94151e-05	-1.90926e-10	1.09157
132737181	chr9:132737181:T:C	1.88861e-08	-1.90926e-10	-1.13978	1.29642e-08	-1.90926e-10	-1.16357	2.13925e-06	-1.90926e-10	-1.11402
132737189	chr9:132737189:A:G	1.48212e-08	-1.90926e-10	-1.38215	1.02468e-08	-1.90926e-10	-1.3988	1.63727e-06	-1.90926e-10	-1.38145
132737342	chr9:132737342:A:G	1.12154e-08	-1.69574	0.0348165	7.45347e-09	-1.59878	-0.118306	1.55647e-06	-1.51052	0.0784642
132737459	chr9:132737459:C:T	1.51746e-08	-1.90926e-10	-1.35859	1.04622e-08	-1.90926e-10	-1.378	1.67617e-06	-1.90926e-10	-1.35797
132738007	chr9:132738007:T:C	2.41679e-09	-1.76041	-1.43536	1.62249e-09	-1.80061	-1.44119	2.62922e-07	-1.77583	-1.43455
132738289	chr9:132738289:G:A	3.35723e-08	-1.90926e-10	-0.564506	2.03335e-08	-1.90926e-10	-0.713494	3.70436e-06	-1.90926e-10	-0.564964
132740148	chr9:132740148:C:T	3.80604e-09	-1.46998	-1.27164	2.30499e-09	-1.63749	-1.2532	4.36097e-07	-1.43325	-1.27111
132740155	chr9:132740155:C:T	3.92688e-09	-1.39831	-1.31205	2.41045e-09	-1.47633	-1.36961	4.79204e-07	-1.31165	-1.29845
132740859	chr9:132740859:C:T	2.85121e-09	-1.62344	-1.40703	2.61086e-09	-1.4256	-1.34048	5.11335e-07	-1.14599	-1.39921
132740891	chr9:132740891:T:C	1.77744e-08	-1.90926e-10	-1.20045	1.22628e-08	-1.90926e-10	-1.21919	1.97221e-06	-1.90926e-10	-1.19532
132740991	chr9:132740991:G:A	6.56996e-09	-1.32405	-0.871648	4.63259e-09	-1.40583	-0.786823	2.06756e-06	-0.258021	-0.890085
132741258	chr9:132741258:G:A	3.26021e-09	-1.72164	-1.17478	2.45824e-09	-1.67473	-1.15159	3.62114e-07	-1.7221	-1.16817
132741313	chr9:132741313:C:T	3.24727e-09	-1.48591	-1.41449	2.07635e-09	-1.5643	-1.43085	7.29592e-07	-0.77973	-1.41001
132741639	chr9:132741639:G:A	1.07309e-08	-1.70508	-4.23322e-10	7.94975e-09	-1.65262	-4.23322e-10	1.15325e-06	-1.73189	-4.23322e-10
132742111	chr9:132742111:C:T	2.02389e-08	-1.90926e-10	-1.0706	1.54731e-08	-1.90926e-10	-0.986663	2.27763e-06	-1.90926e-10	-1.05134
132742127	chr9:132742127:T:C	1.39588e-08	-1.90926e-10	-1.4421	9.81104e-09	-1.90926e-10	-1.44226	1.54141e-06	-1.90926e-10	-1.44178
132742384	chr9:132742384:C:T	2.88492e-08	-1.90926e-10	-0.716125	1.90185e-08	-1.90926e-10	-0.780352	3.18668e-06	-1.90926e-10	-0.715495
132742723	chr9:132742723:C:T	1.04229e-08	-1.69372	-0.04048	8.02631e-09	-1.55955	-0.0834881	1.03262e-06	-1.78568	-0.0566965
132742812	chr9:132742812:G:A	2.04992e-08	0.207329	-1.26515	1.475e-08	0.35305	-1.38757	1.39787e-06	-0.283935	-1.25559
132742881	chr9:132742881:G:A	3.1104e-08	-0.640872	-4.23322e-10	2.2588e-08	-0.608346	-4.23322e-10	3.02836e-06	-0.766455	-4.23322e-10
132742896	chr9:132742896:A:G	2.32666e-09	-1.79174	-1.44203	1.9735e-09	-1.62272	-1.42323	2.48045e-07	-1.82636	-1.44226
132742938	chr9:132742938:G:A	2.307e-09	-1.80372	-1.43854	1.98264e-09	-1.63092	-1.41041	2.49488e-07	-1.82286	-1.43996
132743073	chr9:132743073:G:A	6.16512e-09	-1.71569	-0.543606	4.73625e-09	-1.59351	-0.577004	6.23321e-07	-1.79684	-0.550325
132743091	chr9:132743091:G:A	2.02498e-08	-1.90926e-10	-1.07006	1.33964e-08	-1.90926e-10	-1.13078	2.28632e-06	-1.90926e-10	-1.04753
132743134	chr9:132743134:A:G	1.97326e-08	-1.90926e-10	-1.09593	1.30875e-08	-1.90926e-10	-1.15411	2.22586e-06	-1.90926e-10	-1.07433
132743514	chr9:132743514:G:A	1.93783e-08	-1.90926e-10	-1.11405	1.4753e-08	-1.90926e-10	-1.03432	2.17816e-06	-1.90926e-10	-1.09599
132743636	chr9:132743636:C:T	1.47607e-08	-1.90926e-10	-1.38624	1.05933e-08	-1.90926e-10	-1.36554	1.62275e-06	-1.90926e-10	-1.39035
132743910	chr9:132743910:G:A	9.36369e-09	-1.66597	-0.175398	6.31134e-09	-1.52507	-0.358344	9.39594e-07	-1.76148	-0.175305
132744422	chr9:132744422:A:G	1.47707e-08	-1.90926e-10	-1.38556	1.03726e-08	-1.90926e-10	-1.3866	1.62221e-06	-1.90926e-10	-1.39068
132744949	chr9:132744949:G:A	2.94997e-08	-1.90926e-10	-0.693828	1.95098e-08	-1.90926e-10	-0.754848	3.26124e-06	-1.90926e-10	-0.692367
132745216	chr9:132745216:C:T	1.54016e-08	-1.90926e-10	-1.34373	1.04683e-08	-1.90926e-10	-1.37742	1.69801e-06	-1.90926e-10	-1.34502
132745426	chr9:132745426:C:T	1.98183e-08	-1.90926e-10	-1.0916	1.36269e-08	-1.90926e-10	-1.11371	2.19088e-06	-1.90926e-10	-1.09017
132745604	chr9:132745604:C:T	2.00659e-08	-1.90926e-10	-1.07919	1.33051e-08	-1.90926e-10	-1.13761	2.26432e-06	-1.90926e-10	-1.0572
132746606	chr9:132746606:T:G	2.11847e-08	-1.90926e-10	-1.02493	1.39601e-08	-1.90926e-10	-1.08956	2.38772e-06	-1.90926e-10	-1.00414
132746750	chr9:132746750:G:A	9.63255e-09	-1.81306	-4.23322e-10	6.69236e-09	-1.8248	-4.23322e-10	1.05734e-06	-1.81872	-4.23322e-10
132747188	chr9:132747188:T:A	2.75066e-08	-1.90926e-10	-0.76378	1.77174e-08	-1.90926e-10	-0.851214	3.14027e-06	-1.90926e-10	-0.730167
132747651	chr9:132747651:G:A	2.40149e-09	-1.79819	-1.40393	1.99539e-09	-1.59398	-1.44095	2.59977e-07	-1.82315	-1.39849
132747669	chr9:132747669:G:A	1.40432e-08	-1.90926e-10	-1.43607	9.82758e-09	-1.90926e-10	-1.44057	1.5509e-06	-1.90926e-10	-1.43564
132748415	chr9:132748415:C:T	3.06307e-09	-1.52259	-1.4362	2.56543e-09	-1.37578	-1.40786	3.30468e-07	-1.5444	-1.43732
132748691	chr9:132748691:G:A	4.44158e-08	-1.90926e-10	-0.284612	3.07281e-08	-1.90926e-10	-0.300585	4.78499e-06	-1.90926e-10	-0.308992
132748798	chr9:132748798:G:A	1.88939e-08	-1.90926e-10	-1.13937	1.47414e-08	-1.90926e-10	-1.0351	2.10976e-06	-1.90926e-10	-1.1279
132748810	chr9:132748810:G:A	1.83123e-08	-1.62525	0.454613	1.4566e-08	-1.45763	0.41055	1.76339e-06	-1.74827	0.441035
132748916	chr9:132748916:C:T	9.58286e-09	-1.81823	-4.23322e-10	6.68431e-09	-1.826	-4.23322e-10	1.0554e-06	-1.82055	-4.23322e-10
132749026	chr9:132749026:C:T	1.3957e-08	-1.90926e-10	-1.44223	9.81183e-09	-1.90926e-10	-1.44217	1.54092e-06	-1.90926e-10	-1.4421
132749516	chr9:132749516:C:T	3.19105e-09	-1.62872	-1.28914	2.65367e-09	-1.44809	-1.30173	3.44873e-07	-1.64113	-1.29792
132750002	chr9:132750002:T:TC	2.34254e-08	-1.90926e-10	-0.924387	1.59906e-08	-1.90926e-10	-0.953763	2.57426e-06	-1.90926e-10	-0.928915
132750221	chr9:132750221:C:T	2.78588e-09	-1.75436	-1.29929	2.08531e-09	-1.68348	-1.30737	3.14862e-07	-1.7316	-1.2985
132750335	chr9:132750335:T:C	1.75571e-08	-1.90926e-10	-1.21275	1.22214e-08	-1.90926e-10	-1.22257	1.9753e-06	-1.90926e-10	-1.19376
132750637	chr9:132750637:A:AG	1.98832e-08	-1.90926e-10	-1.08833	1.34434e-08	-1.90926e-10	-1.12728	2.20417e-06	-1.90926e-10	-1.08413
132751009	chr9:132751009:G:A	1.64073e-08	0.0533405	-1.33382	6.85153e-09	-0.662027	-1.13926	2.36692e-06	0.328752	-1.34164
132751264	chr9:132751264:A:C	5.15495e-08	1.09316	-1.22882	1.98611e-08	0.429696	-1.1667	5.8566e-06	1.12599	-1.2329
132751434	chr9:132751434:C:T	9.69388e-09	-1.80671	-4.23322e-10	6.75589e-09	-1.81535	-4.23322e-10	1.07776e-06	-1.79959	-4.23322e-10
132751901	chr9:132751901:C:T	2.24778e-08	-1.90926e-10	-0.965679	1.50393e-08	-1.90926e-10	-1.0151	2.48935e-06	-1.90926e-10	-0.962455
132752151	chr9:132752151:T:TTTTA	2.45844e-09	-1.78396	-1.39471	1.8316e-09	-1.71307	-1.4075	2.6282e-07	-1.81303	-1.39773
132752177	chr9:132752177:T:C	2.2433e-08	-1.90926e-10	-0.967675	1.51089e-08	-1.90926e-10	-1.01048	2.4839e-06	-1.90926e-10	-0.964644
132752275	chr9:132752275:G:A	7.13346e-08	-1.90926e-10	0.189173	4.31656e-08	-1.90926e-10	0.0392811	7.70083e-06	-1.90926e-10	0.166852
132752350	chr9:132752350:C:T	2.00208e-08	-1.90926e-10	-1.08144	1.35606e-08	-1.90926e-10	-1.11859	2.2168e-06	-1.90926e-10	-1.07841
132752375	chr9:132752375:G:A	1.44153e-08	-1.90926e-10	-1.40992	1.01176e-08	-1.90926e-10	-1.41149	1.59657e-06	-1.90926e-10	-1.40662
132752410	chr9:132752410:T:C	2.50709e-08	0.538374	-1.39487	1.10521e-08	-0.0140354	-1.30911	3.24346e-06	0.70274	-1.40058
132752596	chr9:132752596:A:G	1.81001e-08	-1.90926e-10	-1.18229	1.31508e-08	-1.90926e-10	-1.14928	2.00593e-06	-1.90926e-10	-1.17837
132752617	chr9:132752617:G:A	1.75732e-08	-1.90926e-10	-1.21183	1.27453e-08	-1.90926e-10	-1.1806	1.9472e-06	-1.90926e-10	-1.20809
132752675	chr9:132752675:AATGGGCCTGGCTGTCCCTGGCCCAGGAC:A	1.07641e-08	-0.261823	-1.44017	4.86774e-09	-0.704437	-1.4387	1.28778e-06	-0.182782	-1.43878
132752865	chr9:132752865:C:G	1.7449e-08	-1.90926e-10	-1.21893	1.26625e-08	-1.90926e-10	-1.18712	1.93344e-06	-1.90926e-10	-1.21517
132752890	chr9:132752890:A:G	1.75368e-08	-1.90926e-10	-1.2139	1.27235e-08	-1.90926e-10	-1.18231	1.94337e-06	-1.90926e-10	-1.21005
132753111	chr9:132753111:T:G	1.78885e-08	-1.90926e-10	-1.19405	1.29955e-08	-1.90926e-10	-1.16116	1.98266e-06	-1.90926e-10	-1.19004
132753181	chr9:132753181:T:C	1.83587e-08	-1.90926e-10	-1.1681	1.28446e-08	-1.90926e-10	-1.17284	2.01662e-06	-1.90926e-10	-1.17305
132753320	chr9:132753320:C:T	8.38766e-09	-0.544796	-1.40665	3.28954e-09	-1.09861	-1.43641	1.20524e-06	-0.288935	-1.39886
132753419	chr9:132753419:G:C	1.75218e-08	-1.90926e-10	-1.21476	1.21754e-08	-1.90926e-10	-1.22635	1.97177e-06	-1.90926e-10	-1.19555
132753733	chr9:132753733:C:T	1.83045e-08	-1.90926e-10	-1.17106	1.27699e-08	-1.90926e-10	-1.17867	2.0206e-06	-1.90926e-10	-1.17108
132753738	chr9:132753738:G:C	1.76363e-08	-1.90926e-10	-1.20825	1.28007e-08	-1.90926e-10	-1.17627	1.9545e-06	-1.90926e-10	-1.20434
132754180	chr9:132754180:C:T	1.75986e-08	-1.90926e-10	-1.21039	1.27566e-08	-1.90926e-10	-1.17971	1.95021e-06	-1.90926e-10	-1.20654
132754528	chr9:132754528:C:T	4.34181e-08	1.01483	-1.32216	1.7723e-08	0.38855	-1.23945	5.19386e-06	1.10199	-1.32899
132754557	chr9:132754557:A:G	3.76419e-08	0.93928	-1.38937	1.53593e-08	0.322769	-1.31681	4.72021e-06	1.07362	-1.39625
132754591	chr9:132754591:C:T	1.76672e-08	-1.90926e-10	-1.2065	1.28109e-08	-1.90926e-10	-1.17546	1.95706e-06	-1.90926e-10	-1.20303
132754649	chr9:132754649:G:A	1.40185e-08	-1.90926e-10	-1.43783	9.82584e-09	-1.90926e-10	-1.44075	1.54691e-06	-1.90926e-10	-1.43822
132755395	chr9:132755395:A:C	1.69911e-08	-1.90926e-10	-1.24552	1.18212e-08	-1.90926e-10	-1.25587	1.90925e-06	-1.90926e-10	-1.22777
132755466	chr9:132755466:C:G	3.48574e-08	-1.90926e-10	-0.526943	2.40416e-08	-1.90926e-10	-0.545979	3.85964e-06	-1.90926e-10	-0.523902
132756047	chr9:132756047:A:G	1.80543e-08	-1.90926e-10	-1.18482	1.31244e-08	-1.90926e-10	-1.15129	2.00157e-06	-1.90926e-10	-1.18054
132756059	chr9:132756059:A:G	1.80522e-08	-1.90926e-10	-1.18494	1.31235e-08	-1.90926e-10	-1.15136	2.00133e-06	-1.90926e-10	-1.18067
132756250	chr9:132756250:T:C	2.25127e-08	-1.90926e-10	-0.964128	1.50859e-08	-1.90926e-10	-1.012	2.4995e-06	-1.90926e-10	-0.958385
132756393	chr9:132756393:G:A	4.43408e-08	1.02755	-1.31385	1.78722e-08	0.40458	-1.24709	5.29589e-06	1.11603	-1.32357
132756596	chr9:132756596:G:A	4.30047e-08	-1.90926e-10	-0.3169	2.92733e-08	-1.90926e-10	-0.349087	4.89169e-06	-1.90926e-10	-0.286939
132756641	chr9:132756641:C:T	1.43758e-08	-1.90926e-10	-1.41266	1.00889e-08	-1.90926e-10	-1.41433	1.59221e-06	-1.90926e-10	-1.40935
132756650	chr9:132756650:T:C	1.88713e-08	-1.90926e-10	-1.14056	1.37563e-08	-1.90926e-10	-1.10426	2.09301e-06	-1.90926e-10	-1.13587
132756669	chr9:132756669:C:T	1.67821e-07	1.95287	-0.908183	6.10546e-08	1.20341	-0.817407	1.87637e-05	1.96853	-0.91108
132756774	chr9:132756774:C:T	4.35005e-08	-1.90926e-10	-0.305436	2.99573e-08	-1.90926e-10	-0.32599	4.84158e-06	-1.90926e-10	-0.297234
132757093	chr9:132757093:C:T	5.72357e-08	0.577507	-0.608537	3.07267e-08	-0.0127753	-0.287856	6.96963e-06	0.682042	-0.614955
132757106	chr9:132757106:G:A	4.68965e-09	-1.19829	-1.33456	2.25179e-09	-1.47292	-1.44112	6.83303e-07	-0.927928	-1.32736
132757121	chr9:132757121:A:G	1.80423e-08	-1.90926e-10	-1.18549	1.31141e-08	-1.90926e-10	-1.15207	2.00023e-06	-1.90926e-10	-1.18121
132757239	chr9:132757239:C:T	1.61019e-07	2.01467	-1.01136	5.74122e-08	1.25429	-0.929801	1.80238e-05	2.03027	-1.01305
132757298	chr9:132757298:T:C	1.80641e-08	-1.90926e-10	-1.18428	1.31317e-08	-1.90926e-10	-1.15074	2.00269e-06	-1.90926e-10	-1.17999
132757428	chr9:132757428:C:G	1.4649e-08	-1.90926e-10	-1.39384	1.05911e-08	-1.90926e-10	-1.36575	1.62363e-06	-1.90926e-10	-1.38981
132757604	chr9:132757604:T:C	1.44041e-08	-1.90926e-10	-1.4107	1.04e-08	-1.90926e-10	-1.38396	1.57943e-06	-1.90926e-10	-1.41741
132757764	chr9:132757764:A:G	1.78234e-08	-1.90926e-10	-1.1977	1.29619e-08	-1.90926e-10	-1.16375	1.9763e-06	-1.90926e-10	-1.19325
132758207	chr9:132758207:C:G	6.40962e-08	0.59907	-0.516892	3.50503e-08	0.00785642	-0.176837	7.89649e-06	0.716107	-0.524165
132758790	chr9:132758790:T:A	1.40272e-08	-1.90926e-10	-1.43721	9.81133e-09	-1.90926e-10	-1.44223	1.54684e-06	-1.90926e-10	-1.43826
132758931	chr9:132758931:C:T	6.58597e-08	-1.90926e-10	0.109318	4.59926e-08	-1.90926e-10	0.102718	7.91357e-06	-1.90926e-10	0.194103
132759067	chr9:132759067:T:C	1.7844e-08	-1.90926e-10	-1.19654	1.29707e-08	-1.90926e-10	-1.16307	1.97828e-06	-1.90926e-10	-1.19225
132759247	chr9:132759247:C:T	1.84332e-08	-1.90926e-10	-1.16406	1.34407e-08	-1.90926e-10	-1.12747	2.04401e-06	-1.90926e-10	-1.15956
132759334	chr9:132759334:T:C	1.45603e-08	-1.39991	-4.23322e-10	9.30094e-09	-1.49565	-4.23322e-10	1.62069e-06	-1.39162	-4.23322e-10
132760039	chr9:132760039:C:T	1.52412e-08	-1.90926e-10	-1.35421	1.11207e-08	-1.90926e-10	-1.31695	1.69003e-06	-1.90926e-10	-1.34973
132760465	chr9:132760465:C:T	6.40838e-08	1.52128	-1.4393	2.38558e-08	0.848505	-1.40224	8.47482e-06	1.70338	-1.44076
132760511	chr9:132760511:T:C	4.12775e-08	-1.90926e-10	-0.35789	2.93656e-08	-1.90926e-10	-0.345941	4.4992e-06	-1.90926e-10	-0.370576
132760596	chr9:132760596:A:G	1.78632e-08	-1.90926e-10	-1.19546	1.29892e-08	-1.90926e-10	-1.16165	1.9803e-06	-1.90926e-10	-1.19123
132760830	chr9:132760830:CTA:C	1.46353e-08	-1.90926e-10	-1.39477	1.02666e-08	-1.90926e-10	-1.39686	1.62216e-06	-1.90926e-10	-1.39072
132760831	chr9:132760831:T:C	1.80258e-08	-1.90926e-10	-1.1864	1.31343e-08	-1.90926e-10	-1.15054	1.99756e-06	-1.90926e-10	-1.18255
132761185	chr9:132761185:G:C	3.01784e-08	-1.90926e-10	-0.671083	2.06461e-08	-1.90926e-10	-0.698235	3.34677e-06	-1.90926e-10	-0.666479
132761219	chr9:132761219:T:A	5.616e-08	1.27693	-1.32693	2.20848e-08	0.614668	-1.24554	6.73468e-06	1.36621	-1.33342
132761688	chr9:132761688:T:C	9.53562e-09	-1.82317	-4.23322e-10	6.92854e-09	-1.79011	-4.23322e-10	1.1096e-06	-1.77047	-4.23322e-10
132761798	chr9:132761798:C:T	4.94594e-09	-1.46808	-1.01156	3.51286e-09	-1.30528	-1.16405	5.05849e-07	-1.56118	-0.99481
132761951	chr9:132761951:C:A	1.4091e-08	-1.90926e-10	-1.43267	9.89423e-09	-1.90926e-10	-1.43381	1.55856e-06	-1.90926e-10	-1.43071
132762273	chr9:132762273:T:C	2.49816e-08	-1.90926e-10	-0.860068	1.83093e-08	-1.90926e-10	-0.818356	2.78253e-06	-1.90926e-10	-0.851114
132762334	chr9:132762334:G:A	2.20734e-08	-1.90926e-10	-0.983835	1.61088e-08	-1.90926e-10	-0.946398	2.45818e-06	-1.90926e-10	-0.975053
132762427	chr9:132762427:T:TA	9.10845e-08	-1.90926e-10	0.43358	6.35704e-08	-1.90926e-10	0.426384	1.09813e-05	-1.90926e-10	0.521719
132762835	chr9:132762835:C:T	2.07535e-08	-1.90926e-10	-1.04549	1.40403e-08	-1.90926e-10	-1.08383	2.33967e-06	-1.90926e-10	-1.02447
132762969	chr9:132762969:G:A	1.08345e-08	-1.69547	-4.23322e-10	7.16994e-09	-1.75587	-4.23322e-10	1.16945e-06	-1.71794	-4.23322e-10
132763236	chr9:132763236:T:C	5.14048e-08	-1.90926e-10	-0.138476	3.90361e-08	-1.90926e-10	-0.0612753	5.58049e-06	-1.90926e-10	-0.1552
132763848	chr9:132763848:A:G	3.08999e-09	-1.54774	-1.4023	2.60754e-09	-1.47071	-1.29665	2.99931e-07	-1.67359	-1.40509
132764033	chr9:132764033:C:G	4.34357e-06	-1.90926e-10	4.29824	3.4727e-06	-1.90926e-10	4.42692	0.000499856	-1.90926e-10	4.33984
132764346	chr9:132764346:A:G	2.14787e-08	-1.90926e-10	-1.01115	1.29057e-08	-1.90926e-10	-1.16809	2.35222e-06	-1.90926e-10	-1.01912
132764731	chr9:132764731:A:G	4.64062e-06	-1.90926e-10	4.3644	3.72461e-06	-1.90926e-10	4.49695	0.0005346	-1.90926e-10	4.40704
132764865	chr9:132764865:C:G	4.78038e-06	-1.90926e-10	4.39407	3.83818e-06	-1.90926e-10	4.52699	0.00055077	-1.90926e-10	4.43684
132765002	chr9:132765002:T:C	2.61594e-07	-1.90926e-10	1.48858	2.20513e-07	-1.90926e-10	1.67019	2.87765e-05	-1.90926e-10	1.48508
132765016	chr9:132765016:G:A	1.46345e-08	-1.90926e-10	-1.39483	9.99134e-09	-1.90926e-10	-1.42404	1.61292e-06	-1.90926e-10	-1.39643
132765079	chr9:132765079:G:A	4.50662e-06	-1.90926e-10	4.33509	3.61649e-06	-1.90926e-10	4.4675	0.000519137	-1.90926e-10	4.37769
132765426	chr9:132765426:C:T	3.05341e-06	-1.90926e-10	3.94581	2.49693e-06	-1.90926e-10	4.09705	0.000353611	-1.90926e-10	3.99372
132765446	chr9:132765446:G:A	1.48088e-08	-1.90926e-10	-1.38299	1.02356e-08	-1.90926e-10	-1.39989	1.65074e-06	-1.90926e-10	-1.37325
132765616	chr9:132765616:C:T	1.78033e-08	-1.90926e-10	-1.19882	1.23777e-08	-1.90926e-10	-1.20987	1.93917e-06	-1.90926e-10	-1.21221
132766106	chr9:132766106:T:C	1.97717e-08	-1.90926e-10	-1.09396	1.40338e-08	-1.90926e-10	-1.0843	2.17619e-06	-1.90926e-10	-1.0969
132766256	chr9:132766256:T:C	2.08663e-08	-1.90926e-10	-1.04007	1.66986e-08	-1.90926e-10	-0.910436	2.28449e-06	-1.90926e-10	-1.04833
132767163	chr9:132767163:C:T	1.45259e-08	-1.90926e-10	-1.40227	1.0073e-08	-1.90926e-10	-1.4159	1.61631e-06	-1.90926e-10	-1.39433
132767485	chr9:132767485:G:C	1.3967e-08	-1.90926e-10	-1.44151	9.81127e-09	-1.90926e-10	-1.44223	1.54409e-06	-1.90926e-10	-1.44004
132767502	chr9:132767502:T:C	2.39166e-07	-1.90926e-10	1.39895	2.00742e-07	-1.90926e-10	1.57626	2.63055e-05	-1.90926e-10	1.3953
132767647	chr9:132767647:T:C	2.86797e-08	0.46011	-1.18213	9.78258e-09	-0.232556	-1.2126	3.10479e-06	0.441141	-1.18267
132767833	chr9:132767833:G:A	4.92445e-08	-1.90926e-10	-0.181411	3.17196e-08	-1.90926e-10	-0.26883	5.43645e-06	-1.90926e-10	-0.18135
132767840	chr9:132767840:G:A	4.74721e-06	-1.90926e-10	4.3871	3.81629e-06	-1.90926e-10	4.52127	0.000548157	-1.90926e-10	4.43209
132768194	chr9:132768194:G:A	2.40567e-07	-1.90926e-10	1.40479	2.01298e-07	-1.90926e-10	1.57902	2.64617e-05	-1.90926e-10	1.40122
132768303	chr9:132768303:T:C	1.39966e-08	-1.90926e-10	-1.43939	9.83975e-09	-1.90926e-10	-1.43933	1.54868e-06	-1.90926e-10	-1.43707
132768509	chr9:132768509:T:C	2.42552e-07	-1.90926e-10	1.41301	2.03291e-07	-1.90926e-10	1.58888	2.66677e-05	-1.90926e-10	1.40898
132768678	chr9:132768678:T:C	1.3961e-08	-1.90926e-10	-1.44194	9.83565e-09	-1.90926e-10	-1.43975	1.54068e-06	-1.90926e-10	-1.44225
132768773	chr9:132768773:C:T	1.41106e-08	-1.90926e-10	-1.43128	9.86797e-09	-1.90926e-10	-1.43647	1.56044e-06	-1.90926e-10	-1.42951
132768847	chr9:132768847:A:G	2.39971e-08	-1.90926e-10	-0.900275	1.65992e-08	-1.90926e-10	-0.916406	2.69637e-06	-1.90926e-10	-0.882568
132768932	chr9:132768932:G:A	2.36846e-07	-1.90926e-10	1.3892	1.98709e-07	-1.90926e-10	1.56608	2.60496e-05	-1.90926e-10	1.38552
132768970	chr9:132768970:T:C	1.6466e-08	-1.90926e-10	-1.27691	1.18797e-08	-1.90926e-10	-1.25093	1.82862e-06	-1.90926e-10	-1.27091
132769536	chr9:132769536:A:T	1.92081e-08	-1.90926e-10	-1.12288	1.51445e-08	-1.90926e-10	-1.00813	2.10277e-06	-1.90926e-10	-1.13122
132769852	chr9:132769852:T:C	2.12998e-07	-1.90926e-10	1.28307	1.78232e-07	-1.90926e-10	1.45732	2.3424e-05	-1.90926e-10	1.27929
132770694	chr9:132770694:C:T	3.54019e-08	-0.511442	-4.23322e-10	2.21939e-08	-0.625944	-4.23322e-10	4.02725e-06	-0.481392	-4.23322e-10
132770895	chr9:132770895:T:C	2.3404e-07	-1.90926e-10	1.37728	1.96228e-07	-1.90926e-10	1.55351	2.57325e-05	-1.90926e-10	1.37328
132771070	chr9:132771070:G:C	9.63408e-09	-1.8129	-4.23322e-10	6.67239e-09	-1.82778	-4.23322e-10	1.05952e-06	-1.81666	-4.23322e-10
132771088	chr9:132771088:A:G	2.83809e-07	-1.90926e-10	1.57009	2.13299e-07	-1.90926e-10	1.63693	3.14527e-05	-1.90926e-10	1.57401
132771217	chr9:132771217:C:T	2.20255e-07	-1.90926e-10	1.31658	1.84379e-07	-1.90926e-10	1.49123	2.42172e-05	-1.90926e-10	1.31259
132771333	chr9:132771333:T:C	1.4522e-08	-1.90926e-10	-1.40254	9.95172e-09	-1.90926e-10	-1.42802	1.60099e-06	-1.90926e-10	-1.40386
132771436	chr9:132771436:C:T	1.63838e-08	-1.90926e-10	-1.28192	1.14203e-08	-1.90926e-10	-1.29037	1.78899e-06	-1.90926e-10	-1.29282
132771634	chr9:132771634:C:A	2.72811e-09	-1.68598	-1.38862	2.14484e-09	-1.56807	-1.39463	2.85007e-07	-1.74001	-1.3897
132771644	chr9:132771644:CT:C	2.35176e-07	-1.90926e-10	1.38213	1.9727e-07	-1.90926e-10	1.55881	2.58565e-05	-1.90926e-10	1.37809
132772179	chr9:132772179:T:C	2.19842e-07	-1.90926e-10	1.3147	1.83208e-07	-1.90926e-10	1.48486	2.41646e-05	-1.90926e-10	1.31041
132772497	chr9:132772497:C:T	6.84276e-06	-1.90926e-10	4.75274	5.46561e-06	-1.90926e-10	4.88047	0.000789354	-1.90926e-10	4.79674
132772577	chr9:132772577:A:G	1.48071e-08	-1.90926e-10	-1.3831	1.02346e-08	-1.90926e-10	-1.39999	1.65053e-06	-1.90926e-10	-1.37338
132772769	chr9:132772769:T:G	2.31204e-07	-1.90926e-10	1.36509	1.93135e-07	-1.90926e-10	1.53763	2.54179e-05	-1.90926e-10	1.36098
132773518	chr9:132773518:G:A	5.25841e-09	-1.11409	-1.30429	2.93855e-09	-1.54877	-1.09908	6.90164e-07	-0.936038	-1.30926
132773810	chr9:132773810:A:G	6.83236e-08	-1.90926e-10	0.146047	6.1629e-08	-1.90926e-10	0.395369	7.56263e-06	-1.90926e-10	0.148743
132773930	chr9:132773930:C:T	1.3977e-08	-1.90926e-10	-1.44079	9.85383e-09	-1.90926e-10	-1.4379	1.54272e-06	-1.90926e-10	-1.44093
132773982	chr9:132773982:G:A	2.05928e-08	-1.90926e-10	-1.05327	1.43446e-08	-1.90926e-10	-1.06239	2.26135e-06	-1.90926e-10	-1.05851
132774065	chr9:132774065:C:T	2.98756e-07	-1.90926e-10	1.62142	2.24089e-07	-1.90926e-10	1.68628	3.30917e-05	-1.90926e-10	1.62481
132774136	chr9:132774136:A:G	1.40236e-08	-1.90926e-10	-1.43746	9.89846e-09	-1.90926e-10	-1.43338	1.54634e-06	-1.90926e-10	-1.43859
132774206	chr9:132774206:T:C	6.40634e-08	-1.90926e-10	0.081665	5.7526e-08	-1.90926e-10	0.326474	7.09e-06	-1.90926e-10	0.0842098
132774292	chr9:132774292:G:C	3.40233e-09	-1.59263	-1.26112	1.67781e-09	-1.79649	-1.41179	4.38123e-07	-1.45714	-1.24259
132774352	chr9:132774352:G:C	3.9689e-08	-1.90926e-10	-0.397134	2.7175e-08	-1.90926e-10	-0.423465	4.57172e-06	-1.90926e-10	-0.354587
132774432	chr9:132774432:G:A	4.00243e-08	-1.90926e-10	-0.38872	2.74028e-08	-1.90926e-10	-0.415118	4.61117e-06	-1.90926e-10	-0.345994
132774519	chr9:132774519:T:C	8.95538e-08	-1.90926e-10	0.416632	8.06461e-08	-1.90926e-10	0.664307	1.00126e-05	-1.90926e-10	0.429371
132774540	chr9:132774540:T:C	1.45807e-08	-1.90926e-10	-1.39851	9.97373e-09	-1.90926e-10	-1.42581	1.60733e-06	-1.90926e-10	-1.3999
132774830	chr9:132774830:T:C	2.87467e-08	0.508578	-1.22826	9.70722e-09	-0.191039	-1.26185	3.11619e-06	0.497186	-1.23505
132774844	chr9:132774844:T:C	1.65465e-08	-1.90926e-10	-1.27203	1.09533e-08	-1.90926e-10	-1.33212	1.81741e-06	-1.90926e-10	-1.27706
132774950	chr9:132774950:G:A	1.85371e-08	-1.90926e-10	-1.15843	1.27011e-08	-1.90926e-10	-1.18408	2.06732e-06	-1.90926e-10	-1.14822
132775129	chr9:132775129:AG:A	4.47875e-08	-0.0691432	-0.207135	1.93148e-08	-0.658914	-0.10598	5.14493e-06	-0.00275031	-0.233713
132775301	chr9:132775301:T:G	7.27776e-08	-1.90926e-10	0.2092	5.05744e-08	-1.90926e-10	0.197682	8.67869e-06	-1.90926e-10	0.286395
132775406	chr9:132775406:G:A	1.54598e-08	-1.90926e-10	-1.33997	1.11238e-08	-1.90926e-10	-1.31668	1.70508e-06	-1.90926e-10	-1.34087
132775541	chr9:132775541:G:T	1.45376e-08	-1.90926e-10	-1.40147	1.033e-08	-1.90926e-10	-1.39071	1.60225e-06	-1.90926e-10	-1.40307
132775562	chr9:132775562:G:A	1.95683e-08	-1.90926e-10	-1.10429	1.33293e-08	-1.90926e-10	-1.1358	2.18633e-06	-1.90926e-10	-1.09225
132775767	chr9:132775767:G:T	1.45426e-08	-1.90926e-10	-1.40113	9.95955e-09	-1.90926e-10	-1.42723	1.60354e-06	-1.90926e-10	-1.40226
132775997	chr9:132775997:G:C	4.68869e-09	-1.09434	-1.43872	2.15577e-09	-1.52801	-1.4296	5.94282e-07	-0.955086	-1.43979
132776033	chr9:132776033:A:G	3.03622e-08	0.0215712	-0.686581	1.27169e-08	-0.591445	-0.591388	3.5234e-06	0.0940601	-0.70911
132776069	chr9:132776069:T:C	3.09672e-08	0.0709233	-0.716203	1.28171e-08	-0.554716	-0.620267	3.58997e-06	0.141029	-0.737361
132776110	chr9:132776110:T:C	6.51831e-08	-1.90926e-10	0.0989928	4.9522e-08	-1.90926e-10	0.176654	7.16147e-06	-1.90926e-10	0.09424
132776493	chr9:132776493:T:C	2.52886e-09	-1.71582	-1.43462	1.9859e-09	-1.60777	-1.43192	2.66413e-07	-1.76315	-1.43403
132776539	chr9:132776539:G:A	6.38967e-08	-1.90926e-10	0.0790596	4.61914e-08	-1.90926e-10	0.107029	6.89359e-06	-1.90926e-10	0.0561162
132776607	chr9:132776607:G:A	1.43091e-08	-1.90926e-10	-1.41731	9.98155e-09	-1.90926e-10	-1.42503	1.58434e-06	-1.90926e-10	-1.41431
132776611	chr9:132776611:C:T	1.0728e-07	-1.90926e-10	0.597238	7.19155e-08	-1.90926e-10	0.549729	1.28387e-05	-1.90926e-10	0.677985
132777194	chr9:132777194:T:C	1.45588e-08	-1.90926e-10	-1.40001	1.00951e-08	-1.90926e-10	-1.41371	1.61862e-06	-1.90926e-10	-1.3929
132777426	chr9:132777426:C:T	4.715e-09	-1.13836	-1.3891	2.22337e-09	-1.54602	-1.38072	5.89365e-07	-1.01297	-1.39021
132777524	chr9:132777524:A:G	1.40276e-08	-1.90926e-10	-1.43718	9.82614e-09	-1.90926e-10	-1.44072	1.54854e-06	-1.90926e-10	-1.43716
132777562	chr9:132777562:T:G	6.02004e-09	-0.840858	-1.44226	2.55517e-09	-1.34556	-1.44209	7.7413e-07	-0.688366	-1.44213
132777767	chr9:132777767:G:A	1.52949e-07	0.951897	-4.23322e-10	1.02208e-07	0.901244	-4.23322e-10	1.33359e-05	0.715982	-4.23322e-10
132777892	chr9:132777892:T:G	1.40006e-06	-1.90926e-10	3.16606	1.22925e-06	-1.90926e-10	3.38839	0.000161624	-1.90926e-10	3.2108
132777998	chr9:132777998:G:A	5.9077e-09	-1.03326	-1.26869	2.66943e-09	-1.49642	-1.24748	7.2141e-07	-0.936055	-1.26497
132778431	chr9:132778431:C:T	1.40063e-08	-1.90926e-10	-1.4387	9.8967e-09	-1.90926e-10	-1.43356	1.54609e-06	-1.90926e-10	-1.43875
132778589	chr9:132778589:T:C	1.46242e-08	-1.90926e-10	-1.39553	1.06896e-08	-1.90926e-10	-1.35649	1.6146e-06	-1.90926e-10	-1.39539
132778606	chr9:132778606:G:A	4.24076e-08	-0.330879	-4.23322e-10	2.98304e-08	-0.330237	-4.23322e-10	4.12278e-06	-0.457948	-4.23322e-10
132778738	chr9:132778738:A:G	4.54465e-08	-1.90926e-10	-0.261672	2.38984e-08	-1.90926e-10	-0.551952	5.08526e-06	-1.90926e-10	-0.248129
132778920	chr9:132778920:G:A	1.10307e-08	-1.67752	-4.23322e-10	7.37537e-09	-1.72762	-4.23322e-10	0.245274	10.5357	-4.23322e-10
132778922	chr9:132778922:G:A	1.09873e-08	-1.68147	-4.23322e-10	7.35152e-09	-1.73086	-4.23322e-10	0.236743	10.5003	-4.23322e-10
132778924	chr9:132778924:A:T	1.08807e-08	-1.69122	-4.23322e-10	7.29338e-09	-1.7388	-4.23322e-10	0.216165	10.4093	-4.23322e-10
132778929	chr9:132778929:T:TGACAAAATAGTCAAAA	1.09503e-08	-1.68485	-4.23322e-10	7.33204e-09	-1.73351	-4.23322e-10	0.230023	10.4715	-4.23322e-10
132779075	chr9:132779075:A:G	1.87248e-07	-1.90926e-10	1.15422	1.43499e-07	-1.90926e-10	1.24057	2.148e-05	-1.90926e-10	1.19265
132779089	chr9:132779089:A:G	1.48782e-08	-0.0604684	-1.31784	4.76294e-09	-0.814868	-1.35003	1.83556e-06	0.0518092	-1.31893
132779309	chr9:132779309:T:A	1.44455e-08	-1.90926e-10	-1.40783	1.05069e-08	-1.90926e-10	-1.37373	1.59472e-06	-1.90926e-10	-1.40778
132779578	chr9:132779578:G:A	4.2104e-06	-1.90926e-10	4.2671	3.4517e-06	-1.90926e-10	4.42086	0.000509174	-1.90926e-10	4.35831
132779640	chr9:132779640:C:T	1.42689e-08	-0.0471629	-1.37296	4.64723e-09	-0.799559	-1.38993	1.76942e-06	0.0722695	-1.3761
132779876	chr9:132779876:C:G	9.05143e-08	-1.90926e-10	0.4273	7.59807e-08	-1.90926e-10	0.604716	1.03611e-05	-1.90926e-10	0.463581
132779911	chr9:132779911:C:T	2.83328e-08	-1.90926e-10	-0.734189	1.93159e-08	-1.90926e-10	-0.764837	3.23146e-06	-1.90926e-10	-0.701541
132780045	chr9:132780045:T:C	1.39868e-08	-1.90926e-10	-1.4401	9.8118e-09	-1.90926e-10	-1.44218	1.54684e-06	-1.90926e-10	-1.43826
132780669	chr9:132780669:C:T	4.44392e-06	-1.90926e-10	4.32109	3.64578e-06	-1.90926e-10	4.47556	0.000537646	-1.90926e-10	4.41272
132780758	chr9:132780758:G:C	3.94489e-08	1.03899	-1.44219	1.22773e-08	0.223286	-1.4413	4.07582e-06	0.972643	-1.44205
132780859	chr9:132780859:T:C	1.37264e-08	-0.0832135	-1.37567	4.51712e-09	-0.826723	-1.39117	1.71153e-06	0.0416697	-1.37876
132780955	chr9:132780955:AG:A	1.44555e-08	-1.40714	-4.23322e-10	9.07995e-09	-1.51969	-4.23322e-10	1.4968e-06	-1.47115	-4.23322e-10
132781704	chr9:132781704:T:A	9.67885e-09	-1.80826	-4.23322e-10	7.01051e-09	-1.77835	-4.23322e-10	1.08647e-06	-1.79154	-4.23322e-10
132781741	chr9:132781741:A:T	2.14111e-07	-1.90926e-10	1.28828	1.63304e-07	-1.90926e-10	1.36985	2.47637e-05	-1.90926e-10	1.3349
132781800	chr9:132781800:T:C	3.20425e-08	-1.90926e-10	-0.611146	2.18128e-08	-1.90926e-10	-0.643268	3.66231e-06	-1.90926e-10	-0.576382
132782246	chr9:132782246:AAC:A	1.41503e-08	-1.90926e-10	-1.42847	1.01844e-08	-1.90926e-10	-1.40491	1.56254e-06	-1.90926e-10	-1.42816
132782432	chr9:132782432:G:A	6.03772e-07	-1.90926e-10	2.32499	4.88623e-07	-1.90926e-10	2.46583	7.04394e-05	-1.90926e-10	2.38028
132782498	chr9:132782498:T:C	1.41056e-08	-1.90926e-10	-1.43163	1.01266e-08	-1.90926e-10	-1.4106	1.55738e-06	-1.90926e-10	-1.43147
132783268	chr9:132783268:T:TG	4.67282e-06	-1.90926e-10	4.37131	3.86844e-06	-1.90926e-10	4.53484	0.000565605	-1.90926e-10	4.46342
132783271	chr9:132783271:A:C	4.36646e-06	-1.90926e-10	4.3035	3.60895e-06	-1.90926e-10	4.46541	0.000528212	-1.90926e-10	4.39502
132783302	chr9:132783302:C:T	4.46773e-06	-1.90926e-10	4.32643	3.69795e-06	-1.90926e-10	4.48977	0.000541112	-1.90926e-10	4.41915
132783426	chr9:132783426:G:T	1.65363e-08	0.0391076	-1.31176	4.97801e-09	-0.770766	-1.34997	2.07864e-06	0.168542	-1.31131
132784217	chr9:132784217:G:C	2.84009e-08	-1.90926e-10	-0.731786	2.09327e-08	-1.90926e-10	-0.684451	3.19286e-06	-1.90926e-10	-0.713559
132784440	chr9:132784440:A:C	4.54733e-06	-1.90926e-10	4.34409	3.7625e-06	-1.90926e-10	4.50708	0.000550206	-1.90926e-10	4.43582
132784447	chr9:132784447:A:C	1.41799e-08	-1.90926e-10	-1.42638	1.01455e-08	-1.90926e-10	-1.40874	1.56116e-06	-1.90926e-10	-1.42904
132784636	chr9:132784636:C:T	1.4311e-08	-1.90926e-10	-1.41718	1.04199e-08	-1.90926e-10	-1.38205	1.57707e-06	-1.90926e-10	-1.41891
132784976	chr9:132784976:G:A	9.52641e-09	-1.82414	-4.23322e-10	6.67708e-09	-1.82708	-4.23322e-10	1.05457e-06	-1.82134	-4.23322e-10
132785051	chr9:132785051:A:G	4.59517e-06	-1.90926e-10	4.35455	3.80124e-06	-1.90926e-10	4.51732	0.000556029	-1.90926e-10	4.44635
132785249	chr9:132785249:G:A	4.45573e-09	-1.41344	-1.17058	3.50002e-09	-1.1716	-1.30139	4.64674e-07	-1.48675	-1.15414
132785312	chr9:132785312:C:T	1.27323e-08	-0.481048	-1.05302	6.00276e-09	-1.15179	-0.78175	1.66971e-06	-0.298758	-1.06307
132785703	chr9:132785703:G:GA	6.01384e-09	-1.15741	-1.12674	3.53655e-09	-1.58554	-0.877075	7.76742e-07	-0.992088	-1.13504
132786049	chr9:132786049:AC:A	1.4535e-08	-1.90926e-10	-1.40165	1.03821e-08	-1.90926e-10	-1.38568	1.60534e-06	-1.90926e-10	-1.40114
132786085	chr9:132786085:A:G	1.42679e-08	-1.90926e-10	-1.4202	9.9361e-09	-1.90926e-10	-1.42959	1.58391e-06	-1.90926e-10	-1.41458
132786239	chr9:132786239:A:G	4.26442e-06	-1.90926e-10	4.27985	3.50267e-06	-1.90926e-10	4.43552	0.00051541	-1.90926e-10	4.37049
132786482	chr9:132786482:A:G	1.90696e-08	-1.90926e-10	-1.13011	1.25179e-08	-1.90926e-10	-1.1986	2.08403e-06	-1.90926e-10	-1.14017
132786641	chr9:132786641:C:T	1.4425e-08	-1.90926e-10	-1.40924	1.0486e-08	-1.90926e-10	-1.37572	1.59264e-06	-1.90926e-10	-1.40908
132786653	chr9:132786653:G:T	1.19429e-08	-1.59807	-4.23322e-10	7.82221e-09	-1.6688	-4.23322e-10	1.29394e-06	-1.61679	-4.23322e-10
132787374	chr9:132787374:A:G	4.60295e-06	-1.90926e-10	4.35624	3.78642e-06	-1.90926e-10	4.51341	0.000556611	-1.90926e-10	4.44739
132787712	chr9:132787712:T:C	4.26087e-06	-1.90926e-10	4.27902	3.49972e-06	-1.90926e-10	4.43468	0.000514978	-1.90926e-10	4.36965
132787740	chr9:132787740:T:C	2.98411e-08	0.750016	-1.43234	9.48333e-09	-0.0378909	-1.43834	3.05285e-06	0.672451	-1.43085
132787751	chr9:132787751:A:G	1.41993e-08	-1.90926e-10	-1.42502	9.92318e-09	-1.90926e-10	-1.43089	1.56734e-06	-1.90926e-10	-1.4251
132788134	chr9:132788134:T:C	6.85488e-08	-0.100426	0.249764	2.27763e-08	-0.825925	0.225883	8.93905e-06	0.0539413	0.262012
132788244	chr9:132788244:T:C	2.05261e-08	-1.90926e-10	-1.05651	1.38382e-08	-1.90926e-10	-1.09833	2.26238e-06	-1.90926e-10	-1.05806
132788284	chr9:132788284:T:C	4.6145e-06	-1.90926e-10	4.35875	3.79525e-06	-1.90926e-10	4.51574	0.00055809	-1.90926e-10	4.45004
132788291	chr9:132788291:C:T	1.40128e-08	-1.90926e-10	-1.43824	1.0005e-08	-1.90926e-10	-1.42268	1.54742e-06	-1.90926e-10	-1.43789
132788356	chr9:132788356:G:A	2.15986e-07	-1.90926e-10	1.29701	1.64706e-07	-1.90926e-10	1.3784	2.49689e-05	-1.90926e-10	1.34316
132788898	chr9:132788898:G:T	6.2975e-06	-1.90926e-10	4.6697	5.26024e-06	-1.90926e-10	4.84217	0.000761944	-1.90926e-10	4.7614
132789111	chr9:132789111:C:T	1.42958e-08	-1.90926e-10	-1.41824	9.93342e-09	-1.90926e-10	-1.42986	1.58439e-06	-1.90926e-10	-1.41428
132789129	chr9:132789129:A:C	1.57425e-08	-1.90926e-10	-1.32185	1.13738e-08	-1.90926e-10	-1.29445	1.73837e-06	-1.90926e-10	-1.32153
132789262	chr9:132789262:C:T	1.39566e-08	-1.90926e-10	-1.44226	9.82587e-09	-1.90926e-10	-1.44074	1.54105e-06	-1.90926e-10	-1.44201
132789339	chr9:132789339:T:C	1.14147e-08	-1.6433	-4.23322e-10	7.46733e-09	-1.71523	-4.23322e-10	1.22951e-06	-1.66786	-4.23322e-10
132789410	chr9:132789410:C:T	1.49235e-08	-1.90926e-10	-1.37527	1.07736e-08	-1.90926e-10	-1.34867	1.65543e-06	-1.90926e-10	-1.37041
132789419	chr9:132789419:A:G	2.28141e-09	-1.81192	-1.44149	1.57754e-09	-1.82793	-1.44197	2.57401e-07	-1.79016	-1.44144
132789707	chr9:132789707:C:T	4.83116e-08	-1.90926e-10	-0.200537	3.35926e-08	-1.90926e-10	-0.211459	5.70431e-06	-1.90926e-10	-0.133253
132789999	chr9:132789999:T:G	1.77012e-08	-1.90926e-10	-1.20457	1.2082e-08	-1.90926e-10	-1.23405	1.95561e-06	-1.90926e-10	-1.20377
132790035	chr9:132790035:C:A	4.59989e-09	-1.77987	-0.772306	2.58756e-09	-1.74624	-1.02881	4.97805e-07	-1.81	-0.762025
132790179	chr9:132790179:G:A	3.83474e-09	-1.46801	-1.26609	3.52579e-09	-1.39296	-1.0727	3.68963e-07	-1.60662	-1.26492
132790239	chr9:132790239:T:G	1.42568e-08	-1.90926e-10	-1.42097	9.93017e-09	-1.90926e-10	-1.43019	1.58256e-06	-1.90926e-10	-1.41543
132790303	chr9:132790303:C:T	9.03815e-07	-1.90926e-10	2.72842	8.85641e-07	-1.90926e-10	3.06055	0.000106281	-1.90926e-10	2.79161
132790311	chr9:132790311:C:T	1.43742e-08	-1.90926e-10	-1.41277	1.04331e-08	-1.90926e-10	-1.38078	1.58701e-06	-1.90926e-10	-1.41262
132790407	chr9:132790407:C:T	1.21783e-07	-1.90926e-10	0.724031	7.78337e-08	-1.90926e-10	0.628812	1.4184e-05	-1.90926e-10	0.777638
132790566	chr9:132790566:T:C	3.00595e-08	-1.90926e-10	-0.675028	2.24372e-08	-1.90926e-10	-0.615045	3.32874e-06	-1.90926e-10	-0.671882
132790837	chr9:132790837:T:C	3.40097e-08	-1.90926e-10	-0.551561	2.55043e-08	-1.90926e-10	-0.486915	3.76973e-06	-1.90926e-10	-0.547471
132790969	chr9:132790969:A:T	2.11129e-08	-1.90926e-10	-1.02832	1.27214e-08	-1.90926e-10	-1.18248	2.33276e-06	-1.90926e-10	-1.02743
132791002	chr9:132791002:T:C	5.32526e-06	-1.90926e-10	4.50201	4.4343e-06	-1.90926e-10	4.67136	0.000646643	-1.90926e-10	4.59732
132791192	chr9:132791192:G:A	1.90361e-08	-1.90926e-10	-1.13187	1.17357e-08	-1.90926e-10	-1.26312	2.10252e-06	-1.90926e-10	-1.13134
132791345	chr9:132791345:T:C	1.76526e-06	-1.90926e-10	3.39785	1.8272e-06	-1.90926e-10	3.78477	0.000209296	-1.90926e-10	3.46927
132791497	chr9:132791497:C:A	2.97858e-06	-1.90926e-10	3.92099	2.50454e-06	-1.90926e-10	4.1001	0.000359228	-1.90926e-10	4.00948
132791498	chr9:132791498:A:T	1.03397e-08	-1.74222	-4.23322e-10	6.94902e-09	-1.78716	-4.23322e-10	1.08235e-06	-1.79534	-4.23322e-10
132792010	chr9:132792010:T:C	5.44167e-08	-1.90926e-10	-0.081537	3.71432e-08	-1.90926e-10	-0.110982	6.04622e-06	-1.90926e-10	-0.0750431
132792236	chr9:132792236:C:T	1.5587e-08	-1.90926e-10	-1.33177	1.0312e-08	-1.90926e-10	-1.39245	1.72779e-06	-1.90926e-10	-1.32763
132792366	chr9:132792366:A:G	2.49068e-07	-1.90926e-10	1.43952	2.40281e-07	-1.90926e-10	1.75605	2.83947e-05	-1.90926e-10	1.47173
132793027	chr9:132793027:C:T	3.12136e-08	-1.90926e-10	-0.637354	2.33344e-08	-1.90926e-10	-0.575836	3.46125e-06	-1.90926e-10	-0.632845
132793067	chr9:132793067:C:T	1.39584e-08	-1.90926e-10	-1.44213	1.00266e-08	-1.90926e-10	-1.42053	1.54133e-06	-1.90926e-10	-1.44183
132793070	chr9:132793070:CT:C	4.14573e-09	-1.21762	-1.43851	1.97702e-09	-1.62278	-1.42139	5.41342e-07	-1.05295	-1.43523
132793082	chr9:132793082:A:G	3.39994e-08	-1.90926e-10	-0.551865	2.54963e-08	-1.90926e-10	-0.487231	3.76863e-06	-1.90926e-10	-0.547764
132793098	chr9:132793098:C:A	4.12619e-06	-1.90926e-10	4.2469	3.43143e-06	-1.90926e-10	4.41497	0.000500485	-1.90926e-10	4.3411
132793324	chr9:132793324:T:C	1.3958e-08	-1.90926e-10	-1.44215	9.89949e-09	-1.90926e-10	-1.43328	1.54069e-06	-1.90926e-10	-1.44225
132793400	chr9:132793400:T:G	3.82e-06	-1.90926e-10	4.1698	3.1562e-06	-1.90926e-10	4.33136	0.000462601	-1.90926e-10	4.26239
132793428	chr9:132793428:G:A	1.52146e-08	-1.90926e-10	-1.35595	1.08547e-08	-1.90926e-10	-1.34116	1.69896e-06	-1.90926e-10	-1.34446
132793518	chr9:132793518:C:T	1.98909e-08	-1.90926e-10	-1.08794	1.21275e-08	-1.90926e-10	-1.23028	2.19684e-06	-1.90926e-10	-1.08746
132793841	chr9:132793841:T:C	2.58825e-08	0.551149	-1.37579	8.60805e-09	-0.17793	-1.39514	2.74759e-06	0.510555	-1.37431
132793956	chr9:132793956:T:C	6.99834e-08	0.170051	-4.23322e-10	4.47406e-08	0.0751181	-4.23322e-10	6.07889e-06	-0.0696539	-4.23322e-10
132794049	chr9:132794049:G:A	7.23899e-09	-0.67284	-1.42589	2.99869e-09	-1.28151	-1.34608	9.50835e-07	-0.494601	-1.43029
132794136	chr9:132794136:C:A	9.49052e-09	-1.82791	-4.23322e-10	6.72517e-09	-1.81991	-4.23322e-10	1.04831e-06	-1.82729	-4.23322e-10
132794366	chr9:132794366:C:T	6.49396e-08	-1.90926e-10	0.09525	3.82877e-08	-1.90926e-10	-0.0806344	7.31949e-06	-1.90926e-10	0.116065
132794414	chr9:132794414:C:T	7.80065e-08	-1.90926e-10	0.278584	4.20521e-08	-1.90926e-10	0.0131462	8.5734e-06	-1.90926e-10	0.274188
132794433	chr9:132794433:C:G	1.92121e-08	0.306163	-1.42883	6.72081e-09	-0.383569	-1.43699	1.9856e-06	0.239505	-1.42806
132794461	chr9:132794461:C:T	1.83678e-08	-1.90926e-10	-1.16761	1.20869e-08	-1.90926e-10	-1.23364	2.00794e-06	-1.90926e-10	-1.17737
132794864	chr9:132794864:A:G	9.26587e-08	-1.90926e-10	0.450715	6.38344e-08	-1.90926e-10	0.430528	1.11643e-05	-1.90926e-10	0.538242
132795323	chr9:132795323:G:GC	8.92668e-08	-1.82478	2.2382	8.66252e-08	-1.82799	2.56382	9.95982e-06	-1.80997	2.23406
132795393	chr9:132795393:G:A	1.03677e-07	0.158355	0.404719	9.42361e-08	0.134511	0.685529	7.69548e-06	-0.236342	0.402499
132795565	chr9:132795565:G:A	1.23511e-08	-1.56447	-4.23322e-10	7.59309e-09	-1.69853	-4.23322e-10	1.2784e-06	-1.62886	-4.23322e-10
132795677	chr9:132795677:G:A	3.88386e-09	-1.81644	-0.904937	2.82446e-09	-1.75137	-0.936075	4.82358e-07	-1.69957	-0.90397
132795798	chr9:132795798:A:T	1.22045e-08	-1.79554	0.219129	9.11303e-09	-1.55024	0.0341795	2.0375e-06	-1.4012	0.238445
132796120	chr9:132796120:G:A	1.52962e-08	-1.90926e-10	-1.3506	1.05481e-08	-1.90926e-10	-1.36982	1.69768e-06	-1.90926e-10	-1.34521
132796130	chr9:132796130:A:G	1.39693e-08	-1.90926e-10	-1.44135	9.8338e-09	-1.90926e-10	-1.43994	1.54119e-06	-1.90926e-10	-1.44192
132796255	chr9:132796255:G:A	5.0334e-08	-1.90926e-10	-0.159527	3.74636e-08	-1.90926e-10	-0.102392	5.5861e-06	-1.90926e-10	-0.154194
132796704	chr9:132796704:A:G	1.46301e-08	-1.90926e-10	-1.39513	1.01637e-08	-1.90926e-10	-1.40694	1.61513e-06	-1.90926e-10	-1.39506
132796867	chr9:132796867:AAGCCCTTGCTCATGGAGCCC:A	1.0524e-08	-1.72455	-4.23322e-10	7.9019e-09	-1.65866	-4.23322e-10	1.18988e-06	-1.70062	-4.23322e-10
132797320	chr9:132797320:G:A	1.22745e-08	-1.57068	-4.23322e-10	7.5924e-09	-1.69862	-4.23322e-10	1.28271e-06	-1.6255	-4.23322e-10
132797362	chr9:132797362:T:A	1.97048e-08	-1.7555	0.658154	1.52861e-08	-1.46146	0.462642	3.58635e-06	-1.28401	0.686668
132797549	chr9:132797549:G:A	5.41551e-08	-1.90926e-10	-0.0863563	4.03982e-08	-1.90926e-10	-0.026978	6.00868e-06	-1.90926e-10	-0.0812712
132797641	chr9:132797641:G:C	2.04958e-08	-1.90926e-10	-1.05799	1.39701e-08	-1.90926e-10	-1.08885	2.32143e-06	-1.90926e-10	-1.03229
132797819	chr9:132797819:C:T	2.23629e-08	-1.75401	0.783205	1.74272e-08	-1.45681	0.589085	4.09673e-06	-1.27985	0.815567
132797960	chr9:132797960:C:T	1.42558e-08	-1.90926e-10	-1.42105	9.97286e-09	-1.90926e-10	-1.4259	1.57617e-06	-1.90926e-10	-1.41948
132798032	chr9:132798032:C:T	5.56856e-08	-1.90926e-10	-0.0584869	4.15714e-08	-1.90926e-10	0.00164934	6.17507e-06	-1.90926e-10	-0.0539552
132798094	chr9:132798094:T:C	3.19077e-09	-1.79079	-1.12716	2.32361e-09	-1.72555	-1.15709	3.44831e-07	-1.79563	-1.14355
132798303	chr9:132798303:G:A	1.39904e-08	-1.90926e-10	-1.43984	9.95999e-09	-1.90926e-10	-1.42719	1.54432e-06	-1.90926e-10	-1.43989
132798503	chr9:132798503:A:G	2.40769e-08	-1.7588	0.861843	1.84813e-08	-1.47044	0.661433	4.3792e-06	-1.29241	0.894801
132798695	chr9:132798695:T:G	7.31069e-09	-1.77878	-0.310093	6.93794e-09	-1.73271	-0.0560502	8.41254e-07	-1.78202	-0.265317
132798880	chr9:132798880:G:A	5.41091e-08	-1.90926e-10	-0.0872048	4.03706e-08	-1.90926e-10	-0.0276604	6.00349e-06	-1.90926e-10	-0.0821356
132798951	chr9:132798951:C:T	4.94933e-08	-1.90926e-10	-0.176371	3.68519e-08	-1.90926e-10	-0.118857	5.48734e-06	-1.90926e-10	-0.172032
132799032	chr9:132799032:C:T	1.40024e-08	-1.90926e-10	-1.43898	9.9819e-09	-1.90926e-10	-1.42499	1.54568e-06	-1.90926e-10	-1.43901
132799160	chr9:132799160:T:C	5.96189e-08	-1.90926e-10	0.0097639	4.4538e-08	-1.90926e-10	0.0705804	6.61385e-06	-1.90926e-10	0.0146904
132799334	chr9:132799334:G:A	5.41547e-08	-1.90926e-10	-0.0863638	4.04052e-08	-1.90926e-10	-0.0268038	6.00868e-06	-1.90926e-10	-0.0812706
132799343	chr9:132799343:A:G	5.41547e-08	-1.90926e-10	-0.0863638	4.04052e-08	-1.90926e-10	-0.0268038	6.00868e-06	-1.90926e-10	-0.0812706
132799366	chr9:132799366:T:C	7.81184e-08	-1.90926e-10	0.280017	4.45021e-08	-1.90926e-10	0.0697733	9.14371e-06	-1.90926e-10	0.338591
132799380	chr9:132799380:C:T	5.41547e-08	-1.90926e-10	-0.0863638	4.04052e-08	-1.90926e-10	-0.0268038	6.00868e-06	-1.90926e-10	-0.0812706
132799399	chr9:132799399:T:C	5.40685e-08	-1.90926e-10	-0.0879565	4.0341e-08	-1.90926e-10	-0.0283953	5.99916e-06	-1.90926e-10	-0.0828564
132799547	chr9:132799547:A:G	5.36448e-08	-1.90926e-10	-0.0958243	4.00044e-08	-1.90926e-10	-0.0367728	5.95153e-06	-1.90926e-10	-0.0908282
132799918	chr9:132799918:C:T	1.76227e-08	-1.20902	-4.23322e-10	1.14659e-08	-1.28639	-4.23322e-10	2.13245e-06	-1.11721	-4.23322e-10
132800178	chr9:132800178:G:A	1.55561e-08	-1.90926e-10	-1.33376	1.08888e-08	-1.90926e-10	-1.33803	1.7342e-06	-1.90926e-10	-1.32393
132800287	chr9:132800287:T:C	1.15484e-08	-1.06792	-0.56374	7.27393e-09	-0.80477	-0.936697	3.38632e-06	-0.136851	-0.517882
132800293	chr9:132800293:T:C	2.17831e-08	-1.90926e-10	-0.997072	1.5519e-08	-1.90926e-10	-0.983697	2.47604e-06	-1.90926e-10	-0.967815
132800302	chr9:132800302:T:C	1.6501e-08	-1.90926e-10	-1.27478	1.13922e-08	-1.90926e-10	-1.29283	1.84193e-06	-1.90926e-10	-1.26366
132800732	chr9:132800732:G:A	1.42169e-08	-1.90926e-10	-1.42378	1.00337e-08	-1.90926e-10	-1.41982	1.56397e-06	-1.90926e-10	-1.42725
132800803	chr9:132800803:T:C	5.52219e-09	-1.73743	-0.632004	5.86595e-09	-1.61292	-0.343675	6.16665e-07	-1.71856	-0.639343
132800849	chr9:132800849:G:C	3.01832e-09	-1.63536	-1.33815	2.03081e-09	-1.71839	-1.29894	3.50677e-07	-1.58866	-1.3337
132801138	chr9:132801138:C:T	3.98538e-09	-1.39953	-1.29605	4.14539e-09	-0.963843	-1.33992	1.04935e-06	-0.529126	-1.29718
132801485	chr9:132801485:A:G	3.66134e-09	-1.54709	-1.23329	3.62512e-09	-1.17025	-1.26763	8.34973e-07	-0.818744	-1.23609
132801628	chr9:132801628:T:A	6.69402e-09	-0.797545	-1.37945	5.23002e-09	-0.629098	-1.44225	2.34059e-06	0.342104	-1.36618
132801662	chr9:132801662:T:C	3.90135e-09	-1.47369	-1.24319	3.97387e-09	-1.06947	-1.27655	9.42061e-07	-0.688069	-1.24609
132801762	chr9:132801762:G:A	3.6602e-09	-1.54953	-1.23116	3.61763e-09	-1.17439	-1.26555	8.33111e-07	-0.823034	-1.23403
132801827	chr9:132801827:T:C	1.42166e-08	-1.90926e-10	-1.4238	1.00335e-08	-1.90926e-10	-1.41984	1.56394e-06	-1.90926e-10	-1.42727
132801852	chr9:132801852:A:C	2.20252e-08	-1.90926e-10	-0.986019	1.48697e-08	-1.90926e-10	-1.02643	2.46772e-06	-1.90926e-10	-0.971179
132801918	chr9:132801918:C:T	1.53183e-08	-1.90926e-10	-1.34916	1.06061e-08	-1.90926e-10	-1.36433	1.70229e-06	-1.90926e-10	-1.3425
132801925	chr9:132801925:C:T	6.25489e-09	-0.867514	-1.37733	4.8155e-09	-0.711707	-1.44222	2.10896e-06	0.235489	-1.36377
132802052	chr9:132802052:C:T	3.65181e-09	-1.55418	-1.2288	3.59914e-09	-1.18145	-1.26362	8.27813e-07	-0.831633	-1.23181
132802624	chr9:132802624:G:A	3.76033e-09	-1.52347	-1.23023	3.76995e-09	-1.13382	-1.26488	8.74919e-07	-0.774952	-1.23315
132802631	chr9:132802631:G:C	3.81069e-09	-1.52817	-1.21223	3.80593e-09	-1.14169	-1.24752	8.82459e-07	-0.784289	-1.21523
132802695	chr9:132802695:T:C	3.75689e-09	-1.52974	-1.22488	3.75333e-09	-1.1441	-1.25902	8.68835e-07	-0.787168	-1.22791
132802704	chr9:132802704:C:T	3.87717e-09	-1.50234	-1.22077	3.94394e-09	-1.09811	-1.25547	9.22696e-07	-0.731093	-1.22384
132803086	chr9:132803086:C:T	1.59795e-08	-1.3069	-4.23322e-10	1.14079e-08	-1.29146	-4.23322e-10	1.97255e-06	-1.19515	-4.23322e-10
132803087	chr9:132803087:G:A	3.70665e-09	-1.56013	-1.20795	3.63653e-09	-1.19121	-1.24352	8.33469e-07	-0.845578	-1.21106
132803335	chr9:132803335:G:A	2.52122e-09	-1.79898	-1.35449	1.76306e-09	-1.82581	-1.3329	2.82096e-07	-1.79552	-1.34447
132803393	chr9:132803393:CATATATAAA:C	3.4806e-09	-1.53996	-1.29105	3.47226e-09	-1.16038	-1.32058	7.98615e-07	-0.805948	-1.2934
132803461	chr9:132803461:C:T	3.84596e-09	-1.54203	-1.18916	3.8047e-09	-1.16338	-1.22614	8.79469e-07	-0.810339	-1.19257
132803781	chr9:132803781:T:C	3.66298e-09	-1.53254	-1.24739	3.6596e-09	-1.14885	-1.27956	8.45447e-07	-0.792326	-1.25004
132803827	chr9:132803827:C:T	2.26344e-06	-1.90926e-10	3.64643	1.79256e-06	-1.90926e-10	3.76564	0.000272534	-1.90926e-10	3.73329
132803893	chr9:132803893:C:T	3.72185e-09	-1.54031	-1.22368	3.693e-09	-1.16112	-1.2582	8.53002e-07	-0.806764	-1.22671
132803974	chr9:132803974:T:C	3.75641e-09	-1.52693	-1.22781	3.75649e-09	-1.14065	-1.26163	8.71497e-07	-0.781209	-1.23081
132804240	chr9:132804240:C:A	1.47339e-08	-1.90926e-10	-1.38806	1.01307e-08	-1.90926e-10	-1.4102	1.6299e-06	-1.90926e-10	-1.38596
132804600	chr9:132804600:A:G	3.67779e-09	-1.54188	-1.23401	3.65457e-09	-1.16273	-1.26705	8.42504e-07	-0.809166	-1.23669
132804664	chr9:132804664:C:T	1.54246e-08	-1.90926e-10	-1.34225	1.06686e-08	-1.90926e-10	-1.35846	1.7141e-06	-1.90926e-10	-1.33559
132804739	chr9:132804739:T:C	3.6286e-09	-1.55849	-1.23087	3.57208e-09	-1.18854	-1.26407	8.19084e-07	-0.840507	-1.23354
132804767	chr9:132804767:C:T	2.07185e-08	-1.90926e-10	-1.04718	1.40139e-08	-1.90926e-10	-1.08572	2.31868e-06	-1.90926e-10	-1.03348
132805080	chr9:132805080:C:T	3.62031e-09	-1.55297	-1.23867	3.57736e-09	-1.18021	-1.27093	8.21074e-07	-0.830322	-1.2413
132805189	chr9:132805189:G:A	5.83733e-09	-1.57991	-0.734024	7.00914e-09	-1.01255	-0.766003	1.47155e-06	-0.770404	-0.717753
132805201	chr9:132805201:G:A	1.33756e-08	-1.48478	-4.23322e-10	8.63487e-09	-1.56996	-4.23322e-10	1.49365e-06	-1.47325	-4.23322e-10
132805548	chr9:132805548:G:A	1.23936e-08	-1.56103	-4.23322e-10	8.00101e-09	-1.6462	-4.23322e-10	1.37759e-06	-1.55414	-4.23322e-10
132805553	chr9:132805553:G:A	3.70724e-09	-1.51546	-1.25246	3.74006e-09	-1.12299	-1.28367	8.69371e-07	-0.759681	-1.25478
132806353	chr9:132806353:G:A	5.31113e-08	-1.90926e-10	-0.105818	3.90459e-08	-1.90926e-10	-0.0610243	5.89054e-06	-1.90926e-10	-0.101128
132806504	chr9:132806504:CAG:C	9.94303e-09	-1.78134	-4.23322e-10	6.93292e-09	-1.78948	-4.23322e-10	1.13229e-06	-1.75024	-4.23322e-10
132806521	chr9:132806521:G:A	3.47372e-09	-1.55094	-1.28204	3.44487e-09	-1.17554	-1.31334	7.90204e-07	-0.825738	-1.2842
132806632	chr9:132806632:T:C	3.73438e-09	-1.53151	-1.22912	3.72525e-09	-1.1482	-1.26242	8.62622e-07	-0.790475	-1.23178
132806749	chr9:132806749:A:G	3.75142e-09	-1.53232	-1.22376	3.74037e-09	-1.14936	-1.25721	8.65869e-07	-0.792043	-1.22645
132807575	chr9:132807575:A:T	1.45175e-08	-1.90926e-10	-1.40286	1.00206e-08	-1.90926e-10	-1.42112	1.60585e-06	-1.90926e-10	-1.40083
132807642	chr9:132807642:T:A	1.24778e-08	-1.55425	-4.23322e-10	7.827e-09	-1.66818	-4.23322e-10	1.3331e-06	-1.58697	-4.23322e-10
132807948	chr9:132807948:C:T	1.83152e-08	-1.90926e-10	-1.17048	1.27926e-08	-1.90926e-10	-1.1769	2.0342e-06	-1.90926e-10	-1.16438
132807949	chr9:132807949:G:A	2.60259e-09	-1.77435	-1.34735	1.791e-09	-1.8168	-1.32619	2.91453e-07	-1.77026	-1.33709
132807950	chr9:132807950:C:T	1.40728e-07	-1.90926e-10	0.868623	1.03895e-07	-1.90926e-10	0.91762	1.61902e-05	-1.90926e-10	0.909931
132808028	chr9:132808028:T:C	3.78689e-09	-1.53308	-1.21358	3.77234e-09	-1.15024	-1.24783	8.7358e-07	-0.793428	-1.2162
132808335	chr9:132808335:G:T	3.63813e-08	-1.90926e-10	-0.484154	2.41103e-08	-1.90926e-10	-0.543124	4.07852e-06	-1.90926e-10	-0.468742
132808642	chr9:132808642:G:C	3.84231e-09	-1.52072	-1.21141	3.84786e-09	-1.13186	-1.24639	8.95449e-07	-0.770838	-1.21407
132808720	chr9:132808720:A:G	3.75437e-09	-1.53191	-1.22338	3.74331e-09	-1.14865	-1.25715	8.66963e-07	-0.791357	-1.22588
132808914	chr9:132808914:C:A	3.78633e-09	-1.5254	-1.22141	3.78916e-09	-1.1386	-1.25502	8.79516e-07	-0.77884	-1.22402
132808951	chr9:132808951:C:CT	1.56612e-08	-1.90926e-10	-1.32702	1.08233e-08	-1.90926e-10	-1.34406	1.74136e-06	-1.90926e-10	-1.31981
132808981	chr9:132808981:T:C	3.77978e-09	-1.52543	-1.22311	3.78226e-09	-1.13877	-1.25667	8.77996e-07	-0.778855	-1.22573
132809386	chr9:132809386:A:C	3.68723e-09	-1.5396	-1.23374	3.66673e-09	-1.15978	-1.26668	8.46244e-07	-0.805139	-1.23628
132809437	chr9:132809437:A:G	3.75883e-09	-1.51891	-1.23519	3.7781e-09	-1.12911	-1.26743	8.77455e-07	-0.767466	-1.23774
132809464	chr9:132809464:G:A	2.27799e-08	-1.90926e-10	-0.952328	1.54048e-08	-1.90926e-10	-0.991082	2.55871e-06	-1.90926e-10	-0.934973
132809596	chr9:132809596:G:A	3.80117e-09	-1.52733	-1.21557	3.7976e-09	-1.14161	-1.24978	8.81272e-07	-0.782612	-1.21825
132809600	chr9:132809600:T:C	3.74989e-09	-1.52589	-1.23059	3.75482e-09	-1.13912	-1.26361	8.70498e-07	-0.77998	-1.23319
132809622	chr9:132809622:A:G	1.16091e-08	-1.62642	-4.23322e-10	7.51408e-09	-1.70899	-4.23322e-10	1.24452e-06	-1.65572	-4.23322e-10
132810130	chr9:132810130:C:T	5.90948e-09	-0.925261	-1.37639	4.52723e-09	-0.773471	-1.44218	1.93829e-06	0.150015	-1.36268
132810617	chr9:132810617:G:A	2.54715e-09	-1.7942	-1.34903	1.77548e-09	-1.82463	-1.32707	2.85015e-07	-1.79083	-1.33886
132810636	chr9:132810636:G:A	9.5057e-09	-1.82632	-4.23322e-10	6.81285e-09	-1.80695	-4.23322e-10	1.05444e-06	-1.82147	-4.23322e-10
132810706	chr9:132810706:C:T	1.53255e-08	-1.90926e-10	-1.34869	1.06338e-08	-1.90926e-10	-1.36172	1.69989e-06	-1.90926e-10	-1.34391
132811061	chr9:132811061:C:T	4.94974e-09	-1.61455	-0.86432	5.8154e-09	-1.07478	-0.890475	1.1986e-06	-0.84234	-0.85098
132811227	chr9:132811227:G:A	1.15883e-08	-1.62822	-4.23322e-10	7.63352e-09	-1.69321	-4.23322e-10	1.25352e-06	-1.64852	-4.23322e-10
132811300	chr9:132811300:G:A	3.9124e-09	-1.53688	-1.17717	3.87891e-09	-1.15654	-1.21367	8.99174e-07	-0.800576	-1.18018
132811803	chr9:132811803:A:G	3.04484e-08	-1.90926e-10	-0.662173	1.9891e-08	-1.90926e-10	-0.735496	3.37613e-06	-1.90926e-10	-0.657744
132811830	chr9:132811830:A:G	1.76877e-06	3.39983	-4.23322e-10	1.11126e-06	3.28749	-4.23322e-10	0.000151069	3.14326	-4.23322e-10
132811950	chr9:132811950:G:A	1.3709e-07	-1.90926e-10	0.842429	7.78338e-08	-1.90926e-10	0.628812	1.57904e-05	-1.90926e-10	0.884925
132812353	chr9:132812353:C:T	3.66548e-08	-0.476664	-4.23322e-10	2.08223e-08	-0.689737	-4.23322e-10	4.19299e-06	-0.441062	-4.23322e-10
132812509	chr9:132812509:G:A	1.20617e-07	0.714413	-4.23322e-10	8.75897e-08	0.746901	-4.23322e-10	1.22189e-05	0.628507	-4.23322e-10
132813738	chr9:132813738:A:T	1.5282e-08	-1.35153	-4.23322e-10	1.09131e-08	-1.3358	-4.23322e-10	1.87689e-06	-1.24486	-4.23322e-10
132814011	chr9:132814011:C:T	1.0265e-08	-1.74947	-4.23322e-10	7.93052e-09	-1.65505	-4.23322e-10	1.16215e-06	-1.72421	-4.23322e-10
132814674	chr9:132814674:C:T	1.61081e-08	-1.90926e-10	-1.29889	1.127e-08	-1.90926e-10	-1.30362	1.81287e-06	-1.90926e-10	-1.27956
132815180	chr9:132815180:T:C	9.88999e-09	-1.57883	-0.207856	1.18527e-08	-1.00497	-0.248242	2.49605e-06	-0.766097	-0.19367
132815195	chr9:132815195:G:A	2.94479e-09	-1.81567	-1.18251	1.98494e-09	-1.79611	-1.24407	3.18537e-07	-1.82638	-1.19211
132815325	chr9:132815325:G:A	1.51543e-08	-1.90926e-10	-1.35992	1.06647e-08	-1.90926e-10	-1.35883	1.67956e-06	-1.90926e-10	-1.35594
132815518	chr9:132815518:G:A	9.60419e-09	-1.59423	-0.221778	1.13503e-08	-1.03344	-0.263073	2.38221e-06	-0.798305	-0.208141
132815776	chr9:132815776:T:C	9.77143e-09	-1.59697	-0.20177	1.1536e-08	-1.03793	-0.242354	2.41879e-06	-0.803438	-0.18777
132815948	chr9:132815948:C:T	9.31767e-09	-1.60701	-0.239287	1.09109e-08	-1.05686	-0.279139	2.28022e-06	-0.824736	-0.225468
132816269	chr9:132816269:G:C	9.75087e-09	-1.57671	-0.224146	1.17108e-08	-1.00094	-0.264313	2.4675e-06	-0.761231	-0.210038
132816641	chr9:132816641:C:T	9.4182e-09	-1.6042	-0.23136	1.10532e-08	-1.05159	-0.271454	2.31156e-06	-0.819018	-0.217533
132817254	chr9:132817254:C:T	9.3531e-09	-1.61049	-0.232006	1.09154e-08	-1.06351	-0.272084	2.27971e-06	-0.832249	-0.218178
132817347	chr9:132817347:T:A	8.94871e-09	-1.61104	-0.275658	1.04258e-08	-1.06509	-0.316384	2.17778e-06	-0.833777	-0.262392
132817698	chr9:132817698:G:A	9.97279e-09	-1.77835	-4.23322e-10	7.21179e-09	-1.75005	-4.23322e-10	1.09524e-06	-1.78351	-4.23322e-10
132817753	chr9:132817753:T:C	9.15202e-09	-1.60379	-0.260444	1.07516e-08	-1.05231	-0.298401	2.24019e-06	-0.819468	-0.248448
132817901	chr9:132817901:G:C	9.46447e-09	-1.60874	-0.221918	1.10371e-08	-1.06033	-0.264166	2.30964e-06	-0.828305	-0.209078
132817919	chr9:132817919:G:A	2.59913e-09	-1.74213	-1.3809	1.65661e-09	-1.821	-1.39999	2.82759e-07	-1.76438	-1.37326
132818384	chr9:132818384:T:C	1.11295e-07	-1.90926e-10	0.633973	6.36714e-08	-1.90926e-10	0.427973	1.27903e-05	-1.90926e-10	0.674208
132818753	chr9:132818753:C:T	9.50295e-09	-1.55997	-0.266637	7.12872e-09	-1.39503	-0.366598	1.87473e-06	-1.02144	-0.224568
132819113	chr9:132819113:C:A	1.67255e-08	-1.90926e-10	-1.26127	1.1883e-08	-1.90926e-10	-1.25066	1.84836e-06	-1.90926e-10	-1.26018
132819185	chr9:132819185:G:A	1.41666e-08	-1.90926e-10	-1.42732	9.84586e-09	-1.90926e-10	-1.43871	1.56602e-06	-1.90926e-10	-1.42594
132819605	chr9:132819605:G:A	9.04464e-09	-1.62886	-0.247178	1.03834e-08	-1.09759	-0.287963	2.15668e-06	-0.871574	-0.234334
132820829	chr9:132820829:C:T	1.49056e-08	-1.37647	-4.23322e-10	1.06184e-08	-1.36318	-4.23322e-10	1.82481e-06	-1.273	-4.23322e-10
132821314	chr9:132821314:C:T	1.42941e-08	-1.90926e-10	-1.41836	9.90939e-09	-1.90926e-10	-1.43228	1.58e-06	-1.90926e-10	-1.41705
132821331	chr9:132821331:G:A	9.55139e-09	-0.693951	-1.12757	8.92884e-09	-0.266403	-1.27007	1.02026e-06	-0.744379	-1.11004
132821423	chr9:132821423:AAAG:A	1.49217e-08	-1.37539	-4.23322e-10	1.06298e-08	-1.3621	-4.23322e-10	1.82696e-06	-1.27182	-4.23322e-10
132821608	chr9:132821608:T:C	7.89172e-08	-1.90926e-10	0.290191	5.84897e-08	-1.90926e-10	0.343087	8.75318e-06	-1.90926e-10	0.294941
132821655	chr9:132821655:T:C	2.36264e-09	-1.79303	-1.4254	1.59221e-09	-1.82716	-1.43348	2.57667e-07	-1.8098	-1.42076
132822308	chr9:132822308:CAT:C	2.33678e-08	-1.90926e-10	-0.926848	1.56747e-08	-1.90926e-10	-0.973718	2.5658e-06	-1.90926e-10	-0.932207
132822689	chr9:132822689:A:G	6.15755e-08	-1.90926e-10	0.0420555	4.55327e-08	-1.90926e-10	0.0926665	6.84315e-06	-1.90926e-10	0.0487717
132823870	chr9:132823870:GGACTC:AGACTC	1.43104e-08	-1.90926e-10	-1.41722	9.98374e-09	-1.90926e-10	-1.42481	1.5803e-06	-1.90926e-10	-1.41686
132823922	chr9:132823922:T:C	4.69509e-08	-1.90926e-10	-0.229105	3.10032e-08	-1.90926e-10	-0.291673	5.18246e-06	-1.90926e-10	-0.229195
132825896	chr9:132825896:T:C	1.6232e-06	-1.18626	4.50021	5.55112e-07	-1.06656	3.65997	0.000479154	-0.361294	4.65884
132826037	chr9:132826037:G:A	3.76882e-09	-1.82027	-0.931172	2.43831e-09	-1.80384	-1.03062	4.07967e-07	-1.82778	-0.943266
132826046	chr9:132826046:A:C	2.42894e-08	-1.90926e-10	-0.888167	1.63906e-08	-1.90926e-10	-0.929057	2.73328e-06	-1.90926e-10	-0.868974
132827103	chr9:132827103:T:C	5.23031e-09	-1.02532	-1.39841	4.10663e-09	-0.872471	-1.44069	1.63468e-06	0.00400495	-1.38704
132827464	chr9:132827464:A:G	2.17114e-08	-1.90926e-10	-1.00037	1.46521e-08	-1.90926e-10	-1.04118	2.43117e-06	-1.90926e-10	-0.986104
132827654	chr9:132827654:A:C	9.45885e-09	-1.55167	-0.279584	1.15768e-08	-0.955378	-0.321378	2.45378e-06	-0.709761	-0.267086
132827704	chr9:132827704:G:A	1.43104e-08	-1.90926e-10	-1.41722	9.98374e-09	-1.90926e-10	-1.42481	1.5803e-06	-1.90926e-10	-1.41686
132828088	chr9:132828088:G:A	9.49029e-09	-1.82794	-4.23322e-10	6.70432e-09	-1.82301	-4.23322e-10	1.04784e-06	-1.82774	-4.23322e-10
132828470	chr9:132828470:C:T	9.89355e-09	-1.78632	-4.23322e-10	7.30586e-09	-1.73709	-4.23322e-10	1.16292e-06	-1.72354	-4.23322e-10
132828978	chr9:132828978:T:C	2.88046e-09	-1.63059	-1.38967	1.71166e-09	-1.77271	-1.41559	3.13801e-07	-1.65202	-1.38145
132829364	chr9:132829364:A:G	1.36972e-07	-1.90926e-10	0.841567	1.01148e-07	-1.90926e-10	0.890819	1.58388e-05	-1.90926e-10	0.887986
132829389	chr9:132829389:A:G	2.16526e-08	-1.90926e-10	-1.00308	1.4615e-08	-1.90926e-10	-1.04371	2.4245e-06	-1.90926e-10	-0.988851
132829638	chr9:132829638:C:T	5.02759e-09	-1.81195	-0.651318	3.09202e-09	-1.82796	-0.768983	5.58221e-07	-1.80756	-0.649911
132829652	chr9:132829652:T:A	5.1573e-09	-1.80761	-0.630181	3.17069e-09	-1.82786	-0.743954	5.73848e-07	-1.80266	-0.62721
132830530	chr9:132830530:CAT:C	3.6584e-09	-1.34867	-1.43251	2.65643e-09	-1.30851	-1.44027	3.88161e-07	-1.3853	-1.43551
132831651	chr9:132831651:AGATGACGGACTG:A	2.14542e-08	-1.90926e-10	-1.01229	1.57226e-08	-1.90926e-10	-0.970665	2.49147e-06	-1.90926e-10	-0.961603
132832369	chr9:132832369:A:T	1.1831e-08	-1.60748	-4.23322e-10	7.28709e-09	-1.73966	-4.23322e-10	1.22199e-06	-1.674	-4.23322e-10
132832516	chr9:132832516:C:T	5.9987e-09	-0.905667	-1.381	4.64705e-09	-0.747274	-1.44226	1.97126e-06	0.171838	-1.36764
132832629	chr9:132832629:A:G	4.449e-09	-1.22946	-1.35607	2.7055e-09	-1.44904	-1.28144	4.80875e-07	-1.2419	-1.36472
132832872	chr9:132832872:T:G	5.42113e-08	-1.90926e-10	-0.0853184	3.99864e-08	-1.90926e-10	-0.0372237	6.01958e-06	-1.90926e-10	-0.0794576
132833049	chr9:132833049:C:T	2.38287e-08	-1.90926e-10	-0.907316	1.60383e-08	-1.90926e-10	-0.950786	2.79529e-06	-1.90926e-10	-0.846541
132833067	chr9:132833067:T:C	2.66376e-09	-1.73358	-1.36489	1.68343e-09	-1.81791	-1.38702	2.8973e-07	-1.75696	-1.35632
132833123	chr9:132833123:C:T	2.59517e-06	-1.90926e-10	3.7832	2.08045e-06	-1.90926e-10	3.91458	0.000312586	-1.90926e-10	3.8704
132833541	chr9:132833541:G:A	4.5807e-09	-1.4133	-1.14306	3.44282e-09	-1.27435	-1.21512	4.95775e-07	-1.44552	-1.13059
132833808	chr9:132833808:G:A	9.48983e-09	-1.82799	-4.23322e-10	6.75283e-09	-1.8158	-4.23322e-10	1.04939e-06	-1.82627	-4.23322e-10
132833890	chr9:132833890:T:C	1.6997e-08	-1.90926e-10	-1.24517	1.16271e-08	-1.90926e-10	-1.27243	1.85994e-06	-1.90926e-10	-1.25393
132833994	chr9:132833994:T:C	8.26142e-09	-1.5735	-0.393116	9.94931e-09	-0.995775	-0.432486	2.09819e-06	-0.752771	-0.38063
132834003	chr9:132834003:G:T	2.63954e-09	-1.72702	-1.38059	1.77387e-09	-1.7902	-1.3624	2.95551e-07	-1.721	-1.37239
132834193	chr9:132834193:C:T	2.36672e-08	-1.90926e-10	-0.91412	1.59803e-08	-1.90926e-10	-0.95441	2.6601e-06	-1.90926e-10	-0.896111
132834672	chr9:132834672:A:C	9.87584e-09	-1.78812	-4.23322e-10	7.12109e-09	-1.7627	-4.23322e-10	1.09071e-06	-1.78764	-4.23322e-10
132834733	chr9:132834733:A:G	1.39818e-08	-1.90926e-10	-1.44045	9.81106e-09	-1.90926e-10	-1.44225	1.54466e-06	-1.90926e-10	-1.43968
132835198	chr9:132835198:A:G	5.97522e-09	-0.891838	-1.39875	4.73032e-09	-0.731104	-1.44067	1.9903e-06	0.20122	-1.38741
132835238	chr9:132835238:C:T	6.07112e-09	-0.876102	-1.39856	4.80709e-09	-0.714977	-1.44069	2.03714e-06	0.224274	-1.3872
132835493	chr9:132835493:C:T	4.38756e-09	-1.18482	-1.41461	2.44037e-09	-1.46934	-1.36428	4.56353e-07	-1.23616	-1.4228
132835543	chr9:132835543:G:A	6.71012e-08	-1.90926e-10	0.127995	4.95806e-08	-1.90926e-10	0.177837	7.44064e-06	-1.90926e-10	0.132481
132835552	chr9:132835552:T:C	1.05549e-08	-1.72161	-4.23322e-10	7.78456e-09	-1.67362	-4.23322e-10	1.18131e-06	-1.70785	-4.23322e-10
132835791	chr9:132835791:C:T	2.82539e-09	-1.63193	-1.40763	1.68954e-09	-1.77368	-1.42763	3.06741e-07	-1.65473	-1.4015
132836018	chr9:132836018:G:A	1.14842e-08	-1.63723	-4.23322e-10	7.28197e-09	-1.74036	-4.23322e-10	1.21732e-06	-1.67783	-4.23322e-10
132836064	chr9:132836064:G:A	7.83928e-09	-1.55708	-0.461981	9.59912e-09	-0.96421	-0.499882	2.0229e-06	-0.72025	-0.449696
132836253	chr9:132836253:C:T	2.54702e-09	-1.79084	-1.35245	1.77188e-09	-1.82339	-1.33033	2.84988e-07	-1.78733	-1.34245
132836336	chr9:132836336:T:C	1.59629e-08	-1.30794	-4.23322e-10	1.23745e-08	-1.21013	-4.23322e-10	1.8547e-06	-1.25675	-4.23322e-10
132836545	chr9:132836545:T:C	7.71572e-09	-1.58511	-0.449837	9.2164e-09	-1.01663	-0.488151	1.93011e-06	-0.779677	-0.437221
132836708	chr9:132836708:G:A	1.47818e-08	-1.90926e-10	-1.38481	1.04357e-08	-1.90926e-10	-1.38053	1.6214e-06	-1.90926e-10	-1.39118
132836885	chr9:132836885:G:A	1.22196e-08	-1.59515	0.0199803	1.39708e-08	-1.03275	-0.0560424	3.1052e-06	-0.786904	0.0455057
132836928	chr9:132836928:C:T	3.43197e-08	-1.90926e-10	-0.542488	2.27764e-08	-1.90926e-10	-0.60004	3.75988e-06	-1.90926e-10	-0.55009
132837124	chr9:132837124:T:C	2.35802e-08	-1.90926e-10	-0.917799	1.73841e-08	-1.90926e-10	-0.870206	2.75635e-06	-1.90926e-10	-0.860567
132837235	chr9:132837235:C:T	1.51688e-08	-1.90926e-10	-1.35897	1.07605e-08	-1.90926e-10	-1.34988	1.65208e-06	-1.90926e-10	-1.37244
132837544	chr9:132837544:G:A	1.11715e-08	-1.66484	-4.23322e-10	8.08048e-09	-1.63631	-4.23322e-10	1.25694e-06	-1.64579	-4.23322e-10
132837953	chr9:132837953:A:C	1.62842e-08	-1.90926e-10	-1.28801	1.13408e-08	-1.90926e-10	-1.29736	1.78997e-06	-1.90926e-10	-1.29228
132838124	chr9:132838124:G:A	1.08198e-08	-1.69683	-4.23322e-10	8.28693e-09	-1.61108	-4.23322e-10	1.29706e-06	-1.61438	-4.23322e-10
132838179	chr9:132838179:G:A	1.00197e-08	-1.77365	-4.23322e-10	6.8639e-09	-1.79949	-4.23322e-10	1.08736e-06	-1.79072	-4.23322e-10
132838251	chr9:132838251:G:GA	2.98435e-07	-1.20146	2.8218	1.16556e-07	-1.07128	2.10389	8.75516e-05	-0.37435	2.9721
132838402	chr9:132838402:T:C	2.07528e-08	-1.90926e-10	-1.04553	1.37202e-08	-1.90926e-10	-1.1069	2.26998e-06	-1.90926e-10	-1.05471
132838580	chr9:132838580:T:C	1.39636e-08	-1.90926e-10	-1.44175	9.8112e-09	-1.90926e-10	-1.44224	1.54151e-06	-1.90926e-10	-1.44172
132838600	chr9:132838600:T:C	6.16946e-08	-1.90926e-10	0.0439889	4.56362e-08	-1.90926e-10	0.0949384	6.85224e-06	-1.90926e-10	0.0501001
132839193	chr9:132839193:C:T	9.75195e-09	-1.80074	-4.23322e-10	1.73836e-08	-0.870237	-4.23322e-10	2.91786e-06	-0.803624	-4.23322e-10
132840766	chr9:132840766:G:A	7.53168e-09	-1.56891	-0.490177	9.095e-09	-0.988933	-0.529105	1.9091e-06	-0.747736	-0.480107
132841063	chr9:132841063:G:A	1.02491e-08	-1.75102	-4.23322e-10	7.49188e-09	-1.71194	-4.23322e-10	1.16294e-06	-1.72352	-4.23322e-10
132841105	chr9:132841105:A:G	1.49677e-08	-1.90926e-10	-1.37232	1.09685e-08	-1.90926e-10	-1.33074	1.64899e-06	-1.90926e-10	-1.37432
132841122	chr9:132841122:G:A	3.01011e-09	-1.57391	-1.40232	1.81841e-09	-1.699	-1.42881	3.29016e-07	-1.59485	-1.39128
132841215	chr9:132841215:T:C	3.24243e-09	-1.69926	-1.20263	3.69646e-09	-1.25185	-1.16653	7.06479e-07	-1.02779	-1.19415
132841311	chr9:132841311:G:A	2.67488e-09	-1.65955	-1.43476	1.64339e-09	-1.78726	-1.44174	2.88258e-07	-1.68709	-1.43128
132841819	chr9:132841819:A:G	1.5221e-08	-1.90926e-10	-1.35553	1.05439e-08	-1.90926e-10	-1.37022	1.69059e-06	-1.90926e-10	-1.3494
132842125	chr9:132842125:C:G	1.56912e-08	-1.90926e-10	-1.32511	1.09367e-08	-1.90926e-10	-1.33364	1.72546e-06	-1.90926e-10	-1.32898
132842314	chr9:132842314:A:G	1.83868e-08	-1.90926e-10	-1.16658	1.30886e-08	-1.90926e-10	-1.15402	2.03444e-06	-1.90926e-10	-1.16425
132842449	chr9:132842449:GCAGAATGCTGTGAGCATGTGTAACAGGCAGGTCGGCCT:G	4.13911e-07	-1.90926e-10	1.94744	3.30292e-07	-1.90926e-10	2.07421	4.81319e-05	-1.90926e-10	1.99947
132843197	chr9:132843197:G:A	6.5423e-09	-1.69054	-0.509383	7.30746e-09	-1.19182	-0.545048	1.44818e-06	-1.00471	-0.499457
132843263	chr9:132843263:G:A	5.47358e-09	-1.80721	-0.571065	3.33254e-09	-1.82779	-0.694242	6.08821e-07	-1.8016	-0.56911
132843397	chr9:132843397:A:G	1.42183e-08	-1.42368	-4.23322e-10	1.01164e-08	-1.41161	-4.23322e-10	1.72773e-06	-1.32767	-4.23322e-10
132843408	chr9:132843408:A:G	8.19864e-09	-1.57856	-0.395677	9.82015e-09	-1.00923	-0.432098	2.04716e-06	-0.771505	-0.386519
132844371	chr9:132844371:A:G	5.644e-09	-1.80637	-0.541241	3.40893e-09	-1.82776	-0.671603	6.26717e-07	-1.80079	-0.540945
132844812	chr9:132844812:T:C	3.79562e-08	-1.90926e-10	-0.441774	2.50043e-08	-1.90926e-10	-0.506714	4.26994e-06	-1.90926e-10	-0.422876
132844957	chr9:132844957:G:A	1.43305e-08	-1.90926e-10	-1.41581	9.98071e-09	-1.90926e-10	-1.42511	1.60341e-06	-1.90926e-10	-1.40235
132845080	chr9:132845080:A:G	2.52228e-09	-1.72391	-1.42913	1.60325e-09	-1.81308	-1.44065	2.77513e-07	-1.73327	-1.42309
132845145	chr9:132845145:G:C	8.24372e-09	-1.56717	-0.401586	9.95761e-09	-0.988958	-0.438469	2.08294e-06	-0.749327	-0.391369
132845436	chr9:132845436:T:C	2.20845e-08	-0.983332	-4.23322e-10	1.29517e-08	-1.16454	-4.23322e-10	2.35022e-06	-1.01997	-4.23322e-10
132845514	chr9:132845514:G:A	1.84585e-08	-1.90926e-10	-1.16268	1.28676e-08	-1.90926e-10	-1.17105	2.08535e-06	-1.90926e-10	-1.13954
132846040	chr9:132846040:G:A	5.26561e-09	-1.80782	-0.609194	3.19886e-09	-1.82787	-0.735101	5.84809e-07	-1.80238	-0.608565
132846234	chr9:132846234:C:T	1.95995e-08	-1.90926e-10	-1.10271	1.30259e-08	-1.90926e-10	-1.15882	2.14722e-06	-1.90926e-10	-1.1103
132846438	chr9:132846438:T:C	5.62997e-09	-1.80111	-0.548999	3.40403e-09	-1.82683	-0.673971	6.26723e-07	-1.79479	-0.546935
132846485	chr9:132846485:T:C	2.26636e-06	-1.69421	5.34193	1.66363e-06	-1.69285	5.38384	0.000302554	-1.61998	5.45776
132846687	chr9:132846687:C:T	1.56693e-08	-1.3265	-4.23322e-10	1.01943e-08	-1.40393	-4.23322e-10	1.71846e-06	-1.33305	-4.23322e-10
132846742	chr9:132846742:A:G	5.6214e-09	-1.54375	-0.807878	4.15123e-09	-1.74862	-0.553738	6.32221e-07	-1.50448	-0.828513
132847048	chr9:132847048:T:C	5.40032e-09	-1.54967	-0.842078	3.97365e-09	-1.75179	-0.594292	6.07678e-07	-1.51057	-0.862017
132847091	chr9:132847091:G:A	5.48508e-09	-1.53058	-0.845592	3.99924e-09	-1.7417	-0.597957	6.17817e-07	-1.49062	-0.86542
132847265	chr9:132847265:C:A	2.51195e-09	-1.79191	-1.36523	1.67432e-09	-1.82709	-1.38326	2.74593e-07	-1.81107	-1.35588
132847941	chr9:132847941:G:A	1.22704e-07	1.36894	-0.637378	9.29948e-08	1.56021	-0.753429	1.05544e-05	1.10121	-0.619139
132848133	chr9:132848133:AAAAAAAAAAAG:A	6.1307e-09	-1.69622	-0.568678	6.06204e-09	-1.30631	-0.617406	7.81404e-07	-1.55302	-0.56812
132849062	chr9:132849062:C:A	6.08535e-09	-1.7766	-0.495722	3.60269e-09	-1.81894	-0.625147	6.78199e-07	-1.76848	-0.494315
132849151	chr9:132849151:G:A	9.96155e-09	-1.77948	-4.23322e-10	6.74611e-09	-1.8168	-4.23322e-10	1.08899e-06	-1.78923	-4.23322e-10
132849395	chr9:132849395:G:A	1.57282e-08	-1.90926e-10	-1.32275	1.11488e-08	-1.90926e-10	-1.31444	1.73806e-06	-1.90926e-10	-1.32171
132849514	chr9:132849514:T:C	5.36729e-09	-1.52572	-0.872168	3.89035e-09	-1.73877	-0.628491	6.05587e-07	-1.48482	-0.89121
132849550	chr9:132849550:C:T	8.89317e-09	-1.59392	-0.299003	1.06307e-08	-1.03411	-0.3279	2.16238e-06	-0.802411	-0.300854
132849651	chr9:132849651:G:T	2.464e-09	-1.76497	-1.41145	1.60957e-09	-1.82622	-1.42358	2.68275e-07	-1.78509	-1.40512
132849858	chr9:132849858:G:A	2.2796e-08	-1.90926e-10	-0.951622	1.53541e-08	-1.90926e-10	-0.994378	2.55736e-06	-1.90926e-10	-0.935502
132850018	chr9:132850018:A:C	3.11555e-06	-1.90926e-10	3.96595	2.54245e-06	-1.90926e-10	4.11512	0.00037641	-1.90926e-10	4.0562
132850589	chr9:132850589:G:A	5.27037e-09	-1.00564	-1.41047	4.16699e-09	-0.861336	-1.43723	1.64193e-06	0.022202	-1.40081
132850654	chr9:132850654:TC:T	1.88498e-08	-1.90926e-10	-1.14171	1.33269e-08	-1.90926e-10	-1.13598	2.09982e-06	-1.90926e-10	-1.13262
132851368	chr9:132851368:T:C	4.82198e-09	-1.07204	-1.43299	3.9786e-09	-0.928906	-1.41593	1.46217e-06	-0.0676126	-1.42694
132851454	chr9:132851454:A:G	1.2427e-08	-1.55833	-4.23322e-10	8.09049e-09	-1.63507	-4.23322e-10	1.38155e-06	-1.55127	-4.23322e-10
132851682	chr9:132851682:G:A	1.52179e-08	-1.90926e-10	-1.35573	1.11944e-08	-1.90926e-10	-1.31035	1.67764e-06	-1.90926e-10	-1.35709
132851754	chr9:132851754:G:A	3.15316e-06	-1.90926e-10	3.97795	2.58562e-06	-1.90926e-10	4.13196	0.00038156	-1.90926e-10	4.06979
132851968	chr9:132851968:C:T	1.43659e-08	-1.41335	-4.23322e-10	1.02254e-08	-1.40089	-4.23322e-10	1.75056e-06	-1.31454	-4.23322e-10
132852022	chr9:132852022:A:G	2.49418e-09	-1.77772	-1.38653	1.64071e-09	-1.82778	-1.40286	2.72534e-07	-1.79612	-1.37835
132852350	chr9:132852350:T:C	5.40714e-09	-1.69428	-0.696205	2.7316e-09	-1.81687	-0.904002	6.22686e-07	-1.69613	-0.652059
132853065	chr9:132853065:C:T	9.61494e-09	-1.81489	-4.23322e-10	6.67832e-09	-1.8269	-4.23322e-10	1.05472e-06	-1.8212	-4.23322e-10
132853314	chr9:132853314:T:C	4.0461e-09	-1.69543	-0.985027	3.34541e-09	-1.59558	-0.922597	4.64308e-07	-1.69832	-0.943367
132853932	chr9:132853932:C:T	2.3396e-08	-0.925641	-4.23322e-10	1.36478e-08	-1.11218	-4.23322e-10	2.48889e-06	-0.962639	-4.23322e-10
132854142	chr9:132854142:G:A	1.10068e-08	-1.67969	-4.23322e-10	7.41301e-09	-1.72253	-4.23322e-10	1.12057e-06	-1.76064	-4.23322e-10
132854155	chr9:132854155:A:G	1.40509e-08	-1.43552	-4.23322e-10	1.00265e-08	-1.42053	-4.23322e-10	1.70737e-06	-1.33952	-4.23322e-10
132854339	chr9:132854339:T:C	2.49933e-09	-1.82302	-1.33916	1.78661e-09	-1.8235	-1.32194	2.78721e-07	-1.82333	-1.32869
132854489	chr9:132854489:G:A	9.50919e-09	-1.82595	-4.23322e-10	6.68049e-09	-1.82657	-4.23322e-10	1.04773e-06	-1.82785	-4.23322e-10
132854691	chr9:132854691:T:G	6.09475e-09	-0.876515	-1.39427	4.79499e-09	-0.716944	-1.44125	2.02985e-06	0.21634	-1.38286
132854870	chr9:132854870:T:C	1.4369e-08	-1.41313	-4.23322e-10	1.0246e-08	-1.39888	-4.23322e-10	1.75462e-06	-1.31222	-4.23322e-10
132855063	chr9:132855063:C:T	6.14112e-09	-1.80416	-0.459045	3.68702e-09	-1.82749	-0.593452	6.80755e-07	-1.79878	-0.460253
132855714	chr9:132855714:A:G	2.86114e-09	-1.78864	-1.23835	1.88707e-09	-1.82773	-1.26301	3.15458e-07	-1.80705	-1.22115
132855722	chr9:132855722:A:G	2.97802e-08	-1.90926e-10	-0.684363	1.97436e-08	-1.90926e-10	-0.742932	3.26671e-06	-1.90926e-10	-0.690693
132855792	chr9:132855792:C:G	7.88309e-08	0.289097	-4.23322e-10	6.5802e-08	0.460886	-4.23322e-10	8.48518e-06	0.263845	-4.23322e-10
132855873	chr9:132855873:G:A	1.11578e-08	-1.66607	-4.23322e-10	7.14656e-09	-1.75913	-4.23322e-10	1.18648e-06	-1.70349	-4.23322e-10
132855878	chr9:132855878:G:A	3.65825e-08	-1.90926e-10	-0.478638	2.70544e-08	-1.90926e-10	-0.427914	4.07369e-06	-1.90926e-10	-0.469928
132855937	chr9:132855937:C:T	1.54193e-08	-1.34259	-4.23322e-10	1.09235e-08	-1.33484	-4.23322e-10	1.88685e-06	-1.23957	-4.23322e-10
132855972	chr9:132855972:G:T	7.2138e-08	0.200374	-4.23322e-10	5.29448e-08	0.243486	-4.23322e-10	7.15107e-06	0.0927856	-4.23322e-10
132856098	chr9:132856098:C:T	1.56912e-08	-1.90926e-10	-1.32511	1.09367e-08	-1.90926e-10	-1.33364	1.72546e-06	-1.90926e-10	-1.32898
132856724	chr9:132856724:A:G	1.40763e-08	-1.90926e-10	-1.43372	1.00307e-08	-1.90926e-10	-1.42011	1.56e-06	-1.90926e-10	-1.42979
132857057	chr9:132857057:G:C	1.60806e-08	-1.90926e-10	-1.3006	1.116e-08	-1.90926e-10	-1.31343	1.77199e-06	-1.90926e-10	-1.30237
132857073	chr9:132857073:G:A	2.03137e-08	-1.90926e-10	-1.06691	1.43509e-08	-1.90926e-10	-1.06195	2.26407e-06	-1.90926e-10	-1.05731
132857761	chr9:132857761:C:T	1.34003e-08	-1.48293	-4.23322e-10	8.64296e-09	-1.56902	-4.23322e-10	1.46919e-06	-1.48976	-4.23322e-10
132857762	chr9:132857762:G:A	8.01634e-08	-1.90926e-10	0.305859	4.69257e-08	-1.90926e-10	0.122802	9.12111e-06	-1.90926e-10	0.336115
132858124	chr9:132858124:C:T	1.65489e-08	-1.90926e-10	-1.27189	1.14954e-08	-1.90926e-10	-1.28382	1.8246e-06	-1.90926e-10	-1.27311
132858634	chr9:132858634:G:A	1.48799e-08	-1.90926e-10	-1.3782	1.05374e-08	-1.90926e-10	-1.37083	1.6309e-06	-1.90926e-10	-1.38534
132858870	chr9:132858870:G:A	3.32839e-09	-1.72919	-1.14653	3.42913e-09	-1.32853	-1.16492	6.73668e-07	-1.12216	-1.14734
132858903	chr9:132858903:G:A	1.95633e-08	-1.90926e-10	-1.10455	1.39549e-08	-1.90926e-10	-1.08993	2.15661e-06	-1.90926e-10	-1.10594
132858982	chr9:132858982:A:G	1.53318e-08	-1.90926e-10	-1.34828	1.12909e-08	-1.90926e-10	-1.30177	1.68968e-06	-1.90926e-10	-1.34994
132859573	chr9:132859573:G:A	1.65213e-08	-1.90926e-10	-1.27356	1.14765e-08	-1.90926e-10	-1.28547	1.8216e-06	-1.90926e-10	-1.27476
132859893	chr9:132859893:C:A	1.4193e-08	-1.90926e-10	-1.42546	1.0112e-08	-1.90926e-10	-1.41204	1.56568e-06	-1.90926e-10	-1.42616
132859956	chr9:132859956:G:A	5.71997e-09	-0.948204	-1.38604	4.36956e-09	-0.808909	-1.44219	1.86829e-06	0.124196	-1.37365
132860310	chr9:132860310:G:T	5.16711e-07	-1.90926e-10	2.16928	2.8589e-07	-1.90926e-10	1.92984	6.1486e-05	-1.90926e-10	2.24433
132860478	chr9:132860478:G:A	7.07113e-09	-1.6277	-0.494485	8.09325e-09	-1.11433	-0.520406	1.67544e-06	-0.872813	-0.485589
132860851	chr9:132860851:T:C	1.07765e-07	-1.90926e-10	0.601748	6.12742e-08	-1.90926e-10	0.389595	1.23483e-05	-1.90926e-10	0.639046
132860862	chr9:132860862:C:T	1.68501e-06	-1.90926e-10	3.35132	1.35439e-06	-1.90926e-10	3.48535	0.000201359	-1.90926e-10	3.43061
132861446	chr9:132861446:G:C	1.45369e-08	-1.90926e-10	-1.40152	1.0098e-08	-1.90926e-10	-1.41343	1.6309e-06	-1.90926e-10	-1.38534
132861579	chr9:132861579:A:G	6.05606e-09	-1.08957	-1.18758	4.62243e-09	-1.10025	-1.09459	8.77469e-07	-0.812823	-1.19237
132861701	chr9:132861701:T:C	2.54679e-09	-1.77697	-1.36641	1.75312e-09	-1.81771	-1.34665	2.85021e-07	-1.77268	-1.35699
132861715	chr9:132861715:A:G	2.38974e-06	-1.63796	5.33869	1.756e-06	-1.63805	5.38308	0.000323586	-1.55232	5.45731
132861884	chr9:132861884:T:C	5.63481e-09	-0.952896	-1.39635	4.40125e-09	-0.80287	-1.441	1.80782e-06	0.102578	-1.38493
132862362	chr9:132862362:C:G	9.70373e-09	-1.8057	-4.23322e-10	1.7042e-08	-0.890082	-4.23322e-10	2.84717e-06	-0.82815	-4.23322e-10
132862366	chr9:132862366:C:T	5.0326e-07	-1.90926e-10	2.1429	2.77882e-07	-1.90926e-10	1.90143	5.98403e-05	-1.90926e-10	2.2172
132862387	chr9:132862387:G:A	9.72e-09	-1.80402	-4.23322e-10	1.7127e-08	-0.88511	-4.23322e-10	2.86843e-06	-0.820711	-4.23322e-10
132862515	chr9:132862515:A:G	2.73646e-09	-1.80793	-1.26362	1.85044e-09	-1.82253	-1.28781	3.03157e-07	-1.82004	-1.24794
132863214	chr9:132863214:G:A	8.87395e-08	-1.90926e-10	0.407497	6.9242e-08	-1.90926e-10	0.511844	9.99487e-06	-1.90926e-10	0.427596
132863426	chr9:132863426:C:T	4.79581e-09	-1.07754	-1.43292	3.95692e-09	-0.93465	-1.41565	1.43975e-06	-0.0831473	-1.42686
132863482	chr9:132863482:G:A	2.05639e-08	-1.90926e-10	-1.05467	1.43134e-08	-1.90926e-10	-1.06456	2.28013e-06	-1.90926e-10	-1.05024
132863827	chr9:132863827:C:T	7.67882e-09	-1.61936	-0.420381	9.01073e-09	-1.07956	-0.447789	1.81752e-06	-0.855633	-0.421372
132863839	chr9:132863839:T:C	2.26047e-09	-1.82044	-1.44219	1.60558e-09	-1.81193	-1.44035	2.47993e-07	-1.82666	-1.44217
132864371	chr9:132864371:T:G	5.20382e-09	-1.41655	-1.01226	3.76608e-09	-1.52896	-0.87077	6.76209e-07	-1.26047	-1.00526
132864544	chr9:132864544:A:G	3.19234e-08	-0.909781	0.294912	2.60671e-08	-0.907553	0.442461	4.77842e-06	-0.626711	0.316345
132864802	chr9:132864802:A:T	1.70498e-08	-1.90926e-10	-1.24207	1.17713e-08	-1.90926e-10	-1.2601	1.87844e-06	-1.90926e-10	-1.24404
132865250	chr9:132865250:C:A	5.11861e-09	-1.27326	-1.17207	4.03001e-09	-1.25572	-1.07627	7.34295e-07	-1.00611	-1.17722
132865430	chr9:132865430:A:G	5.06972e-09	-1.27123	-1.18369	3.9852e-09	-1.25348	-1.08969	7.2773e-07	-1.00336	-1.18894
132865471	chr9:132865471:A:C	8.85178e-09	-1.44203	-0.455565	1.22252e-08	-0.732549	-0.489719	2.60086e-06	-0.473315	-0.445318
132865559	chr9:132865559:C:T	2.93126e-08	-1.04833	0.348136	2.40606e-08	-1.04438	0.499194	4.30395e-06	-0.783996	0.369053
132865641	chr9:132865641:C:T	5.40679e-09	-1.26114	-1.12941	4.28378e-09	-1.24403	-1.0269	7.77051e-07	-0.991865	-1.13486
132865706	chr9:132865706:G:A	6.15853e-07	-1.90926e-10	2.3448	3.38735e-07	-1.90926e-10	2.09945	7.32802e-05	-1.90926e-10	2.41982
132865956	chr9:132865956:G:T	4.6353e-07	-1.90926e-10	2.06066	2.56973e-07	-1.90926e-10	1.82321	5.50654e-05	-1.90926e-10	2.13405
132865994	chr9:132865994:C:T	4.8217e-09	-1.32297	-1.18211	3.78941e-09	-1.30624	-1.08731	6.84147e-07	-1.06683	-1.18723
132866057	chr9:132866057:G:A	2.34033e-08	-1.90926e-10	-0.925332	1.57314e-08	-1.90926e-10	-0.970108	2.6239e-06	-1.90926e-10	-0.909816
132866142	chr9:132866142:G:A	1.60147e-08	-1.90926e-10	-1.3047	1.12811e-08	-1.90926e-10	-1.30264	1.77713e-06	-1.90926e-10	-1.29947
132866369	chr9:132866369:T:C	2.04536e-08	-1.90926e-10	-1.06005	1.43721e-08	-1.90926e-10	-1.06047	2.27019e-06	-1.90926e-10	-1.05461
132866729	chr9:132866729:T:C	2.02253e-08	-1.90926e-10	-1.07127	1.3593e-08	-1.90926e-10	-1.11621	2.23301e-06	-1.90926e-10	-1.07112
132866793	chr9:132866793:AAAG:A	9.24401e-08	-1.90926e-10	0.448353	5.45847e-08	-1.90926e-10	0.273989	1.0875e-05	-1.90926e-10	0.511989
132867108	chr9:132867108:C:T	1.29938e-08	-1.51373	-4.23322e-10	8.42497e-09	-1.59456	-4.23322e-10	1.44735e-06	-1.50474	-4.23322e-10
132867315	chr9:132867315:C:T	1.61177e-08	-1.90926e-10	-1.29829	1.08031e-08	-1.90926e-10	-1.34593	1.76518e-06	-1.90926e-10	-1.30622
132867557	chr9:132867557:C:T	1.31173e-08	-1.50428	-4.23322e-10	8.49368e-09	-1.58644	-4.23322e-10	1.46123e-06	-1.49519	-4.23322e-10
132867657	chr9:132867657:G:A	2.6878e-08	-1.90926e-10	-0.786901	1.76226e-08	-1.90926e-10	-0.856579	2.89941e-06	-1.90926e-10	-0.809969
132867835	chr9:132867835:C:T	4.80247e-09	-1.10765	-1.40143	3.72633e-09	-0.970392	-1.43995	1.42274e-06	-0.13143	-1.39046
132868067	chr9:132868067:T:C	1.80124e-06	-1.90926e-10	3.41802	1.46489e-06	-1.90926e-10	3.56377	0.000216995	-1.90926e-10	3.5054
132868102	chr9:132868102:G:C	2.32203e-08	-1.90926e-10	-0.933182	1.5614e-08	-1.90926e-10	-0.977593	2.60316e-06	-1.90926e-10	-0.917751
132868199	chr9:132868199:G:T	1.44371e-08	-1.40841	-4.23322e-10	9.22341e-09	-1.50402	-4.23322e-10	1.60914e-06	-1.39877	-4.23322e-10
132869347	chr9:132869347:T:A	5.56833e-09	-1.18605	-1.17506	4.37377e-09	-1.17034	-1.0798	8.11709e-07	-0.903127	-1.17996
132869473	chr9:132869473:G:A	1.58444e-08	-1.90926e-10	-1.31539	1.09432e-08	-1.90926e-10	-1.33305	1.76221e-06	-1.90926e-10	-1.30791
132869689	chr9:132869689:T:C	2.3532e-09	-1.8053	-1.41713	1.67283e-09	-1.81398	-1.39726	2.565e-07	-1.81602	-1.41908
132869790	chr9:132869790:A:G	2.62995e-07	-1.90926e-10	1.49393	1.62516e-07	-1.90926e-10	1.36501	2.8451e-05	-1.90926e-10	1.47371
132869887	chr9:132869887:G:A	3.29618e-08	-0.992213	0.409353	2.71947e-08	-0.986166	0.563423	4.88626e-06	-0.718342	0.430294
132869996	chr9:132869996:T:C	1.06203e-07	-1.90926e-10	0.587148	6.2477e-08	-1.90926e-10	0.409036	1.25298e-05	-1.90926e-10	0.653631
132870031	chr9:132870031:G:A	1.51652e-08	-1.90926e-10	-1.35921	1.07261e-08	-1.90926e-10	-1.35308	1.66022e-06	-1.90926e-10	-1.36753
132870268	chr9:132870268:T:G	5.6496e-09	-1.17746	-1.16916	4.44096e-09	-1.16182	-1.07307	8.24251e-07	-0.893382	-1.17437
132870928	chr9:132870928:C:T	6.22066e-07	-1.90926e-10	2.35484	3.42379e-07	-1.90926e-10	2.11015	7.40516e-05	-1.90926e-10	2.43029
132871240	chr9:132871240:CA:C	1.30412e-08	-1.51009	-4.23322e-10	8.45864e-09	-1.59057	-4.23322e-10	1.45362e-06	-1.50042	-4.23322e-10
132871358	chr9:132871358:C:T	1.65489e-08	-1.90926e-10	-1.27189	1.14954e-08	-1.90926e-10	-1.28382	1.8246e-06	-1.90926e-10	-1.27311
132871412	chr9:132871412:G:A	1.5908e-08	-1.90926e-10	-1.31139	1.12828e-08	-1.90926e-10	-1.30249	1.75794e-06	-1.90926e-10	-1.31033
132871444	chr9:132871444:T:C	5.4594e-09	-1.2279	-1.15297	4.31907e-09	-1.20924	-1.05348	7.91445e-07	-0.950067	-1.1583
132871768	chr9:132871768:G:A	1.48697e-08	-1.37888	-4.23322e-10	8.55837e-09	-1.57885	-4.23322e-10	1.50758e-06	-1.46397	-4.23322e-10
132872010	chr9:132872010:G:A	2.11377e-08	-1.02715	-4.23322e-10	1.24591e-08	-1.20331	-4.23322e-10	2.24844e-06	-1.06424	-4.23322e-10
132872784	chr9:132872784:C:A	1.00445e-07	-1.90926e-10	0.531405	5.73724e-08	-1.90926e-10	0.3238	1.15016e-05	-1.90926e-10	0.568006
132872869	chr9:132872869:T:C	4.53232e-09	-1.15701	-1.40996	3.56296e-09	-1.01771	-1.43746	1.29164e-06	-0.21844	-1.40012
132873055	chr9:132873055:C:T	1.38557e-08	-1.44951	-4.23322e-10	8.88519e-09	-1.54138	-4.23322e-10	1.53355e-06	-1.44689	-4.23322e-10
132873058	chr9:132873058:C:A	1.58937e-08	-1.31229	-4.23322e-10	1.12941e-08	-1.30149	-4.23322e-10	1.94323e-06	-1.21013	-4.23322e-10
132873155	chr9:132873155:C:T	3.47777e-07	-1.03867	2.81202	2.96754e-07	-1.04939	3.01653	5.09417e-05	-0.823245	2.87945
132873447	chr9:132873447:G:A	8.50164e-09	-1.45665	-0.481303	7.26828e-09	-1.38666	-0.355588	1.18961e-06	-1.24381	-0.45704
132873467	chr9:132873467:T:A	1.75276e-08	-1.78743	0.572997	1.42926e-08	-1.40487	0.338847	3.25135e-06	-1.28783	0.592422
132873723	chr9:132873723:GC:G	6.10996e-09	-1.71919	-0.549094	6.67635e-09	-1.25716	-0.570035	1.33939e-06	-1.04475	-0.537505
132874415	chr9:132874415:T:C	5.28108e-09	-1.21106	-1.20302	4.13421e-09	-1.19517	-1.1113	7.6579e-07	-0.933572	-1.20775
132874686	chr9:132874686:G:A	4.95042e-09	-1.08438	-1.39435	3.82159e-09	-0.943692	-1.4414	1.48614e-06	-0.0949997	-1.3833
132875382	chr9:132875382:C:T	1.58465e-08	-1.31526	-4.23322e-10	1.12697e-08	-1.30364	-4.23322e-10	1.94854e-06	-1.2074	-4.23322e-10
132876337	chr9:132876337:C:T	2.52917e-09	-1.80112	-1.3492	1.7039e-09	-1.82564	-1.3672	2.78119e-07	-1.81542	-1.33877
132876472	chr9:132876472:C:T	5.98165e-09	-1.65522	-0.634295	6.71931e-09	-1.15692	-0.663863	1.35146e-06	-0.946442	-0.626848
132876782	chr9:132876782:A:T	5.45763e-07	-1.90926e-10	2.22398	2.99641e-07	-1.90926e-10	1.97682	6.49075e-05	-1.90926e-10	2.29849
132876912	chr9:132876912:AC:A	9.53137e-09	-1.82362	-4.23322e-10	6.67236e-09	-1.82779	-4.23322e-10	1.04873e-06	-1.82689	-4.23322e-10
132877828	chr9:132877828:C:T	4.99102e-09	-1.23126	-1.2393	3.89453e-09	-1.21118	-1.15501	7.22426e-07	-0.954302	-1.24531
132877995	chr9:132877995:C:T	1.05058e-08	-1.72628	-4.23322e-10	7.13522e-09	-1.76072	-4.23322e-10	1.08774e-06	-1.79038	-4.23322e-10
132878242	chr9:132878242:A:G	4.50715e-09	-1.40821	-1.16434	3.54391e-09	-1.39511	-1.06543	6.26968e-07	-1.1706	-1.17074
132878331	chr9:132878331:C:T	1.23505e-06	-1.90926e-10	3.04066	1.00921e-06	-1.90926e-10	3.19116	0.000148248	-1.90926e-10	3.12441
132878623	chr9:132878623:C:T	4.50305e-09	-1.18664	-1.38682	3.39588e-09	-1.06129	-1.44191	1.26294e-06	-0.266788	-1.37425
132879851	chr9:132879851:T:C	1.46113e-08	-1.90926e-10	-1.39641	1.01725e-08	-1.90926e-10	-1.40608	1.625e-06	-1.90926e-10	-1.38897
132881518	chr9:132881518:C:T	4.79964e-09	-1.69569	-0.813972	5.28027e-09	-1.22556	-0.836228	1.05163e-06	-1.02489	-0.799244
132881585	chr9:132881585:G:T	1.39582e-08	-1.90926e-10	-1.44214	9.8116e-09	-1.90926e-10	-1.4422	1.54109e-06	-1.90926e-10	-1.44199
132882656	chr9:132882656:G:A	5.78849e-07	-1.90926e-10	2.28283	4.67675e-07	-1.90926e-10	2.42201	6.82242e-05	-1.90926e-10	2.34832
132883034	chr9:132883034:G:A	3.33552e-08	-1.39629	0.825291	2.13981e-08	-1.28352	0.621064	7.72645e-06	-0.715504	0.885678
132883099	chr9:132883099:AGAT:A	9.69306e-08	-1.90926e-10	0.495787	5.63357e-08	-1.90926e-10	0.305565	1.11604e-05	-1.90926e-10	0.537894
132883158	chr9:132883158:G:A	2.69644e-09	-1.82556	-1.26072	1.79589e-09	-1.82655	-1.31371	3.01958e-07	-1.82111	-1.25083
132883529	chr9:132883529:TG:T	1.7426e-08	-1.90926e-10	-1.22024	1.18356e-08	-1.90926e-10	-1.25465	1.93267e-06	-1.90926e-10	-1.21557
132884246	chr9:132884246:G:A	2.07926e-08	-1.90926e-10	-1.04361	1.44708e-08	-1.90926e-10	-1.05363	2.30924e-06	-1.90926e-10	-1.03756
132884256	chr9:132884256:C:T	1.51291e-08	-1.90926e-10	-1.36159	1.11786e-08	-1.90926e-10	-1.31176	1.68153e-06	-1.90926e-10	-1.35477
132885091	chr9:132885091:C:T	3.30417e-09	-1.44286	-1.44016	2.14289e-09	-1.53501	-1.4286	3.54425e-07	-1.47169	-1.44004
132885439	chr9:132885439:G:A	2.22393e-08	-1.90926e-10	-0.976345	1.57561e-08	-1.90926e-10	-0.968537	2.45225e-06	-1.90926e-10	-0.977469
132885467	chr9:132885467:C:T	3.04665e-08	-1.90926e-10	-0.661582	2.23209e-08	-1.90926e-10	-0.620238	3.40435e-06	-1.90926e-10	-0.649421
132886052	chr9:132886052:A:C	1.42154e-08	-1.90926e-10	-1.42388	1.00536e-08	-1.90926e-10	-1.41783	1.58239e-06	-1.90926e-10	-1.41554
132887213	chr9:132887213:G:A	1.46667e-08	-1.90926e-10	-1.39263	1.04218e-08	-1.90926e-10	-1.38187	1.64045e-06	-1.90926e-10	-1.37951
132887671	chr9:132887671:G:A	2.41695e-08	-1.90926e-10	-0.893115	1.71864e-08	-1.90926e-10	-0.881645	2.67236e-06	-1.90926e-10	-0.891512
132887754	chr9:132887754:G:A	9.64689e-09	-1.81157	-4.23322e-10	6.99113e-09	-1.78112	-4.23322e-10	1.06121e-06	-1.81507	-4.23322e-10
132887951	chr9:132887951:T:C	1.60293e-08	-1.90926e-10	-1.30379	1.10502e-08	-1.90926e-10	-1.32331	1.79211e-06	-1.90926e-10	-1.29108
132888047	chr9:132888047:G:A	1.02004e-08	-1.75578	-4.23322e-10	6.99187e-09	-1.78101	-4.23322e-10	1.13548e-06	-1.74742	-4.23322e-10
132888157	chr9:132888157:G:A	1.81504e-08	-1.90926e-10	-1.17951	1.22977e-08	-1.90926e-10	-1.21635	2.0127e-06	-1.90926e-10	-1.175
132888429	chr9:132888429:C:T	5.1479e-09	-1.59611	-0.843508	5.97105e-09	-1.0489	-0.889945	1.32951e-06	-0.771504	-0.81816
132888694	chr9:132888694:A:G	2.30791e-08	-1.47979	0.54051	1.43699e-08	-1.3654	0.30477	5.40566e-06	-0.815746	0.628718
132888961	chr9:132888961:G:A	2.34784e-08	-1.90926e-10	-0.922128	1.57204e-08	-1.90926e-10	-0.970802	2.57494e-06	-1.90926e-10	-0.928651
132889322	chr9:132889322:A:G	1.57294e-08	-1.90926e-10	-1.32268	1.11581e-08	-1.90926e-10	-1.31359	1.76926e-06	-1.90926e-10	-1.30391
132889404	chr9:132889404:G:A	1.56335e-08	-1.90926e-10	-1.3288	1.10709e-08	-1.90926e-10	-1.32144	1.75705e-06	-1.90926e-10	-1.31084
132889551	chr9:132889551:G:A	2.03257e-08	-1.90926e-10	-1.06632	1.37021e-08	-1.90926e-10	-1.10822	2.23344e-06	-1.90926e-10	-1.07093
132889874	chr9:132889874:C:T	1.23505e-08	-0.122337	-1.44218	5.26238e-09	-0.62519	-1.43999	1.28296e-06	-0.183245	-1.44206
132890105	chr9:132890105:C:T	1.56833e-08	-1.90926e-10	-1.32561	1.11142e-08	-1.90926e-10	-1.31754	1.76358e-06	-1.90926e-10	-1.30713
132890501	chr9:132890501:C:T	5.49547e-08	-1.90926e-10	-0.0716979	3.62726e-08	-1.90926e-10	-0.134702	6.20979e-06	-1.90926e-10	-0.0483481
132891300	chr9:132891300:G:A	1.64047e-08	-1.90926e-10	-1.28064	1.16362e-08	-1.90926e-10	-1.27165	1.84906e-06	-1.90926e-10	-1.2598
132891337	chr9:132891337:C:T	3.60228e-08	-1.90926e-10	-0.494055	2.3143e-08	-1.90926e-10	-0.584071	3.9664e-06	-1.90926e-10	-0.496618
132891798	chr9:132891798:C:T	2.96039e-09	-1.56659	-1.4263	1.97142e-09	-1.63914	-1.40787	3.18801e-07	-1.59303	-1.42463
132892178	chr9:132892178:C:T	1.33006e-08	-1.4904	-4.23322e-10	8.72121e-09	-1.56001	-4.23322e-10	1.47535e-06	-1.48558	-4.23322e-10
132892283	chr9:132892283:T:C	1.42382e-08	-1.90926e-10	-1.42228	9.95276e-09	-1.90926e-10	-1.42791	1.57626e-06	-1.90926e-10	-1.41942
132892556	chr9:132892556:C:T	8.02963e-09	-1.66038	-0.334691	4.26095e-09	-1.8232	-0.453074	8.76086e-07	-1.69763	-0.309132
132893774	chr9:132893774:C:T	1.60735e-08	-1.90926e-10	-1.30104	1.1394e-08	-1.90926e-10	-1.29268	1.80925e-06	-1.90926e-10	-1.28156
132893798	chr9:132893798:C:T	1.49449e-08	-1.90926e-10	-1.37384	1.05798e-08	-1.90926e-10	-1.36682	1.65079e-06	-1.90926e-10	-1.37322
132894301	chr9:132894301:T:C	3.58674e-09	-1.52237	-1.27859	2.16352e-09	-1.61372	-1.34031	4.3315e-07	-1.4347	-1.27644
132894450	chr9:132894450:T:C	1.50447e-08	-1.90926e-10	-1.36718	1.02296e-08	-1.90926e-10	-1.40048	1.65326e-06	-1.90926e-10	-1.37173
132894747	chr9:132894747:G:A	1.12301e-08	-1.08461	-0.575002	6.4035e-09	-0.880483	-0.988435	2.9183e-06	-0.289968	-0.513507
132894748	chr9:132894748:G:A	1.42445e-08	-1.90926e-10	-1.42183	9.89725e-09	-1.90926e-10	-1.43351	1.57671e-06	-1.90926e-10	-1.41914
132894767	chr9:132894767:G:A	1.51879e-08	-1.35771	-4.23322e-10	1.26426e-08	-1.18869	-4.23322e-10	1.74704e-06	-1.31656	-4.23322e-10
132894863	chr9:132894863:A:C	3.18777e-09	-1.49066	-1.42822	2.02956e-09	-1.57665	-1.4413	3.97933e-07	-1.37219	-1.42376
132894913	chr9:132894913:G:A	7.11323e-09	-1.34865	-0.767606	4.42359e-09	-1.28356	-0.955252	1.46319e-06	-0.745417	-0.748442
132895322	chr9:132895322:G:A	9.49732e-09	-1.8272	-4.23322e-10	6.67462e-09	-1.82745	-4.23322e-10	1.05007e-06	-1.82562	-4.23322e-10
132895553	chr9:132895553:G:A	1.80704e-06	-1.90926e-10	3.42124	1.52287e-06	-1.90926e-10	3.60259	0.000216428	-1.90926e-10	3.50278
132895859	chr9:132895859:G:A	1.96639e-06	-1.90926e-10	3.50575	1.70161e-06	-1.90926e-10	3.71357	0.00023441	-1.90926e-10	3.58259
132896128	chr9:132896128:A:G	1.03704e-08	-1.73925	-4.23322e-10	7.6818e-09	-1.68691	-4.23322e-10	1.13203e-06	-1.75046	-4.23322e-10
132896406	chr9:132896406:G:A	1.29212e-08	-1.51934	-4.23322e-10	1.09646e-08	-1.33109	-4.23322e-10	1.69544e-06	-1.34653	-4.23322e-10
132896448	chr9:132896448:C:T	1.57714e-08	-1.90926e-10	-1.32001	1.10166e-08	-1.90926e-10	-1.32636	1.76247e-06	-1.90926e-10	-1.30776
132896797	chr9:132896797:C:G	3.95028e-06	-1.90926e-10	4.20333	3.21171e-06	-1.90926e-10	4.34879	0.00046231	-1.90926e-10	4.26176
132896808	chr9:132896808:C:T	3.63899e-08	-1.90926e-10	-0.483918	2.57121e-08	-1.90926e-10	-0.478802	3.99855e-06	-1.90926e-10	-0.488544
132897057	chr9:132897057:C:A	8.9857e-08	-1.90926e-10	0.420012	6.56123e-08	-1.90926e-10	0.458	1.00387e-05	-1.90926e-10	0.431977
132897083	chr9:132897083:T:C	8.7562e-07	-1.90926e-10	2.69672	7.22053e-07	-1.90926e-10	2.85633	0.000101622	-1.90926e-10	2.74679
132897330	chr9:132897330:G:A	4.02315e-08	0.167175	-0.550733	2.22773e-08	-0.0895358	-0.532661	5.33729e-06	0.355058	-0.554815
132897727	chr9:132897727:C:T	3.20685e-09	-1.77493	-1.13799	2.00886e-09	-1.79124	-1.23695	3.85041e-07	-1.68638	-1.1425
132897777	chr9:132897777:C:T	3.15821e-09	-1.75097	-1.17723	2.11359e-09	-1.76528	-1.2121	3.72258e-07	-1.66591	-1.19674
132898021	chr9:132898021:ACAAT:A	2.42039e-08	-1.90926e-10	-0.891696	1.68999e-08	-1.90926e-10	-0.898458	2.75218e-06	-1.90926e-10	-0.862084
132898106	chr9:132898106:C:T	2.54008e-08	-1.90926e-10	-0.843428	1.68422e-08	-1.90926e-10	-0.901878	2.77564e-06	-1.90926e-10	-0.853594
132898184	chr9:132898184:A:G	1.45109e-08	-1.90926e-10	-1.4033	1.01168e-08	-1.90926e-10	-1.41157	1.60809e-06	-1.90926e-10	-1.39943
132898672	chr9:132898672:T:C	3.43346e-08	0.0886963	-0.630751	1.8295e-08	0.20872	-1.02786	1.55566e-05	1.45071	-0.580703
132898777	chr9:132898777:T:C	3.20994e-09	-1.74071	-1.17125	1.94391e-09	-1.8054	-1.25566	3.79225e-07	-1.66462	-1.17948
132899149	chr9:132899149:T:A	2.5776e-09	-1.78908	-1.34227	1.69387e-09	-1.79938	-1.39936	3.09594e-07	-1.70137	-1.3456
132899361	chr9:132899361:T:C	2.75886e-09	-1.79216	-1.27123	1.77612e-09	-1.80215	-1.34918	3.30358e-07	-1.70683	-1.27523
132899816	chr9:132899816:C:A	6.6517e-08	-0.12255	0.2418	5.1594e-08	0.0395447	0.178097	1.89249e-05	0.751591	0.314413
132900027	chr9:132900027:C:CT	9.52069e-09	-1.82474	-4.23322e-10	6.68674e-09	-1.82564	-4.23322e-10	1.04813e-06	-1.82747	-4.23322e-10
132900051	chr9:132900051:T:C	4.93494e-08	-1.90926e-10	-0.179283	3.6262e-08	-1.90926e-10	-0.134993	5.59537e-06	-1.90926e-10	-0.152537
132900143	chr9:132900143:T:C	2.7943e-09	-1.79806	-1.25257	1.79296e-09	-1.80721	-1.33469	3.32872e-07	-1.71761	-1.25686
132900640	chr9:132900640:T:A	2.57026e-08	-1.90926e-10	-0.831614	1.70733e-08	-1.90926e-10	-0.888248	2.81241e-06	-1.90926e-10	-0.840434
132900647	chr9:132900647:C:T	3.82526e-08	0.141964	-0.57596	2.01385e-08	0.250023	-0.973151	1.71495e-05	1.48954	-0.522047
132900954	chr9:132900954:C:A	2.82768e-09	-1.79866	-1.24009	1.80933e-09	-1.80768	-1.32513	3.3663e-07	-1.71878	-1.24446
132900973	chr9:132900973:T:TC	1.52273e-08	-1.90926e-10	-1.35512	1.07492e-08	-1.90926e-10	-1.35093	1.68372e-06	-1.90926e-10	-1.35347
132901458	chr9:132901458:G:A	4.55385e-09	-1.74413	-0.818106	2.87749e-09	-1.76232	-0.906525	5.21051e-07	-1.68232	-0.844064
132901538	chr9:132901538:T:C	1.56707e-08	-1.32642	-4.23322e-10	4.38003e-08	0.0538775	-4.23322e-10	7.00784e-06	0.0725532	-4.23322e-10
132901734	chr9:132901734:A:G	2.73992e-09	-1.79572	-1.27456	1.76672e-09	-1.80534	-1.3513	3.27117e-07	-1.71315	-1.27876
132902064	chr9:132902064:T:C	2.707e-09	-1.78354	-1.29883	1.74872e-09	-1.79481	-1.37207	3.26668e-07	-1.69025	-1.30303
132902571	chr9:132902571:C:T	2.42984e-08	-1.90926e-10	-0.887797	1.69286e-08	-1.90926e-10	-0.896759	2.77464e-06	-1.90926e-10	-0.853955
132903318	chr9:132903318:G:A	5.09197e-08	-1.90926e-10	-0.147958	3.74106e-08	-1.90926e-10	-0.103809	5.79773e-06	-1.90926e-10	-0.11701
132903440	chr9:132903440:C:T	4.78521e-09	-1.761	-0.751682	3.01272e-09	-1.77708	-0.845842	5.43375e-07	-1.70474	-0.779696
132903480	chr9:132903480:T:C	2.41739e-09	-1.82707	-1.36845	1.6643e-09	-1.81435	-1.402	2.68154e-07	-1.82799	-1.36268
132904143	chr9:132904143:T:C	2.68592e-09	-1.78891	-1.30128	1.74454e-09	-1.79949	-1.36978	3.22711e-07	-1.70055	-1.30492
132904619	chr9:132904619:TACACTGG:T	2.30139e-09	-1.82786	-1.41683	1.59931e-09	-1.82702	-1.42917	2.57977e-07	-1.80936	-1.42
132904901	chr9:132904901:A:G	2.06442e-08	-1.05077	-4.23322e-10	1.19808e-08	-1.24246	-4.23322e-10	2.18772e-06	-1.09162	-4.23322e-10
132905448	chr9:132905448:T:C	1.42849e-08	-1.90926e-10	-1.419	9.98104e-09	-1.90926e-10	-1.42508	1.5818e-06	-1.90926e-10	-1.41591
132906176	chr9:132906176:G:A	2.33787e-09	-1.82518	-1.40379	1.61543e-09	-1.82674	-1.41943	2.66827e-07	-1.7877	-1.40793
132906322	chr9:132906322:G:C	2.25983e-09	-1.8249	-1.43801	1.57975e-09	-1.82657	-1.44193	2.58798e-07	-1.78667	-1.43951
132906639	chr9:132906639:C:A	2.32647e-09	-1.82562	-1.40823	1.60958e-09	-1.82705	-1.42274	2.6526e-07	-1.78942	-1.4121
132906834	chr9:132906834:T:C	2.25199e-09	-1.82677	-1.43962	1.57746e-09	-1.82772	-1.44223	2.56371e-07	-1.7948	-1.4408
132906890	chr9:132906890:G:C	5.0091e-09	-1.71799	-0.748958	3.13738e-09	-1.73919	-0.843187	5.75377e-07	-1.65008	-0.777125
132907009	chr9:132907009:A:G	9.94057e-09	-1.78158	-4.23322e-10	7.24937e-09	-1.74485	-4.23322e-10	1.08755e-06	-1.79055	-4.23322e-10
132907092	chr9:132907092:G:A	2.30624e-09	-1.826	-1.41659	1.59915e-09	-1.82729	-1.429	2.62769e-07	-1.79101	-1.41994
132907114	chr9:132907114:T:C	2.62807e-08	-1.90926e-10	-0.809374	1.82403e-08	-1.90926e-10	-0.822128	3.00743e-06	-1.90926e-10	-0.773389
132907554	chr9:132907554:A:G	8.60014e-08	0.376155	-4.23322e-10	8.20416e-08	0.681463	-4.23322e-10	1.04891e-05	0.475857	-4.23322e-10
132907560	chr9:132907560:G:GC	2.32218e-09	-1.82438	-1.41132	1.61456e-09	-1.8216	-1.4251	2.56397e-07	-1.82053	-1.41497
132907581	chr9:132907581:C:T	4.67842e-09	-1.73309	-0.802156	2.94429e-09	-1.75261	-0.893285	5.35681e-07	-1.66928	-0.829414
132907807	chr9:132907807:C:A	1.42008e-08	-1.90926e-10	-1.42491	9.92786e-09	-1.90926e-10	-1.43042	1.57214e-06	-1.90926e-10	-1.42204
132908137	chr9:132908137:T:TTTTG	2.31515e-09	-1.82767	-1.41107	1.60692e-09	-1.82652	-1.42493	2.58741e-07	-1.81164	-1.41477
132908142	chr9:132908142:C:T	1.09058e-08	-1.68891	-4.23322e-10	8.08003e-09	-1.63637	-4.23322e-10	1.24804e-06	-1.6529	-4.23322e-10
132908262	chr9:132908262:C:T	2.24795e-09	-1.82683	-1.44136	1.58209e-09	-1.82503	-1.44199	2.50814e-07	-1.81554	-1.44198
132908327	chr9:132908327:A:G	2.30499e-09	-1.82589	-1.41724	1.60418e-09	-1.82362	-1.42953	2.55618e-07	-1.81797	-1.42057
132908367	chr9:132908367:G:A	2.30679e-09	-1.82755	-1.4148	1.60285e-09	-1.8263	-1.42768	2.57663e-07	-1.81233	-1.41825
132908607	chr9:132908607:A:C	6.03719e-08	0.022316	-4.23322e-10	3.5935e-08	-0.14405	-4.23322e-10	6.01206e-06	-0.080709	-4.23322e-10
132909473	chr9:132909473:T:C	1.84832e-08	-1.16135	-4.23322e-10	1.49772e-08	-1.01923	-4.23322e-10	2.07525e-06	-1.14439	-4.23322e-10
132910179	chr9:132910179:T:C	4.49376e-09	-1.74686	-0.828662	2.83324e-09	-1.76512	-0.919227	5.12882e-07	-1.68644	-0.855743
132910265	chr9:132910265:C:T	1.85699e-08	-1.90926e-10	-1.15667	1.34679e-08	-1.90926e-10	-1.12546	2.13883e-06	-1.90926e-10	-1.11422
132910712	chr9:132910712:CAT:C	4.88386e-08	-1.90926e-10	-0.189687	3.24927e-08	-1.90926e-10	-0.244748	5.52282e-06	-1.90926e-10	-0.165587
132911517	chr9:132911517:A:G	2.35497e-09	-1.80604	-1.41564	1.64513e-09	-1.79849	-1.42945	2.53492e-07	-1.82794	-1.41896
132912840	chr9:132912840:G:A	4.64982e-09	-1.75844	-0.782937	2.92769e-09	-1.77534	-0.876215	5.27668e-07	-1.70221	-0.811551
132912885	chr9:132912885:G:A	2.29497e-09	-1.8076	-1.43989	1.62094e-09	-1.80051	-1.44225	2.47968e-07	-1.82798	-1.44095
132913196	chr9:132913196:G:A	1.57231e-08	-1.90926e-10	-1.32307	1.10088e-08	-1.90926e-10	-1.32707	1.73517e-06	-1.90926e-10	-1.32337
132913211	chr9:132913211:G:A	1.56518e-08	-1.90926e-10	-1.32762	1.09601e-08	-1.90926e-10	-1.3315	1.72729e-06	-1.90926e-10	-1.32792
132913330	chr9:132913330:C:T	1.42857e-08	-1.90926e-10	-1.41895	9.98142e-09	-1.90926e-10	-1.42504	1.58188e-06	-1.90926e-10	-1.41586
132913587	chr9:132913587:G:A	3.3037e-07	-1.90926e-10	1.72201	2.66008e-07	-1.90926e-10	1.85776	3.86607e-05	-1.90926e-10	1.78035
132914232	chr9:132914232:G:A	3.59218e-08	-1.90926e-10	-0.496864	2.36465e-08	-1.90926e-10	-0.562548	4.12911e-06	-1.90926e-10	-0.456413
132914326	chr9:132914326:A:C	4.72982e-08	-1.90926e-10	-0.221735	3.39515e-08	-1.90926e-10	-0.200831	5.21229e-06	-1.90926e-10	-0.223457
132915411	chr9:132915411:G:A	6.47783e-08	0.092762	-4.23322e-10	5.96482e-08	0.362701	-4.23322e-10	7.83253e-06	0.183809	-4.23322e-10
132915598	chr9:132915598:T:G	1.10301e-08	-1.67758	-4.23322e-10	7.57988e-09	-1.70027	-4.23322e-10	1.18578e-06	-1.70408	-4.23322e-10
132915716	chr9:132915716:G:A	1.34367e-08	-0.472171	-1.00805	9.37199e-09	-0.369055	-1.11898	4.58458e-06	0.636907	-0.988685
132916227	chr9:132916227:G:A	1.06317e-08	-1.71437	-4.23322e-10	7.0081e-09	-1.7787	-4.23322e-10	1.15007e-06	-1.73465	-4.23322e-10
132916679	chr9:132916679:T:C	2.75029e-08	-1.90926e-10	-0.763915	1.97069e-08	-1.90926e-10	-0.744797	3.06633e-06	-1.90926e-10	-0.753995
132917393	chr9:132917393:C:T	1.58503e-08	-0.0818423	-1.23318	1.03474e-08	0.0182272	-1.40726	6.53968e-06	1.20876	-1.20535
132917648	chr9:132917648:T:A	3.57934e-08	-0.218075	-0.282369	2.6707e-08	-0.0819394	-0.358899	9.70936e-06	0.631684	-0.23307
132918437	chr9:132918437:C:G	2.27617e-08	-1.90926e-10	-0.95313	1.62743e-08	-1.90926e-10	-0.936175	2.54517e-06	-1.90926e-10	-0.94028
132919180	chr9:132919180:G:A	4.90662e-08	-1.90926e-10	-0.185038	3.58734e-08	-1.90926e-10	-0.145767	5.56112e-06	-1.90926e-10	-0.158676
132919697	chr9:132919697:C:G	2.50768e-08	-1.90926e-10	-0.856264	1.74217e-08	-1.90926e-10	-0.868046	2.86624e-06	-1.90926e-10	-0.821475
132920287	chr9:132920287:C:CAGA	1.93473e-08	-1.90926e-10	-1.11565	1.25745e-08	-1.90926e-10	-1.19409	2.16307e-06	-1.90926e-10	-1.10295
132920397	chr9:132920397:G:A	4.83573e-08	-1.90926e-10	-0.199592	3.1905e-08	-1.90926e-10	-0.263	5.39574e-06	-1.90926e-10	-0.188865
132920745	chr9:132920745:G:A	2.27377e-08	-1.90926e-10	-0.954184	1.66671e-08	-1.90926e-10	-0.912324	2.65558e-06	-1.90926e-10	-0.897811
132920795	chr9:132920795:C:T	2.67016e-09	-1.82669	-1.26938	1.96766e-09	-1.82783	-1.22108	3.08681e-07	-1.79393	-1.25599
132921080	chr9:132921080:T:C	1.96227e-08	-1.10152	-4.23322e-10	1.2385e-08	-1.20928	-4.23322e-10	2.33164e-06	-1.0279	-4.23322e-10
132921221	chr9:132921221:A:C	3.65738e-09	-1.81815	-0.96331	2.41988e-09	-1.81875	-1.0233	4.02336e-07	-1.8277	-0.957241
132922607	chr9:132922607:C:T	1.58315e-08	-1.90926e-10	-1.31621	1.05065e-08	-1.90926e-10	-1.37377	1.75603e-06	-1.90926e-10	-1.31142
132922734	chr9:132922734:G:A	9.84484e-09	-1.79126	-4.23322e-10	6.81253e-09	-1.807	-4.23322e-10	1.09637e-06	-1.78248	-4.23322e-10
132922952	chr9:132922952:C:T	9.49216e-09	-1.82774	-4.23322e-10	6.78649e-09	-1.81083	-4.23322e-10	1.05203e-06	-1.82376	-4.23322e-10
132922995	chr9:132922995:G:A	1.52197e-08	-1.90926e-10	-1.35562	1.05905e-08	-1.90926e-10	-1.36581	1.66463e-06	-1.90926e-10	-1.36487
132923040	chr9:132923040:C:T	1.01701e-08	-1.75875	-4.23322e-10	7.68908e-09	-1.68596	-4.23322e-10	1.15607e-06	-1.72945	-4.23322e-10
132924542	chr9:132924542:A:C	6.12014e-08	-1.90926e-10	0.0359626	4.536e-08	-1.90926e-10	0.0888668	6.8191e-06	-1.90926e-10	0.045252
132924547	chr9:132924547:A:G	2.50639e-08	-1.90926e-10	-0.856779	1.79672e-08	-1.90926e-10	-0.837213	2.79713e-06	-1.90926e-10	-0.845883
132924617	chr9:132924617:A:G	2.50598e-09	-1.82768	-1.33185	1.83925e-09	-1.82791	-1.2885	2.86624e-07	-1.80222	-1.32184
132925896	chr9:132925896:C:T	1.31934e-08	-1.49849	-4.23322e-10	8.65607e-09	-1.5675	-4.23322e-10	1.46208e-06	-1.49461	-4.23322e-10
132926025	chr9:132926025:A:G	1.56989e-08	-1.90926e-10	-1.32462	1.10671e-08	-1.90926e-10	-1.32178	1.74086e-06	-1.90926e-10	-1.3201
132926494	chr9:132926494:C:T	9.55003e-09	-1.82166	-4.23322e-10	6.80137e-09	-1.80864	-4.23322e-10	1.06221e-06	-1.81413	-4.23322e-10
132926572	chr9:132926572:G:A	1.40818e-08	-1.90926e-10	-1.43333	9.86353e-09	-1.90926e-10	-1.43692	1.55762e-06	-1.90926e-10	-1.43132
132926689	chr9:132926689:T:G	2.67266e-09	-1.82691	-1.26822	1.97248e-09	-1.82797	-1.2185	3.08334e-07	-1.79633	-1.25472
132926703	chr9:132926703:A:G	1.18e-08	-1.61011	-4.23322e-10	8.04103e-09	-1.64121	-4.23322e-10	1.3157e-06	-1.60011	-4.23322e-10
132927168	chr9:132927168:C:T	1.34976e-08	-1.4757	-4.23322e-10	1.02112e-08	-1.40228	-4.23322e-10	1.58621e-06	-1.41313	-4.23322e-10
132927779	chr9:132927779:C:A	3.30676e-08	-1.90926e-10	-0.579654	2.35342e-08	-1.90926e-10	-0.567307	3.63999e-06	-1.90926e-10	-0.582494
132928134	chr9:132928134:G:A	1.71299e-08	-1.90926e-10	-1.23739	1.16064e-08	-1.90926e-10	-1.27421	1.86632e-06	-1.90926e-10	-1.2505
132928213	chr9:132928213:A:G	9.5112e-09	-1.82574	-4.23322e-10	6.69378e-09	-1.82458	-4.23322e-10	1.06535e-06	-1.81117	-4.23322e-10
132929331	chr9:132929331:C:T	2.4571e-08	-1.90926e-10	-0.876643	1.7572e-08	-1.90926e-10	-0.859457	2.74055e-06	-1.90926e-10	-0.866319
132929355	chr9:132929355:TC:T	9.89826e-09	-1.78585	-4.23322e-10	1.26408e-08	-1.18884	-4.23322e-10	2.1275e-06	-1.11953	-4.23322e-10
132929522	chr9:132929522:G:A	5.19151e-09	-1.73407	-0.69711	3.2491e-09	-1.75057	-0.796813	5.9447e-07	-1.66671	-0.727852
132929760	chr9:132929760:A:AC	1.42882e-08	-1.90926e-10	-1.41878	1.02603e-08	-1.90926e-10	-1.39748	1.57894e-06	-1.90926e-10	-1.41772
132930106	chr9:132930106:T:C	2.76395e-08	-1.90926e-10	-0.758963	1.82726e-08	-1.90926e-10	-0.820358	3.05537e-06	-1.90926e-10	-0.757575
132930220	chr9:132930220:A:C	9.54499e-09	-1.82219	-4.23322e-10	6.89302e-09	-1.79525	-4.23322e-10	1.06307e-06	-1.81331	-4.23322e-10
132931384	chr9:132931384:G:A	2.56362e-08	-1.90926e-10	-0.834201	1.70319e-08	-1.90926e-10	-0.890677	2.80526e-06	-1.90926e-10	-0.842979
132931475	chr9:132931475:T:C	3.24707e-07	-1.90926e-10	1.70472	2.61449e-07	-1.90926e-10	1.84048	3.80241e-05	-1.90926e-10	1.76374
132932358	chr9:132932358:A:G	2.52217e-08	-1.90926e-10	-0.850502	1.79759e-08	-1.90926e-10	-0.836731	2.80874e-06	-1.90926e-10	-0.84174
132933010	chr9:132933010:G:A	1.91846e-08	-1.90926e-10	-1.1241	1.25164e-08	-1.90926e-10	-1.19872	2.14446e-06	-1.90926e-10	-1.11159
132933471	chr9:132933471:T:C	6.15949e-09	-1.51636	-0.743854	3.76681e-09	-1.55491	-0.844621	7.39281e-07	-1.40278	-0.773773
132933474	chr9:132933474:C:T	4.6557e-08	0.348427	-0.585958	2.48664e-08	0.483039	-0.995285	2.21497e-05	1.75719	-0.533839
132933687	chr9:132933687:C:T	9.69987e-09	-1.8061	-4.23322e-10	6.98537e-09	-1.78195	-4.23322e-10	1.06319e-06	-1.81321	-4.23322e-10
132935081	chr9:132935081:T:A	1.05145e-08	-1.72546	-4.23322e-10	7.72711e-09	-1.68103	-4.23322e-10	1.19201e-06	-1.69884	-4.23322e-10
132935623	chr9:132935623:G:C	4.00752e-07	-1.90926e-10	1.91514	3.17383e-07	-1.90926e-10	2.03435	4.56072e-05	-1.90926e-10	1.94559
132935664	chr9:132935664:C:T	1.40022e-08	-1.90926e-10	-1.439	9.81471e-09	-1.90926e-10	-1.44188	1.54448e-06	-1.90926e-10	-1.43979
132936423	chr9:132936423:T:C	9.49059e-09	-1.82791	-4.23322e-10	6.77497e-09	-1.81253	-4.23322e-10	1.05109e-06	-1.82465	-4.23322e-10
132936550	chr9:132936550:T:C	4.56446e-08	-1.90926e-10	-0.257322	3.32692e-08	-1.90926e-10	-0.221131	4.99657e-06	-1.90926e-10	-0.265724
132936892	chr9:132936892:G:A	1.9271e-08	-1.90926e-10	-1.11961	1.36791e-08	-1.90926e-10	-1.1099	2.14139e-06	-1.90926e-10	-1.11302
132936926	chr9:132936926:ACT:A	1.39979e-08	-1.90926e-10	-1.4393	9.84452e-09	-1.90926e-10	-1.43885	1.54525e-06	-1.90926e-10	-1.43929
132937335	chr9:132937335:C:T	1.83122e-08	-1.90926e-10	-1.17064	1.32695e-08	-1.90926e-10	-1.1403	2.10682e-06	-1.90926e-10	-1.1293
132937439	chr9:132937439:G:A	1.74898e-08	-1.90926e-10	-1.21659	1.19619e-08	-1.90926e-10	-1.24404	1.91857e-06	-1.90926e-10	-1.2229
132937592	chr9:132937592:A:T	4.32243e-08	-1.90926e-10	-0.311804	3.18949e-08	-1.90926e-10	-0.263316	4.89001e-06	-1.90926e-10	-0.287281
132938076	chr9:132938076:T:TA	1.43557e-08	-1.90926e-10	-1.41406	1.00238e-08	-1.90926e-10	-1.4208	1.59027e-06	-1.90926e-10	-1.41057
132938386	chr9:132938386:T:C	9.71522e-09	-1.80451	-4.23322e-10	6.99957e-09	-1.77991	-4.23322e-10	1.06485e-06	-1.81164	-4.23322e-10
132938538	chr9:132938538:CA:C	1.39979e-08	-1.90926e-10	-1.4393	9.84452e-09	-1.90926e-10	-1.43885	1.54525e-06	-1.90926e-10	-1.43929
132939296	chr9:132939296:G:T	6.93703e-09	-1.61627	-0.525062	4.2135e-09	-1.64964	-0.637825	8.10866e-07	-1.52323	-0.560896
132939882	chr9:132939882:T:C	6.0505e-09	-1.49853	-0.779542	4.52311e-09	-1.3909	-0.825661	1.09251e-06	-1.04425	-0.741745
132940087	chr9:132940087:T:G	2.18405e-08	0.10906	-1.1035	1.57764e-08	0.254671	-1.22192	9.11469e-06	1.42066	-1.08524
132940533	chr9:132940533:T:C	2.13341e-08	-1.0179	-4.23322e-10	1.27161e-08	-1.1829	-4.23322e-10	2.42973e-06	-0.986698	-4.23322e-10
132940650	chr9:132940650:T:C	1.39573e-08	-1.90926e-10	-1.4422	9.84526e-09	-1.90926e-10	-1.43877	1.5407e-06	-1.90926e-10	-1.44224
132941232	chr9:132941232:G:A	1.82397e-08	-1.90926e-10	-1.17461	1.2448e-08	-1.90926e-10	-1.2042	1.99988e-06	-1.90926e-10	-1.18139
132941234	chr9:132941234:A:G	3.96958e-08	-1.90926e-10	-0.396961	2.91806e-08	-1.90926e-10	-0.352259	4.44614e-06	-1.90926e-10	-0.38244
132941472	chr9:132941472:T:C	1.00881e-08	-1.76685	-4.23322e-10	6.8637e-09	-1.79952	-4.23322e-10	1.11673e-06	-1.76407	-4.23322e-10
132941498	chr9:132941498:A:G	1.35071e-08	-0.659808	-0.815185	8.14408e-09	-0.735113	-0.893359	2.02357e-06	-0.34848	-0.821132
132941822	chr9:132941822:TTAAA:T	1.89322e-08	-1.13735	-4.23322e-10	1.20414e-08	-1.23742	-4.23322e-10	2.08949e-06	-1.13756	-4.23322e-10
132942390	chr9:132942390:T:G	1.49293e-08	-1.37488	-4.23322e-10	8.97563e-09	-1.53125	-4.23322e-10	1.57551e-06	-1.4199	-4.23322e-10
132942406	chr9:132942406:G:A	3.65316e-08	-1.90926e-10	-0.480031	2.67378e-08	-1.90926e-10	-0.439684	4.10239e-06	-1.90926e-10	-0.462906
132943310	chr9:132943310:ATACT:A	2.46331e-08	-0.874118	-4.23322e-10	2.09817e-08	-0.682113	-4.23322e-10	2.9746e-06	-0.784365	-4.23322e-10
132943317	chr9:132943317:T:TAA	2.47393e-08	-0.869816	-4.23322e-10	2.10991e-08	-0.676535	-4.23322e-10	2.99127e-06	-0.778779	-4.23322e-10
132943319	chr9:132943319:AGCCT:A	2.48166e-08	-0.866694	-4.23322e-10	2.11502e-08	-0.674113	-4.23322e-10	2.99826e-06	-0.776445	-4.23322e-10
132944033	chr9:132944033:G:T	6.93629e-09	-1.58652	-0.554925	4.27152e-09	-1.60797	-0.665825	7.99059e-07	-1.51212	-0.586676
132944097	chr9:132944097:T:C	1.89776e-08	-1.90926e-10	-1.13495	1.27991e-08	-1.90926e-10	-1.17639	2.06245e-06	-1.90926e-10	-1.15058
132944194	chr9:132944194:G:A	1.33074e-08	-0.746007	-0.74388	8.20646e-09	-0.814524	-0.806318	1.81382e-06	-0.507622	-0.771421
132944996	chr9:132944996:C:T	1.16014e-07	-1.90926e-10	0.675501	9.07813e-08	-1.90926e-10	0.78269	1.33979e-05	-1.90926e-10	0.720623
132945221	chr9:132945221:C:T	3.02469e-08	-0.21067	-0.458145	1.8455e-08	-0.294208	-0.516221	4.23425e-06	0.0540658	-0.485336
132945399	chr9:132945399:G:T	1.08634e-07	0.973752	-0.363977	5.68649e-08	1.14965	-0.834739	5.44828e-05	2.43208	-0.308674
132945400	chr9:132945400:C:T	1.12367e-07	0.97523	-0.331668	5.83397e-08	1.15095	-0.810431	5.64067e-05	2.43372	-0.275605
132945946	chr9:132945946:T:C	1.50822e-08	-1.90926e-10	-1.36469	1.05559e-08	-1.90926e-10	-1.36908	1.63676e-06	-1.90926e-10	-1.38176
132945985	chr9:132945985:A:G	3.16973e-08	-0.191824	-0.430154	1.93787e-08	-0.273754	-0.487834	4.44929e-06	0.0755367	-0.457268
132946586	chr9:132946586:CTACTT:C	4.21359e-08	-1.90926e-10	-0.337308	3.10406e-08	-1.90926e-10	-0.290466	4.76416e-06	-1.90926e-10	-0.313354
132946630	chr9:132946630:A:C	3.33012e-08	-0.239369	-0.333247	2.06993e-08	-0.297337	-0.398324	4.69279e-06	0.0323934	-0.360843
132946903	chr9:132946903:G:A	3.25716e-08	-0.250078	-0.344689	2.02705e-08	-0.30721	-0.409386	4.58757e-06	0.0209787	-0.372105
132947375	chr9:132947375:G:A	2.53406e-08	-0.288471	-0.557327	1.59678e-08	-0.333409	-0.62178	3.65892e-06	0.00533687	-0.582643
132947466	chr9:132947466:T:C	2.72902e-08	-0.69204	-0.0796407	1.72162e-08	-0.724283	-0.155631	3.76812e-06	-0.434419	-0.113479
132947488	chr9:132947488:A:G	3.19041e-08	-0.239414	-0.376061	1.98194e-08	-0.298847	-0.440256	4.49545e-06	0.0316449	-0.403054
132947558	chr9:132947558:T:C	3.60369e-08	-0.174505	-0.319159	2.24202e-08	-0.231811	-0.383988	5.11369e-06	0.10405	-0.346605
132947563	chr9:132947563:A:C	3.14581e-08	-0.264485	-0.365067	1.96123e-08	-0.320911	-0.428697	4.42667e-06	0.00538462	-0.392212
132947607	chr9:132947607:G:A	3.10263e-08	-0.27755	-0.365824	1.93308e-08	-0.334467	-0.429595	4.3601e-06	-0.00913464	-0.392845
132947684	chr9:132947684:C:T	3.17985e-08	-0.25352	-0.365268	1.98047e-08	-0.310453	-0.429392	4.47508e-06	0.0166422	-0.392594
132948046	chr9:132948046:G:A	1.18266e-07	-1.90926e-10	0.694725	9.24812e-08	-1.90926e-10	0.801242	1.3657e-05	-1.90926e-10	0.739775
132948351	chr9:132948351:A:G	2.39698e-08	-0.195782	-0.705633	1.5055e-08	-0.255873	-0.75818	3.40417e-06	0.0790945	-0.72857
132948366	chr9:132948366:G:A	1.41071e-08	-1.90926e-10	-1.43153	9.93954e-09	-1.90926e-10	-1.42924	1.56032e-06	-1.90926e-10	-1.42959
132949528	chr9:132949528:T:C	2.33056e-08	-1.90926e-10	-0.929516	1.55928e-08	-1.90926e-10	-0.978957	2.55339e-06	-1.90926e-10	-0.937054
132950003	chr9:132950003:T:C	1.4631e-08	-1.90926e-10	-1.39506	1.02738e-08	-1.90926e-10	-1.39617	1.59403e-06	-1.90926e-10	-1.40821
132950380	chr9:132950380:C:T	9.49857e-09	-1.82707	-4.23322e-10	6.68006e-09	-1.82664	-4.23322e-10	1.0586e-06	-1.81753	-4.23322e-10
132951038	chr9:132951038:C:T	9.63053e-09	-1.81327	-4.23322e-10	7.04506e-09	-1.77344	-4.23322e-10	1.10279e-06	-1.77664	-4.23322e-10
132951339	chr9:132951339:G:A	9.80207e-09	-1.79561	-4.23322e-10	6.87424e-09	-1.79798	-4.23322e-10	1.05857e-06	-1.81756	-4.23322e-10
132951563	chr9:132951563:C:T	2.81765e-09	-1.6525	-1.38981	1.82991e-09	-1.72731	-1.39419	3.11677e-07	-1.65605	-1.38421
132951888	chr9:132951888:C:T	3.67001e-09	-1.61652	-1.1615	2.32029e-09	-1.70898	-1.17509	4.08126e-07	-1.63348	-1.13717
132951928	chr9:132951928:G:A	4.44312e-09	-1.59605	-0.990799	2.52277e-09	-1.70976	-1.09065	4.55779e-07	-1.6645	-0.995723
132952236	chr9:132952236:T:C	5.31845e-08	-1.90926e-10	-0.10444	3.86905e-08	-1.90926e-10	-0.0701693	5.94219e-06	-1.90926e-10	-0.0923985
132952767	chr9:132952767:T:C	2.33377e-09	-1.80813	-1.42259	1.61711e-09	-1.80985	-1.43527	2.53971e-07	-1.82442	-1.42059
132952977	chr9:132952977:A:T	1.68236e-08	-1.90926e-10	-1.25543	1.14326e-08	-1.90926e-10	-1.28929	1.87941e-06	-1.90926e-10	-1.24352
132953429	chr9:132953429:A:G	3.86928e-08	-1.12703	0.704473	2.63631e-08	-1.04816	0.594366	7.71235e-06	-0.591955	0.760302
132953452	chr9:132953452:G:A	2.10441e-08	-1.90926e-10	-1.03159	1.49496e-08	-1.90926e-10	-1.02108	2.25436e-06	-1.90926e-10	-1.06161
132953970	chr9:132953970:A:G	8.5023e-08	-1.90926e-10	0.364714	5.93842e-08	-1.90926e-10	0.358265	9.61683e-06	-1.90926e-10	0.389039
132954579	chr9:132954579:AAAAAAAAAAAG:A	1.87103e-08	-1.90926e-10	-1.14913	1.40662e-08	-1.90926e-10	-1.08199	2.06744e-06	-1.90926e-10	-1.14816
132955018	chr9:132955018:A:G	3.07746e-08	-1.90926e-10	-0.65152	2.23764e-08	-1.90926e-10	-0.617757	3.43186e-06	-1.90926e-10	-0.641374
132955120	chr9:132955120:G:A	1.54548e-08	-1.34029	-4.23322e-10	4.65362e-08	0.114468	-4.23322e-10	7.11388e-06	0.0875726	-4.23322e-10
132956272	chr9:132956272:A:G	1.04465e-08	-1.73194	-4.23322e-10	8.08875e-09	-1.63529	-4.23322e-10	1.33588e-06	-1.58488	-4.23322e-10
132956364	chr9:132956364:G:A	1.05892e-08	-1.71837	-4.23322e-10	7.08898e-09	-1.76722	-4.23322e-10	1.16712e-06	-1.71994	-4.23322e-10
132956506	chr9:132956506:C:T	3.88775e-08	-0.837695	0.419903	2.66879e-08	-0.764249	0.322696	8.36109e-06	-0.221777	0.470891
132956746	chr9:132956746:A:C	2.98169e-08	-1.90926e-10	-0.683133	2.16397e-08	-1.90926e-10	-0.651236	3.34211e-06	-1.90926e-10	-0.667873
132957007	chr9:132957007:A:G	1.47323e-08	-1.90926e-10	-1.38817	1.01632e-08	-1.90926e-10	-1.40699	1.63444e-06	-1.90926e-10	-1.38318
132957225	chr9:132957225:C:T	1.55184e-08	-1.90926e-10	-1.33618	1.11652e-08	-1.90926e-10	-1.31296	1.7246e-06	-1.90926e-10	-1.32948
132957723	chr9:132957723:T:C	2.95793e-08	-1.90926e-10	-0.691135	2.15645e-08	-1.90926e-10	-0.654717	3.29856e-06	-1.90926e-10	-0.68099
132957724	chr9:132957724:A:C	1.40327e-08	-1.90926e-10	-1.43682	9.99255e-09	-1.90926e-10	-1.42392	1.54817e-06	-1.90926e-10	-1.4374
132957918	chr9:132957918:G:A	2.47033e-08	-1.90926e-10	-0.87127	1.88751e-08	-1.90926e-10	-0.787921	2.79765e-06	-1.90926e-10	-0.845695
132958177	chr9:132958177:A:T	2.04857e-08	-1.90926e-10	-1.05848	1.38488e-08	-1.90926e-10	-1.09757	2.25042e-06	-1.90926e-10	-1.06336
132959592	chr9:132959592:A:G	3.88985e-08	-1.90926e-10	-0.417252	2.75121e-08	-1.90926e-10	-0.411136	4.36155e-06	-1.90926e-10	-0.401649
132959947	chr9:132959947:C:T	5.28712e-09	-0.993032	-1.4199	4.0382e-09	-0.970407	-1.35956	1.17845e-06	-0.284892	-1.42538
132959965	chr9:132959965:C:T	3.05782e-08	-1.90926e-10	-0.657919	2.155e-08	-1.90926e-10	-0.655387	3.42608e-06	-1.90926e-10	-0.643059
132960054	chr9:132960054:G:A	9.67274e-09	-1.8089	-4.23322e-10	7.11179e-09	-1.76401	-4.23322e-10	1.11247e-06	-1.76789	-4.23322e-10
132960756	chr9:132960756:T:C	2.01729e-08	-1.90926e-10	-1.07387	1.51432e-08	-1.90926e-10	-1.00821	2.27077e-06	-1.90926e-10	-1.05435
132960968	chr9:132960968:C:T	4.36032e-08	-1.90926e-10	-0.303077	3.16097e-08	-1.90926e-10	-0.2723	4.68401e-06	-1.90926e-10	-0.330321
132961256	chr9:132961256:A:G	7.04305e-09	-0.694253	-1.43191	3.3745e-09	-1.07113	-1.43839	8.07927e-07	-0.650843	-1.43692
132961829	chr9:132961829:G:A	1.0674e-07	-1.90926e-10	0.592184	8.26391e-08	-1.90926e-10	0.688719	1.22156e-05	-1.90926e-10	0.628239
132961887	chr9:132961887:G:A	2.17331e-08	-0.448048	-0.551324	1.1358e-08	-0.539128	-0.756714	1.44477e-06	-0.952524	-0.554004
132961964	chr9:132961964:G:A	1.07695e-08	-1.64136	-0.0601319	7.43884e-09	-1.74302	0.0239687	1.20122e-06	-1.65865	-0.0324861
132962107	chr9:132962107:CAT:C	3.67268e-08	-1.90926e-10	-0.474702	2.60023e-08	-1.90926e-10	-0.467578	4.12477e-06	-1.90926e-10	-0.457465
132962287	chr9:132962287:G:A	2.06344e-08	-1.65253	0.601279	1.4665e-08	-1.75122	0.710917	2.30593e-06	-1.66943	0.630436
132962405	chr9:132962405:C:T	8.50697e-09	-1.82792	-0.109405	8.25581e-09	-1.81675	0.201906	1.17184e-06	-1.55099	-0.164913
132962894	chr9:132962894:A:G	1.50596e-08	-1.90926e-10	-1.3662	1.08073e-08	-1.90926e-10	-1.34554	1.66463e-06	-1.90926e-10	-1.36487
132962971	chr9:132962971:A:G	2.12836e-07	-1.90926e-10	1.28231	1.57866e-07	-1.90926e-10	1.33599	2.40333e-05	-1.90926e-10	1.30497
132962985	chr9:132962985:G:A	1.53263e-08	-1.90926e-10	-1.34864	1.08478e-08	-1.90926e-10	-1.3418	1.72689e-06	-1.90926e-10	-1.32815
132963204	chr9:132963204:A:G	8.33386e-09	-1.82457	-0.133307	6.78017e-09	-1.78887	-0.0228901	8.99526e-07	-1.81409	-0.166278
132963335	chr9:132963335:T:C	1.77812e-08	-1.90926e-10	-1.20007	1.36417e-08	-1.90926e-10	-1.11263	2.00013e-06	-1.90926e-10	-1.18126
132963614	chr9:132963614:A:G	1.14844e-08	-1.6855	0.0482845	8.04267e-09	-1.77249	0.131488	1.28582e-06	-1.70077	0.0776873
132964412	chr9:132964412:A:C	3.0587e-08	-1.90926e-10	-0.657633	2.1608e-08	-1.90926e-10	-0.652698	3.42742e-06	-1.90926e-10	-0.642668
132964430	chr9:132964430:C:G	1.69047e-08	-1.90926e-10	-1.25062	1.15327e-08	-1.90926e-10	-1.28057	1.82443e-06	-1.90926e-10	-1.27321
132964473	chr9:132964473:T:A	6.60478e-09	-1.82353	-0.366881	5.31805e-09	-1.78502	-0.269637	7.1533e-07	-1.81196	-0.397522
132964475	chr9:132964475:T:G	6.5968e-09	-1.8261	-0.365527	5.28193e-09	-1.79409	-0.267386	7.12411e-07	-1.8173	-0.396277
132964647	chr9:132964647:C:T	2.95194e-08	-1.90926e-10	-0.693161	2.21845e-08	-1.90926e-10	-0.62637	3.19278e-06	-1.90926e-10	-0.713585
132964939	chr9:132964939:C:T	1.42737e-08	-1.90926e-10	-1.41979	1.01024e-08	-1.90926e-10	-1.41299	1.57568e-06	-1.90926e-10	-1.41979
132965148	chr9:132965148:G:A	7.62559e-09	-1.73155	-0.315145	4.6557e-09	-1.81221	-0.375465	8.72487e-07	-1.78139	-0.229492
132965488	chr9:132965488:C:T	1.94437e-08	-1.90926e-10	-1.11068	1.37083e-08	-1.90926e-10	-1.10776	2.21803e-06	-1.90926e-10	-1.07786
132966033	chr9:132966033:C:T	2.40252e-09	-1.76335	-1.43834	1.72571e-09	-1.77488	-1.40524	2.67883e-07	-1.75135	-1.44033
132966050	chr9:132966050:G:A	1.36238e-08	-0.0870469	-1.37934	8.2408e-09	-0.180383	-1.43628	8.66626e-07	-0.642935	-1.37469
132966230	chr9:132966230:G:A	1.2879e-08	-0.799683	-0.722929	1.29607e-08	-0.297119	-0.86672	4.0411e-06	0.189342	-0.6673
132966358	chr9:132966358:CAAAAAGAAAAAA:C	1.45306e-08	-1.90926e-10	-1.40195	1.03476e-08	-1.90926e-10	-1.38901	1.60883e-06	-1.90926e-10	-1.39897
132966548	chr9:132966548:G:A	6.81625e-08	-1.90926e-10	0.143687	5.22092e-08	-1.90926e-10	0.229496	7.78979e-06	-1.90926e-10	0.178338
132966998	chr9:132966998:A:G	1.64909e-08	-1.90926e-10	-1.2754	1.19096e-08	-1.90926e-10	-1.24842	1.82626e-06	-1.90926e-10	-1.27221
132967028	chr9:132967028:C:G	8.75839e-09	-1.68187	-0.226326	1.89097e-08	-0.465076	-0.321011	3.53166e-06	-0.47902	-0.133689
132967345	chr9:132967345:T:C	1.72153e-08	-1.23241	-4.23322e-10	1.06199e-08	-1.36303	-4.23322e-10	1.78505e-06	-1.29503	-4.23322e-10
132967423	chr9:132967423:A:C	2.15416e-08	-1.90926e-10	-1.00822	1.57711e-08	-1.90926e-10	-0.967583	2.38957e-06	-1.90926e-10	-1.00336
132967444	chr9:132967444:G:A	1.60386e-08	-1.90926e-10	-1.30321	1.15416e-08	-1.90926e-10	-1.27981	1.77372e-06	-1.90926e-10	-1.3014
132967454	chr9:132967454:T:G	1.68969e-08	-1.90926e-10	-1.25108	1.22986e-08	-1.90926e-10	-1.21628	1.84959e-06	-1.90926e-10	-1.25951
132967463	chr9:132967463:A:G	1.83312e-08	-1.90926e-10	-1.1696	1.33926e-08	-1.90926e-10	-1.13106	2.00293e-06	-1.90926e-10	-1.17987
132967534	chr9:132967534:G:C	2.2124e-08	-1.90926e-10	-0.981544	1.47583e-08	-1.90926e-10	-1.03396	2.39093e-06	-1.90926e-10	-1.00279
132967565	chr9:132967565:G:A	1.35655e-08	-0.0730997	-1.39758	8.26797e-09	-0.172402	-1.44097	8.52013e-07	-0.640831	-1.3938
132968113	chr9:132968113:T:G	1.262e-07	-1.90926e-10	0.759658	9.86298e-08	-1.90926e-10	0.86561	1.35463e-05	-1.90926e-10	0.731635
132968117	chr9:132968117:T:G	1.71751e-08	-1.90926e-10	-1.23475	1.24546e-08	-1.90926e-10	-1.20367	1.87725e-06	-1.90926e-10	-1.24467
132968121	chr9:132968121:T:G	1.99266e-08	-1.90926e-10	-1.08615	1.46737e-08	-1.90926e-10	-1.03971	2.17255e-06	-1.90926e-10	-1.09857
132968138	chr9:132968138:A:G	1.99315e-07	1.21104	0.00563519	1.18695e-07	0.982662	0.0681317	2.98162e-05	1.51562	0.0049535
132968311	chr9:132968311:G:A	9.6778e-09	-1.80837	-4.23322e-10	6.78238e-09	-1.81143	-4.23322e-10	1.05126e-06	-1.82449	-4.23322e-10
132968486	chr9:132968486:TA:T	2.00377e-08	-1.90926e-10	-1.08059	1.47731e-08	-1.90926e-10	-1.03295	2.18365e-06	-1.90926e-10	-1.09348
132968951	chr9:132968951:T:C	1.33732e-07	-1.90926e-10	0.817633	1.04952e-07	-1.90926e-10	0.927744	1.54135e-05	-1.90926e-10	0.860771
132968974	chr9:132968974:A:G	1.42458e-08	-1.90926e-10	-1.42175	9.9105e-09	-1.90926e-10	-1.43217	1.57193e-06	-1.90926e-10	-1.42217
132969253	chr9:132969253:G:A	2.92275e-09	-1.81362	-1.19207	1.99354e-09	-1.82759	-1.20826	3.29128e-07	-1.81676	-1.16903
132969380	chr9:132969380:C:T	1.85676e-08	-1.90926e-10	-1.15679	1.22643e-08	-1.90926e-10	-1.21907	2.03086e-06	-1.90926e-10	-1.16602
132969499	chr9:132969499:G:A	3.56704e-07	0.655627	1.14307	2.45087e-07	0.869611	0.906238	3.21693e-05	0.436952	1.15959
132969729	chr9:132969729:C:T	1.61087e-08	-1.90926e-10	-1.29885	1.08059e-08	-1.90926e-10	-1.34567	1.7855e-06	-1.90926e-10	-1.29478
132969836	chr9:132969836:T:C	2.35221e-09	-1.8072	-1.41565	1.70285e-09	-1.77239	-1.42107	2.59612e-07	-1.80181	-1.42123
132969919	chr9:132969919:A:G	3.49862e-08	-1.90926e-10	-0.523253	2.32476e-08	-1.90926e-10	-0.579563	3.85118e-06	-1.90926e-10	-0.526097
132969937	chr9:132969937:C:T	3.5376e-08	-0.512173	-4.23322e-10	2.81427e-08	-0.388475	-4.23322e-10	4.55747e-06	-0.357707	-4.23322e-10
132970228	chr9:132970228:C:T	3.44887e-09	-1.805	-1.03516	2.33778e-09	-1.8275	-1.04906	3.93089e-07	-1.8065	-1.0017
132970698	chr9:132970698:A:C	2.1134e-08	-1.90926e-10	-1.02732	1.57756e-08	-1.90926e-10	-0.9673	2.30544e-06	-1.90926e-10	-1.03921
132970772	chr9:132970772:C:T	2.95583e-08	-1.90926e-10	-0.691843	2.10058e-08	-1.90926e-10	-0.680966	3.31863e-06	-1.90926e-10	-0.674923
132971175	chr9:132971175:G:C	3.39281e-09	-1.78147	-1.07508	2.41293e-09	-1.81828	-1.02664	3.63604e-07	-1.79042	-1.09574
132971338	chr9:132971338:C:T	2.96591e-08	-1.90926e-10	-0.68844	2.10801e-08	-1.90926e-10	-0.677434	3.33021e-06	-1.90926e-10	-0.67144
132971549	chr9:132971549:A:T	1.47553e-08	-1.90926e-10	-1.3866	1.05165e-08	-1.90926e-10	-1.37282	1.62268e-06	-1.90926e-10	-1.3904
132971771	chr9:132971771:C:T	2.97414e-09	-1.6716	-1.31665	1.74747e-09	-1.80973	-1.35787	3.2643e-07	-1.6963	-1.29772
132971798	chr9:132971798:C:A	1.01384e-08	-1.82077	0.0588919	7.80896e-09	-1.82357	0.153074	1.0701e-06	-1.82799	0.0212658
132972010	chr9:132972010:C:T	8.59198e-08	0.375206	-4.23322e-10	4.99603e-08	0.185465	-4.23322e-10	9.37874e-06	0.36397	-4.23322e-10
132972017	chr9:132972017:G:A	1.7148e-08	-1.90926e-10	-1.23633	1.23171e-08	-1.90926e-10	-1.21478	1.9698e-06	-1.90926e-10	-1.19655
132972272	chr9:132972272:A:G	3.78424e-09	-1.30728	-1.44008	2.2979e-09	-1.46559	-1.42818	1.1189e-06	-0.322149	-1.43998
132972379	chr9:132972379:A:ATG	1.52522e-07	-1.90926e-10	0.949099	1.07499e-07	-1.90926e-10	0.951715	1.65551e-05	-1.90926e-10	0.932216
132972400	chr9:132972400:C:T	1.54788e-07	-1.90926e-10	0.963849	1.09043e-07	-1.90926e-10	0.965981	1.67992e-05	-1.90926e-10	0.946857
132972401	chr9:132972401:A:G	1.42645e-07	-1.90926e-10	0.882152	1.0046e-07	-1.90926e-10	0.883997	1.54869e-05	-1.90926e-10	0.865517
132972409	chr9:132972409:T:G	1.47563e-07	-1.90926e-10	0.916044	1.04022e-07	-1.90926e-10	0.918837	1.60172e-05	-1.90926e-10	0.899186
132972434	chr9:132972434:A:G	9.83001e-09	-1.79277	-4.23322e-10	7.26771e-09	-1.74232	-4.23322e-10	1.13885e-06	-1.74446	-4.23322e-10
132972602	chr9:132972602:G:A	4.90078e-09	-1.63411	-0.854705	1.33945e-08	-0.279713	-0.851207	2.02293e-06	-0.356787	-0.813139
132972635	chr9:132972635:C:T	1.48208e-08	-1.90926e-10	-1.38217	1.03923e-08	-1.90926e-10	-1.3847	1.65574e-06	-1.90926e-10	-1.37023
132972844	chr9:132972844:G:A	3.16679e-09	-1.64147	-1.28402	1.74854e-09	-1.80425	-1.36273	3.33677e-07	-1.70921	-1.26285
132972911	chr9:132972911:G:A	1.9309e-08	-1.90926e-10	-1.11763	1.30735e-08	-1.90926e-10	-1.15518	2.1129e-06	-1.90926e-10	-1.12641
132973001	chr9:132973001:C:T	2.48489e-08	-1.90926e-10	-0.865394	1.76483e-08	-1.90926e-10	-0.855125	2.78868e-06	-1.90926e-10	-0.848906
132973040	chr9:132973040:G:A	9.56781e-09	-1.8198	-4.23322e-10	6.93006e-09	-1.7899	-4.23322e-10	1.08626e-06	-1.79174	-4.23322e-10
132973245	chr9:132973245:G:A	4.95708e-09	-1.67126	-0.806127	1.24872e-08	-0.398647	-0.802411	1.92325e-06	-0.458589	-0.76187
132973251	chr9:132973251:A:T	1.72112e-08	-1.90926e-10	-1.23265	1.1477e-08	-1.90926e-10	-1.28542	1.88345e-06	-1.90926e-10	-1.24137
132973499	chr9:132973499:C:T	1.18121e-07	1.00639	-0.312882	7.00091e-08	0.767836	-0.244975	1.73448e-05	1.29637	-0.317553
132973574	chr9:132973574:T:C	1.0442e-07	0.942472	-0.372257	6.19327e-08	0.707956	-0.307671	1.52698e-05	1.22918	-0.377776
132973583	chr9:132973583:G:T	2.93002e-08	0.299187	-0.9998	9.55711e-08	1.82569	-0.991581	2.3829e-05	2.28243	-0.986005
132973688	chr9:132973688:A:C	1.07157e-07	0.913616	-0.317532	6.34739e-08	0.677644	-0.25278	1.56121e-05	1.19677	-0.323198
132973861	chr9:132973861:A:G	3.26021e-09	-1.56357	-1.33285	1.71738e-09	-1.8214	-1.36357	3.88207e-07	-1.48698	-1.33371
132974013	chr9:132974013:C:T	9.60998e-09	-1.81541	-4.23322e-10	6.82397e-09	-1.80532	-4.23322e-10	1.06621e-06	-1.81036	-4.23322e-10
132974054	chr9:132974054:G:A	3.75396e-09	-1.31316	-1.44223	2.25842e-09	-1.47352	-1.43758	1.057e-06	-0.376818	-1.44222
132974067	chr9:132974067:A:G	2.38169e-09	-1.78393	-1.42647	4.44563e-09	-0.806796	-1.42704	6.67177e-07	-0.857072	-1.4221
132974336	chr9:132974336:A:G	7.28207e-08	-1.90926e-10	0.209793	5.57971e-08	-1.90926e-10	0.295958	8.30839e-06	-1.90926e-10	0.24279
132974792	chr9:132974792:A:G	7.45772e-08	-1.90926e-10	0.233627	6.18733e-08	-1.90926e-10	0.399325	8.38465e-06	-1.90926e-10	0.251927
132974801	chr9:132974801:GA:G	3.61512e-09	-1.74478	-1.0483	2.06985e-09	-1.78747	-1.21082	3.81376e-07	-1.80307	-1.03538
132974887	chr9:132974887:G:A	6.43899e-08	-1.90926e-10	0.0867481	4.77906e-08	-1.90926e-10	0.141066	7.16662e-06	-1.90926e-10	0.0949588
132975011	chr9:132975011:T:C	1.22517e-08	-1.57254	-4.23322e-10	8.43026e-09	-1.59394	-4.23322e-10	1.279e-06	-1.6284	-4.23322e-10
132975187	chr9:132975187:G:A	5.32824e-09	-1.6796	-0.725587	2.81249e-09	-1.76943	-0.922266	5.79927e-07	-1.71439	-0.704943
132975214	chr9:132975214:A:G	2.95887e-08	-1.90926e-10	-0.690816	2.09141e-08	-1.90926e-10	-0.685338	3.32237e-06	-1.90926e-10	-0.673797
132975355	chr9:132975355:C:G	1.66354e-08	-1.90926e-10	-1.26667	1.16106e-08	-1.90926e-10	-1.27385	1.8627e-06	-1.90926e-10	-1.25245
132975668	chr9:132975668:T:C	1.5383e-08	-1.90926e-10	-1.34494	1.10266e-08	-1.90926e-10	-1.32546	1.69927e-06	-1.90926e-10	-1.34428
132975685	chr9:132975685:C:A	9.95835e-09	-1.7798	-4.23322e-10	7.17556e-09	-1.75508	-4.23322e-10	1.11021e-06	-1.76993	-4.23322e-10
132975727	chr9:132975727:A:C	3.19445e-09	-1.70506	-1.21173	1.14335e-08	-0.0984519	-1.19076	1.61619e-06	-0.167668	-1.22673
132975769	chr9:132975769:T:C	3.50268e-09	-1.82095	-1.00373	4.32835e-09	-1.26426	-0.996321	6.71638e-07	-1.25721	-1.0153
132975774	chr9:132975774:A:G	1.75312e-08	0.157356	-1.37158	1.21515e-08	0.128065	-1.35637	2.53861e-06	0.430129	-1.37299
132975988	chr9:132975988:T:A	7.99176e-09	-0.637711	-1.36209	7.31354e-09	-0.377802	-1.35823	7.77126e-06	1.52553	-1.34957
132975997	chr9:132975997:A:G	1.3064e-08	-1.66566	0.157313	6.7099e-09	-1.81398	-0.00819758	1.24785e-06	-1.82671	0.173657
132976094	chr9:132976094:T:C	1.54357e-08	-1.90926e-10	-1.34152	1.11179e-08	-1.90926e-10	-1.31721	1.71288e-06	-1.90926e-10	-1.3363
132976102	chr9:132976102:C:T	9.49747e-09	-1.82718	-4.23322e-10	6.7461e-09	-1.8168	-4.23322e-10	1.0497e-06	-1.82597	-4.23322e-10
132976103	chr9:132976103:A:T	9.49364e-09	-1.82759	-4.23322e-10	6.73473e-09	-1.81849	-4.23322e-10	1.04899e-06	-1.82665	-4.23322e-10
132976129	chr9:132976129:T:A	3.40243e-09	-1.82504	-1.02868	4.04907e-09	-1.30753	-1.01975	6.3102e-07	-1.29601	-1.03889
132976524	chr9:132976524:A:G	1.51905e-08	-1.90926e-10	-1.35754	1.11601e-08	-1.90926e-10	-1.31342	1.6792e-06	-1.90926e-10	-1.35616
132976712	chr9:132976712:A:G	4.32403e-08	-1.90926e-10	-0.311435	3.06902e-08	-1.90926e-10	-0.30182	4.87888e-06	-1.90926e-10	-0.289561
132976740	chr9:132976740:T:A	1.95773e-08	-1.90926e-10	-1.10383	1.3004e-08	-1.90926e-10	-1.16051	2.14891e-06	-1.90926e-10	-1.10952
132976799	chr9:132976799:C:T	9.79028e-09	-1.79682	-4.23322e-10	7.0245e-09	-1.77636	-4.23322e-10	1.08672e-06	-1.79131	-4.23322e-10
132977033	chr9:132977033:C:T	2.88113e-09	-1.57848	-1.44155	2.66251e-09	-1.33792	-1.40858	2.97797e-07	-1.64363	-1.44219
132977070	chr9:132977070:G:A	1.30703e-08	-0.0820739	-1.42579	7.66952e-09	-0.261391	-1.42712	1.30691e-06	-0.184614	-1.42219
132977540	chr9:132977540:C:T	9.91457e-09	-1.7842	-4.23322e-10	2.73245e-08	-0.417979	-4.23322e-10	3.87523e-06	-0.51987	-4.23322e-10
132977566	chr9:132977566:A:G	6.06024e-09	-1.555	-0.721456	5.13249e-09	-1.32147	-0.7687	6.10921e-07	-1.64566	-0.7216
132977698	chr9:132977698:T:C	9.54979e-07	2.78348	-4.23322e-10	7.59315e-07	2.90665	-4.23322e-10	8.66357e-05	2.58724	-4.23322e-10
132977715	chr9:132977715:T:C	3.48653e-09	-1.8	-1.0293	3.23408e-09	-1.54745	-1.00457	4.95211e-07	-1.56018	-1.01707
132977758	chr9:132977758:T:C	2.63919e-09	-1.69468	-1.41306	1.69678e-09	-1.76179	-1.43525	2.60078e-07	-1.80938	-1.41187
132977786	chr9:132977786:C:T	1.41841e-08	-1.90926e-10	-1.42608	9.88399e-09	-1.90926e-10	-1.43485	1.57165e-06	-1.90926e-10	-1.42235
132977804	chr9:132977804:C:T	1.80008e-08	-1.90926e-10	-1.18779	1.19134e-08	-1.90926e-10	-1.2481	1.98771e-06	-1.90926e-10	-1.18749
132977948	chr9:132977948:A:G	5.71136e-09	-1.29696	-1.03879	4.40349e-09	-1.27346	-0.969902	7.24949e-07	-1.16156	-1.03457
132977992	chr9:132977992:G:A	8.73087e-09	-0.470781	-1.44056	5.24478e-09	-0.643789	-1.42474	1.03507e-06	-0.398784	-1.44122
132978410	chr9:132978410:C:T	6.28276e-08	1.50373	-1.44155	4.76643e-08	1.57884	-1.44042	1.10088e-05	1.96641	-1.44219
132978485	chr9:132978485:G:A	1.60614e-08	-1.90926e-10	-1.30179	1.08537e-08	-1.90926e-10	-1.34125	1.78762e-06	-1.90926e-10	-1.29359
132978589	chr9:132978589:T:C	1.42478e-08	-1.90926e-10	-1.4216	1.00718e-08	-1.90926e-10	-1.41602	1.56882e-06	-1.90926e-10	-1.42415
132979004	chr9:132979004:G:A	1.96842e-08	-1.90926e-10	-1.09839	1.31107e-08	-1.90926e-10	-1.15234	2.15002e-06	-1.90926e-10	-1.109
132979262	chr9:132979262:T:A	1.69923e-08	-1.90926e-10	-1.24545	1.17797e-08	-1.90926e-10	-1.25939	1.88128e-06	-1.90926e-10	-1.24252
132979997	chr9:132979997:T:C	1.48133e-08	-1.90926e-10	-1.38268	1.0844e-08	-1.90926e-10	-1.34215	1.63982e-06	-1.90926e-10	-1.37989
132980123	chr9:132980123:T:C	1.73245e-08	-1.90926e-10	-1.22609	1.23358e-08	-1.90926e-10	-1.21326	1.90005e-06	-1.90926e-10	-1.2326
132980213	chr9:132980213:G:A	1.54459e-08	-1.90926e-10	-1.34086	1.09438e-08	-1.90926e-10	-1.33299	1.66179e-06	-1.90926e-10	-1.36658
132980381	chr9:132980381:C:T	9.40031e-09	-1.69087	-0.146598	7.00162e-09	-1.74943	-0.0301892	1.01921e-06	-1.73323	-0.122216
132980385	chr9:132980385:C:G	1.67234e-08	-1.90926e-10	-1.2614	1.18372e-08	-1.90926e-10	-1.25452	1.83073e-06	-1.90926e-10	-1.26976
132980477	chr9:132980477:A:C	3.71691e-08	-0.462731	-4.23322e-10	2.67537e-08	-0.439091	-4.23322e-10	4.16598e-06	-0.447524	-4.23322e-10
132980990	chr9:132980990:G:A	1.45321e-08	-1.90926e-10	-1.40185	1.06436e-08	-1.90926e-10	-1.36081	1.60013e-06	-1.90926e-10	-1.40439
132981096	chr9:132981096:A:G	2.03909e-08	-1.26084	0.197724	1.49247e-08	-1.3938	0.371053	2.05865e-06	-1.3468	0.194371
132981451	chr9:132981451:A:T	3.56095e-08	-0.505597	-4.23322e-10	2.55806e-08	-0.483927	-4.23322e-10	3.98254e-06	-0.492557	-4.23322e-10
132981516	chr9:132981516:T:C	4.07617e-08	-1.90926e-10	-0.370465	2.5551e-08	-1.90926e-10	-0.485088	4.66713e-06	-1.90926e-10	-0.33393
132981979	chr9:132981979:C:G	2.11855e-08	-1.90926e-10	-1.02489	1.44644e-08	-1.90926e-10	-1.05408	2.34633e-06	-1.90926e-10	-1.02162
132982259	chr9:132982259:C:T	4.71492e-08	-0.224892	-4.23322e-10	2.47791e-08	-0.515762	-4.23322e-10	4.65502e-06	-0.336531	-4.23322e-10
132982533	chr9:132982533:G:A	1.24354e-07	2.17832	-1.43339	6.06032e-08	1.81783	-1.43925	1.13153e-05	1.98737	-1.43569
132983467	chr9:132983467:T:A	1.41831e-08	-1.90926e-10	-1.42616	9.85666e-09	-1.90926e-10	-1.43762	1.56191e-06	-1.90926e-10	-1.42856
132983697	chr9:132983697:C:T	1.44715e-08	-1.90926e-10	-1.40603	1.03893e-08	-1.90926e-10	-1.38499	1.60191e-06	-1.90926e-10	-1.40328
132983728	chr9:132983728:T:G	2.84926e-08	-0.489154	-0.239411	2.07149e-08	-0.276817	-0.418093	7.90337e-06	0.385064	-0.192251
132984012	chr9:132984012:A:G	1.83913e-08	-1.90926e-10	-1.16633	1.34731e-08	-1.90926e-10	-1.12507	2.01345e-06	-1.90926e-10	-1.17463
132984676	chr9:132984676:C:T	7.72219e-09	-1.32565	-0.708462	4.94277e-09	-1.50346	-0.624378	7.56207e-07	-1.47467	-0.679244
132984785	chr9:132984785:C:G	1.9943e-08	-1.90926e-10	-1.08533	1.37702e-08	-1.90926e-10	-1.10326	2.13332e-06	-1.90926e-10	-1.1168
132984970	chr9:132984970:A:C	2.68349e-08	-1.90926e-10	-0.788505	1.7495e-08	-1.90926e-10	-0.863848	2.95568e-06	-1.90926e-10	-0.790748
132985028	chr9:132985028:C:T	2.80515e-09	-1.76305	-1.2837	2.10066e-09	-1.72746	-1.25605	3.06707e-07	-1.77654	-1.2798
132985216	chr9:132985216:A:T	2.84644e-08	-1.90926e-10	-0.729555	1.91753e-08	-1.90926e-10	-0.772139	3.14764e-06	-1.90926e-10	-0.727822
132985452	chr9:132985452:G:A	2.28275e-09	-1.81372	-1.43911	1.59428e-09	-1.82301	-1.43633	2.56407e-07	-1.7967	-1.43876
132985510	chr9:132985510:C:G	2.85441e-08	-1.90926e-10	-0.726759	1.84249e-08	-1.90926e-10	-0.812063	3.07645e-06	-1.90926e-10	-0.750701
132985561	chr9:132985561:G:A	1.95322e-08	-1.90926e-10	-1.10614	1.41329e-08	-1.90926e-10	-1.07726	2.13427e-06	-1.90926e-10	-1.11635
132985585	chr9:132985585:G:A	1.64497e-08	-1.2779	-4.23322e-10	9.84962e-09	-1.43833	-4.23322e-10	1.66644e-06	-1.36379	-4.23322e-10
132985612	chr9:132985612:G:A	1.78109e-08	-1.90926e-10	-1.1984	1.2335e-08	-1.90926e-10	-1.21332	1.90756e-06	-1.90926e-10	-1.22865
132985646	chr9:132985646:C:T	1.84347e-08	-0.239815	-0.924157	1.56596e-08	-0.279605	-0.695073	2.04707e-06	-0.211307	-0.946761
132985854	chr9:132985854:G:A	1.4636e-08	-0.758703	-0.63602	8.77218e-09	-0.829674	-0.724505	1.66114e-06	-0.779277	-0.587691
132985970	chr9:132985970:A:G	1.39575e-08	-1.90926e-10	-1.44219	9.81107e-09	-1.90926e-10	-1.44225	1.54079e-06	-1.90926e-10	-1.44218
132986124	chr9:132986124:A:C	1.23558e-07	-1.90926e-10	0.738503	9.85847e-08	-1.90926e-10	0.865152	1.34197e-05	-1.90926e-10	0.722247
132986611	chr9:132986611:T:G	5.93659e-09	-1.23961	-1.05747	3.58175e-09	-1.6649	-0.785017	4.13388e-07	-1.6633	-1.09455
132986778	chr9:132986778:G:A	2.61819e-08	-1.90926e-10	-0.813139	1.73812e-08	-1.90926e-10	-0.870375	2.9339e-06	-1.90926e-10	-0.798142
132986852	chr9:132986852:G:A	2.22243e-06	-1.90926e-10	3.62815	1.87671e-06	-1.90926e-10	3.81151	0.000226361	-1.90926e-10	3.54765
132986948	chr9:132986948:C:T	9.99298e-09	-1.77632	-4.23322e-10	6.8802e-09	-1.79712	-4.23322e-10	1.04758e-06	-1.82799	-4.23322e-10
132987108	chr9:132987108:C:T	2.41282e-09	-1.81224	-1.38517	1.73758e-09	-1.82014	-1.35313	2.60919e-07	-1.82701	-1.39101
132987600	chr9:132987600:T:C	2.07506e-08	0.377072	-1.4227	1.1903e-08	0.184512	-1.43349	2.07036e-06	0.270513	-1.41727
132987670	chr9:132987670:T:C	9.83137e-09	-1.79263	-4.23322e-10	7.34456e-09	-1.7318	-4.23322e-10	1.18561e-06	-1.70422	-4.23322e-10
132987908	chr9:132987908:G:A	2.32704e-09	-1.8231	-1.41051	1.71604e-09	-1.80897	-1.37677	2.54781e-07	-1.82668	-1.41514
132988068	chr9:132988068:A:G	3.83633e-08	-1.90926e-10	-0.431106	2.49859e-08	-1.90926e-10	-0.507451	4.1363e-06	-1.90926e-10	-0.454674
132988098	chr9:132988098:A:G	2.86874e-09	-1.61679	-1.40755	3.15162e-09	-1.14341	-1.43444	4.53609e-07	-1.25959	-1.4054
132988115	chr9:132988115:G:A	1.03819e-08	-1.75408	0.0159373	7.78326e-09	-1.82505	0.151261	1.09731e-06	-1.79191	0.0102967
132988200	chr9:132988200:G:T	3.4603e-08	-1.90926e-10	-0.534268	2.59345e-08	-1.90926e-10	-0.470191	3.92398e-06	-1.90926e-10	-0.50737
132988664	chr9:132988664:A:G	5.05561e-08	-1.90926e-10	-0.155125	3.93155e-08	-1.90926e-10	-0.054145	5.54038e-06	-1.90926e-10	-0.162412
132988780	chr9:132988780:A:G	1.40425e-08	-1.43612	-4.23322e-10	8.92106e-09	-1.53735	-4.23322e-10	1.46017e-06	-1.49592	-4.23322e-10
132988790	chr9:132988790:C:T	8.41375e-09	-1.68294	-0.265404	8.91867e-09	-1.79693	0.25931	7.50259e-07	-1.82261	-0.339202
132988892	chr9:132988892:G:A	2.16598e-08	-0.744456	-0.258294	1.18838e-08	-0.742428	-0.508163	3.34168e-06	-0.389852	-0.278149
132988924	chr9:132988924:C:A	3.46189e-08	-1.90926e-10	-0.533808	2.33463e-08	-1.90926e-10	-0.575326	3.91129e-06	-1.90926e-10	-0.510608
132989383	chr9:132989383:T:C	5.04855e-08	-1.90926e-10	-0.156522	3.92586e-08	-1.90926e-10	-0.0555934	5.5325e-06	-1.90926e-10	-0.163836
132989472	chr9:132989472:A:G	2.21215e-08	-1.90926e-10	-0.981659	1.34091e-08	-1.90926e-10	-1.12983	2.39306e-06	-1.90926e-10	-1.0019
132990058	chr9:132990058:A:G	8.27217e-07	-1.90926e-10	2.63986	7.01149e-07	-1.90926e-10	2.82696	8.58696e-05	-1.90926e-10	2.57835
132990062	chr9:132990062:A:C	2.25993e-08	-1.90926e-10	-0.960291	1.68582e-08	-1.90926e-10	-0.900924	2.72822e-06	-1.90926e-10	-0.870826
132990109	chr9:132990109:T:C	2.48981e-08	-1.80042	0.937001	2.51552e-08	-1.82762	1.32693	2.60486e-06	-1.81236	0.895265
132990250	chr9:132990250:CTCAT:C	9.34594e-09	-0.450541	-1.39273	1.33503e-08	0.251472	-1.3857	2.04188e-06	0.230108	-1.39071
132990624	chr9:132990624:T:C	1.88016e-08	-1.90926e-10	-1.14426	1.29935e-08	-1.90926e-10	-1.16132	2.0011e-06	-1.90926e-10	-1.18078
132990641	chr9:132990641:T:A	1.42283e-08	-1.42298	-4.23322e-10	9.11182e-09	-1.51619	-4.23322e-10	1.50685e-06	-1.46445	-4.23322e-10
132990767	chr9:132990767:C:T	8.24944e-09	-1.7979	-0.170165	7.46723e-09	-1.82797	0.112731	8.47946e-07	-1.8169	-0.222518
132991261	chr9:132991261:C:G	7.5448e-09	-1.757	-0.300348	6.89153e-09	-1.82534	0.029866	7.24443e-07	-1.82535	-0.371476
132991306	chr9:132991306:A:G	6.6984e-09	-0.737457	-1.43888	1.16956e-08	0.175292	-1.44184	1.9625e-06	0.239352	-1.43961
132991311	chr9:132991311:C:T	2.62272e-08	-1.90926e-10	-0.811411	1.91322e-08	-1.90926e-10	-0.774391	2.90336e-06	-1.90926e-10	-0.808608
132991481	chr9:132991481:G:A	1.90906e-08	-1.90926e-10	-1.12901	1.3798e-08	-1.90926e-10	-1.10124	2.10081e-06	-1.90926e-10	-1.13215
132991705	chr9:132991705:A:T	1.42405e-08	-1.42212	-4.23322e-10	7.95302e-09	-1.65221	-4.23322e-10	1.35548e-06	-1.57032	-4.23322e-10
132991883	chr9:132991883:G:A	2.20852e-08	-1.90926e-10	-0.983302	1.57259e-08	-1.90926e-10	-0.970457	2.41926e-06	-1.90926e-10	-0.991015
132991907	chr9:132991907:C:T	3.98521e-08	-1.90926e-10	-0.393034	2.47415e-08	-1.90926e-10	-0.51728	4.2874e-06	-1.90926e-10	-0.418795
132992300	chr9:132992300:C:T	2.9187e-09	-1.64835	-1.35872	2.0319e-09	-1.71022	-1.30658	3.18279e-07	-1.69055	-1.32875
132992451	chr9:132992451:C:T	1.40138e-08	-1.90926e-10	-1.43817	9.92582e-09	-1.90926e-10	-1.43062	1.54898e-06	-1.90926e-10	-1.43688
132992602	chr9:132992602:A:C	7.78427e-09	-1.64157	-0.384535	6.06491e-09	-1.66228	-0.26096	7.05491e-07	-1.72733	-0.496006
132992993	chr9:132992993:A:G	3.57371e-08	-0.502018	-4.23322e-10	2.41317e-08	-0.542238	-4.23322e-10	5.4979e-06	-0.17011	-4.23322e-10
132993162	chr9:132993162:C:T	1.99345e-08	0.240877	-1.32663	1.32756e-08	0.169098	-1.30893	3.02681e-06	0.520566	-1.28753
132993165	chr9:132993165:G:A	2.67005e-08	-1.90926e-10	-0.793525	1.98152e-08	-1.90926e-10	-0.739317	2.94048e-06	-1.90926e-10	-0.795904
132993201	chr9:132993201:G:C	1.92493e-08	-1.90926e-10	-1.12073	1.29384e-08	-1.90926e-10	-1.16557	2.09682e-06	-1.90926e-10	-1.13405
132993384	chr9:132993384:G:A	1.85987e-08	0.287139	-1.44226	1.31269e-08	0.277934	-1.42904	4.22739e-06	1.00936	-1.44226
132993522	chr9:132993522:T:C	2.11553e-08	-1.90926e-10	-1.02632	1.40591e-08	-1.90926e-10	-1.0825	2.30036e-06	-1.90926e-10	-1.04141
132993603	chr9:132993603:G:A	6.46971e-08	-1.90926e-10	0.0915087	4.81359e-08	-1.90926e-10	0.148264	7.0875e-06	-1.90926e-10	0.0838566
132993824	chr9:132993824:T:C	2.97065e-08	-0.942397	0.255556	2.45762e-08	-0.912348	0.388365	2.95745e-06	-1.03723	0.247077
132993868	chr9:132993868:T:C	2.06549e-08	-1.05025	-4.23322e-10	1.03491e-08	-1.38887	-4.23322e-10	1.86489e-06	-1.25127	-4.23322e-10
132994012	chr9:132994012:A:G	1.71281e-08	-1.90926e-10	-1.23749	1.2641e-08	-1.90926e-10	-1.18882	1.91637e-06	-1.90926e-10	-1.22405
132994420	chr9:132994420:G:A	6.49456e-08	-1.90926e-10	0.0953421	4.83255e-08	-1.90926e-10	0.152196	7.11471e-06	-1.90926e-10	0.0876893
132994671	chr9:132994671:C:T	1.58846e-08	-1.90926e-10	-1.31286	1.17052e-08	-1.90926e-10	-1.26573	1.74433e-06	-1.90926e-10	-1.3181
132994784	chr9:132994784:G:C	2.53572e-09	-1.70558	-1.44215	2.17936e-09	-1.50463	-1.44211	3.08215e-07	-1.61332	-1.43812
132994860	chr9:132994860:G:A	1.42589e-08	-1.90926e-10	-1.42082	1.01553e-08	-1.90926e-10	-1.40777	1.57758e-06	-1.90926e-10	-1.41859
132994930	chr9:132994930:AG:A	2.06122e-08	-1.80616	0.753834	1.82175e-08	-1.82707	1.00369	2.46076e-06	-1.82462	0.85062
132995241	chr9:132995241:G:A	6.46971e-08	-1.90926e-10	0.0915087	4.81359e-08	-1.90926e-10	0.148264	7.0875e-06	-1.90926e-10	0.0838566
132995495	chr9:132995495:C:T	2.0448e-08	-1.90926e-10	-1.06032	1.6148e-08	-1.90926e-10	-0.943969	2.24869e-06	-1.90926e-10	-1.06413
132995625	chr9:132995625:C:T	7.67865e-09	-0.599598	-1.44017	5.19815e-09	-0.639373	-1.43809	1.36063e-06	-0.126309	-1.44022
132995735	chr9:132995735:C:G	1.65405e-07	-1.90926e-10	1.03019	9.80552e-08	-1.90926e-10	0.859767	1.77323e-05	-1.90926e-10	1.00091
132995768	chr9:132995768:T:C	1.19936e-08	-0.195668	-1.39817	1.20372e-08	0.143995	-1.38176	2.5779e-06	0.489561	-1.41706
132995805	chr9:132995805:C:T	1.51521e-08	-1.90926e-10	-1.36007	1.04276e-08	-1.90926e-10	-1.38131	1.66743e-06	-1.90926e-10	-1.36319
132995810	chr9:132995810:T:C	2.36092e-08	-1.90926e-10	-0.91657	1.70868e-08	-1.90926e-10	-0.887459	2.54403e-06	-1.90926e-10	-0.940726
132996132	chr9:132996132:C:T	9.32623e-09	-1.82645	-0.0189234	6.68193e-09	-1.82703	0.000670385	1.10906e-06	-1.82628	0.0553202
132996286	chr9:132996286:C:T	2.89922e-09	-1.79822	-1.21555	2.39222e-09	-1.82767	-1.02587	3.07354e-07	-1.82797	-1.22626
132996465	chr9:132996465:C:G	3.67203e-08	-0.496325	0.0214457	2.57735e-08	-0.519037	0.042619	7.12663e-06	0.0832538	0.00610915
132996697	chr9:132996697:T:C	5.01259e-08	-1.80107	1.6374	5.77197e-08	-1.76632	2.09615	5.03031e-06	-1.80707	1.54807
132996811	chr9:132996811:C:T	9.61946e-08	-1.90926e-10	0.488166	6.05872e-08	-1.90926e-10	0.37832	1.26945e-05	-1.90926e-10	0.666695
132996812	chr9:132996812:G:A	1.71694e-07	-1.90926e-10	1.06751	1.01629e-07	-1.90926e-10	0.895566	1.84026e-05	-1.90926e-10	1.03801
132996819	chr9:132996819:G:A	2.10349e-08	-1.90926e-10	-1.03203	1.39292e-08	-1.90926e-10	-1.09178	2.28799e-06	-1.90926e-10	-1.0468
132996977	chr9:132996977:A:G	2.31632e-08	-1.90926e-10	-0.935644	1.67777e-08	-1.90926e-10	-0.905714	2.4967e-06	-1.90926e-10	-0.959505
132997024	chr9:132997024:T:A	2.05586e-08	-1.90926e-10	-1.05493	1.36378e-08	-1.90926e-10	-1.11292	2.23713e-06	-1.90926e-10	-1.06928
132997059	chr9:132997059:C:T	5.08975e-07	2.15419	-4.23322e-10	4.30589e-07	2.33939	-4.23322e-10	7.85701e-05	2.48952	-4.23322e-10
132997350	chr9:132997350:C:T	1.41781e-08	-1.79398	0.367465	1.55422e-08	-1.75038	0.768178	1.4748e-06	-1.80004	0.314086
132997435	chr9:132997435:G:A	1.35631e-07	0.831729	-4.23322e-10	1.28872e-07	1.13306	-4.23322e-10	1.98114e-05	1.11178	-4.23322e-10
132997916	chr9:132997916:A:G	1.88315e-08	-1.81078	0.6681	2.11055e-08	-1.78881	1.11258	1.94595e-06	-1.81714	0.608419
132998090	chr9:132998090:C:A	3.30116e-09	-1.69623	-1.1877	2.47166e-09	-1.6191	-1.20177	3.9746e-07	-1.65149	-1.14564
132998126	chr9:132998126:A:C	1.40468e-08	-0.00192804	-1.43388	1.15283e-08	0.112349	-1.39331	3.229e-06	0.731928	-1.43423
132998153	chr9:132998153:A:G	1.76322e-08	0.233317	-1.4418	1.42261e-08	0.359382	-1.43007	4.25219e-06	1.01466	-1.44171
132998173	chr9:132998173:A:T	3.21999e-08	-1.02173	0.415484	2.60652e-08	-0.987587	0.522425	3.23161e-06	-1.09884	0.397343
132998249	chr9:132998249:T:C	1.65102e-08	-1.79878	0.524554	1.81799e-08	-1.78454	0.959093	1.68328e-06	-1.81187	0.458141
132998417	chr9:132998417:C:T	3.17989e-08	-1.90926e-10	-0.618777	1.9978e-08	-1.90926e-10	-0.731129	3.41654e-06	-1.90926e-10	-0.645847
132998893	chr9:132998893:G:C	4.93725e-08	0.269049	-0.447863	5.12048e-08	0.475462	-0.265392	8.74067e-06	0.7749	-0.481389
132998905	chr9:132998905:C:G	2.38622e-08	-1.90926e-10	-0.905914	1.55467e-08	-1.90926e-10	-0.981913	2.57969e-06	-1.90926e-10	-0.926807
132999069	chr9:132999069:T:C	1.40903e-08	-1.90926e-10	-1.43272	1.00717e-08	-1.90926e-10	-1.41603	1.55609e-06	-1.90926e-10	-1.4323
132999092	chr9:132999092:T:C	2.21594e-08	-0.979944	-4.23322e-10	1.1418e-08	-1.29057	-4.23322e-10	2.06418e-06	-1.14974	-4.23322e-10
132999254	chr9:132999254:G:A	1.49561e-08	-1.90926e-10	-1.37309	1.07153e-08	-1.90926e-10	-1.35409	1.66129e-06	-1.90926e-10	-1.36688
132999313	chr9:132999313:G:C	4.96555e-08	-1.90926e-10	-0.173099	3.72349e-08	-1.90926e-10	-0.108516	5.50252e-06	-1.90926e-10	-0.16927
132999881	chr9:132999881:A:T	3.07185e-07	1.25228	0.396964	3.09877e-07	1.49401	0.516407	5.9676e-05	1.86445	0.350007
132999884	chr9:132999884:C:T	2.36544e-08	-0.914657	-4.23322e-10	7.05249e-09	-1.77238	-4.23322e-10	1.15228e-06	-1.73273	-4.23322e-10
133000231	chr9:133000231:T:C	3.68379e-07	0.91937	0.911535	4.84483e-07	1.17142	1.2859	6.90611e-05	1.47253	0.887985
133000264	chr9:133000264:T:C	1.37852e-07	0.858074	-0.0100997	1.81739e-07	1.11524	0.361573	2.50941e-05	1.39279	-0.0446364
133000286	chr9:133000286:G:A	1.48747e-07	0.735498	0.188538	2.08385e-07	1.03189	0.581729	2.79161e-05	1.31123	0.143499
133000321	chr9:133000321:T:C	1.58472e-07	0.895281	0.092089	2.12071e-07	1.15684	0.474319	2.8993e-05	1.43711	0.055465
133000415	chr9:133000415:G:A	1.81769e-08	-1.90926e-10	-1.17806	1.20738e-08	-1.90926e-10	-1.23473	2.01332e-06	-1.90926e-10	-1.17469
133000647	chr9:133000647:G:A	2.51429e-09	-1.72022	-1.436	2.14421e-09	-1.52982	-1.43318	3.07949e-07	-1.62823	-1.42407
133000764	chr9:133000764:A:T	1.22768e-07	0.83801	-0.105922	1.67392e-07	1.14555	0.249025	2.36602e-05	1.42951	-0.14019
133000871	chr9:133000871:A:G	6.52508e-08	1.06061	-0.960577	7.87526e-08	1.70216	-1.06162	1.98513e-05	2.02772	-0.913925
133001403	chr9:133001403:CTGGCA:C	1.66781e-08	-1.90926e-10	-1.26411	1.20337e-08	-1.90926e-10	-1.23805	1.85678e-06	-1.90926e-10	-1.25563
133001439	chr9:133001439:C:T	1.53653e-07	0.863914	0.0925719	2.14402e-07	1.16953	0.472561	2.95547e-05	1.45621	0.0555598
133001891	chr9:133001891:T:A	2.82487e-09	-1.74371	-1.29604	2.37531e-09	-1.55614	-1.30449	3.51688e-07	-1.64725	-1.27223
133001900	chr9:133001900:G:A	6.33282e-08	0.914049	-0.843926	7.34684e-08	1.55408	-0.982991	1.88197e-05	1.85529	-0.794859
133002020	chr9:133002020:C:T	9.2664e-08	-1.90926e-10	0.450772	5.52595e-08	-1.90926e-10	0.286277	1.11524e-05	-1.90926e-10	0.537181
133002247	chr9:133002247:G:A	1.5587e-07	0.935219	0.0355954	2.14968e-07	1.23416	0.410563	3.00225e-05	1.52948	-0.0020074
133002560	chr9:133002560:C:T	3.15499e-09	-1.55797	-1.37125	2.02547e-09	-1.63949	-1.38047	3.24185e-07	-1.62129	-1.37963
133002624	chr9:133002624:T:C	2.24724e-08	-1.34244	0.376524	1.84785e-08	-1.30737	0.498219	2.27352e-06	-1.40197	0.348824
133002923	chr9:133002923:C:T	1.42374e-08	-1.90926e-10	-1.42234	9.95899e-09	-1.90926e-10	-1.42729	1.57013e-06	-1.90926e-10	-1.42332
133003489	chr9:133003489:G:T	6.64642e-08	0.118456	-4.23322e-10	6.25738e-08	0.410583	-4.23322e-10	9.62888e-06	0.390291	-4.23322e-10
133003580	chr9:133003580:A:G	6.10305e-08	-1.90926e-10	0.0331654	4.02192e-08	-1.90926e-10	-0.0314192	6.88554e-06	-1.90926e-10	0.054947
133003890	chr9:133003890:G:C	9.10809e-09	-0.486771	-1.38227	9.1882e-09	-0.0733002	-1.43454	1.07947e-06	-0.4388	-1.35921
133004069	chr9:133004069:C:T	1.50131e-08	-0.952618	-0.416668	1.55065e-08	-0.867983	-0.116518	1.42892e-06	-1.05939	-0.45816
133004885	chr9:133004885:G:A	9.53473e-09	-0.393478	-1.42979	8.25034e-09	-0.188908	-1.4266	1.23864e-06	-0.232284	-1.42817
133005082	chr9:133005082:C:A	5.60608e-09	-0.920437	-1.43392	3.18591e-09	-1.12548	-1.44154	4.99243e-07	-1.13898	-1.43016
133005211	chr9:133005211:T:G	1.78382e-08	-0.0197715	-1.17709	9.73103e-09	-0.183283	-1.26716	1.57732e-06	-0.267068	-1.15168
133005508	chr9:133005508:C:T	7.68296e-08	-1.90926e-10	0.263382	6.21994e-08	-1.90926e-10	0.404582	8.52547e-06	-1.90926e-10	0.268582
133005637	chr9:133005637:C:T	1.42635e-07	-1.90926e-10	0.882079	8.7104e-08	-1.90926e-10	0.74134	1.56555e-05	-1.90926e-10	0.876349
133006022	chr9:133006022:C:T	2.87885e-09	-1.58452	-1.43629	1.7298e-09	-1.79082	-1.38693	2.64636e-07	-1.76689	-1.43698
133006837	chr9:133006837:G:A	4.13831e-09	-1.50056	-1.15736	3.97575e-09	-1.14445	-1.2011	5.4789e-07	-1.33234	-1.14382
133006841	chr9:133006841:G:C	6.80623e-09	-1.48959	-0.670783	4.86154e-09	-1.61778	-0.526625	7.0647e-07	-1.54618	-0.675773
133007380	chr9:133007380:G:T	1.51715e-07	-1.90926e-10	0.943798	9.28249e-08	-1.90926e-10	0.804951	1.66685e-05	-1.90926e-10	0.939042
133007391	chr9:133007391:A:T	3.39255e-09	-1.69374	-1.16288	2.84155e-09	-1.54252	-1.13889	3.8991e-07	-1.62372	-1.1926
133007528	chr9:133007528:G:T	1.46911e-08	-1.90926e-10	-1.39097	1.00957e-08	-1.90926e-10	-1.41365	1.61395e-06	-1.90926e-10	-1.39579
133007553	chr9:133007553:A:T	4.25131e-09	-1.48754	-1.14344	4.09888e-09	-1.12549	-1.18956	5.65843e-07	-1.31545	-1.12847
133007829	chr9:133007829:G:A	3.3439e-09	-1.6865	-1.18458	2.80934e-09	-1.532	-1.16081	3.85318e-07	-1.61505	-1.21312
133007853	chr9:133007853:G:A	2.09299e-08	-1.90926e-10	-1.03703	1.49674e-08	-1.90926e-10	-1.01989	2.29513e-06	-1.90926e-10	-1.04369
133007950	chr9:133007950:A:C	3.86131e-09	-1.75952	-0.967682	2.79861e-09	-1.74746	-0.949182	4.47453e-07	-1.75766	-0.921
133008043	chr9:133008043:T:C	2.90194e-09	-1.66803	-1.3448	1.6613e-09	-1.81796	-1.4002	2.78274e-07	-1.80645	-1.34717
133008163	chr9:133008163:C:A	1.76478e-07	-0.00205576	1.09704	1.66976e-07	0.317992	1.07409	2.34752e-05	0.211567	1.0699
133008176	chr9:133008176:G:A	8.19204e-09	-0.920034	-1.05501	5.57892e-09	-0.878246	-1.12852	7.80808e-07	-1.0969	-1.02501
133008194	chr9:133008194:G:A	7.9866e-09	-0.893657	-1.10679	5.44571e-09	-0.854835	-1.1761	7.56975e-07	-1.07446	-1.07844
133008217	chr9:133008217:A:G	4.17335e-09	-1.51311	-1.13638	3.97189e-09	-1.16314	-1.18338	5.52051e-07	-1.3473	-1.12129
133008261	chr9:133008261:G:A	1.46855e-08	-1.90926e-10	-1.39135	1.00929e-08	-1.90926e-10	-1.41393	1.61336e-06	-1.90926e-10	-1.39616
133008303	chr9:133008303:G:T	8.96713e-08	-1.90926e-10	0.417942	5.9555e-08	-1.90926e-10	0.361137	1.03116e-05	-1.90926e-10	0.458789
133008309	chr9:133008309:G:A	5.87e-08	-1.90926e-10	-0.00576829	3.93492e-08	-1.90926e-10	-0.0532872	6.21415e-06	-1.90926e-10	-0.0476465
133008456	chr9:133008456:C:A	2.87184e-08	-1.90926e-10	-0.720671	1.95979e-08	-1.90926e-10	-0.750339	2.95214e-06	-1.90926e-10	-0.791944
133008945	chr9:133008945:C:T	1.93382e-08	-1.90926e-10	-1.11613	1.40912e-08	-1.90926e-10	-1.08021	2.13194e-06	-1.90926e-10	-1.11745
133009186	chr9:133009186:T:C	1.04434e-08	-0.864887	-0.867354	1.1547e-08	-0.387348	-0.891989	1.51515e-06	-0.610053	-0.848906
133009218	chr9:133009218:T:C	1.5402e-07	-0.00197715	0.96085	1.45911e-07	0.317392	0.93984	2.04706e-05	0.210384	0.934132
133009419	chr9:133009419:T:G	5.47431e-09	-1.51896	-0.859186	5.13562e-09	-1.1622	-0.927359	7.11985e-07	-1.35228	-0.861894
133009556	chr9:133009556:G:C	2.58719e-08	-1.90926e-10	-0.825051	1.67089e-08	-1.90926e-10	-0.909825	2.80747e-06	-1.90926e-10	-0.842192
133009607	chr9:133009607:G:A	1.39582e-08	-1.90926e-10	-1.44214	9.84736e-09	-1.90926e-10	-1.43856	1.54079e-06	-1.90926e-10	-1.44218
133009663	chr9:133009663:G:A	2.73836e-08	-1.90926e-10	-0.768264	1.87513e-08	-1.90926e-10	-0.794502	2.82502e-06	-1.90926e-10	-0.835961
133009668	chr9:133009668:A:G	3.08971e-09	-1.69537	-1.25476	2.42398e-09	-1.53729	-1.30306	3.7979e-07	-1.61883	-1.22378
133009784	chr9:133009784:AAG:A	1.70392e-08	-1.90926e-10	-1.24269	1.17708e-08	-1.90926e-10	-1.26014	1.81303e-06	-1.90926e-10	-1.27947
133009898	chr9:133009898:C:T	1.39567e-08	-1.90926e-10	-1.44225	9.85331e-09	-1.90926e-10	-1.43796	1.54068e-06	-1.90926e-10	-1.44225
133010530	chr9:133010530:G:A	1.20309e-07	-1.90926e-10	0.711858	7.20942e-08	-1.90926e-10	0.55221	1.32909e-05	-1.90926e-10	0.712601
133010535	chr9:133010535:C:T	1.28973e-07	-1.90926e-10	0.781391	7.71828e-08	-1.90926e-10	0.620413	1.42729e-05	-1.90926e-10	0.783885
133010621	chr9:133010621:A:G	3.80051e-08	-1.90926e-10	-0.440488	2.42336e-08	-1.90926e-10	-0.538021	4.11102e-06	-1.90926e-10	-0.460805
133010989	chr9:133010989:A:C	1.18765e-08	-1.60365	-4.23322e-10	7.39178e-09	-1.7254	-4.23322e-10	1.22778e-06	-1.66926	-4.23322e-10
133011084	chr9:133011084:G:T	2.77329e-08	-1.90926e-10	-0.755589	1.89979e-08	-1.90926e-10	-0.781433	2.85753e-06	-1.90926e-10	-0.82452
133011808	chr9:133011808:C:T	2.54312e-08	-1.90926e-10	-0.84223	1.57467e-08	-1.90926e-10	-0.96913	2.74987e-06	-1.90926e-10	-0.862921
133012149	chr9:133012149:C:T	9.2073e-09	-0.702463	-1.15575	6.40906e-09	-0.654961	-1.21309	8.56145e-07	-0.90161	-1.12818
133012198	chr9:133012198:G:A	4.13156e-09	-1.69528	-0.964273	3.1743e-09	-1.5296	-1.04107	5.19623e-07	-1.61126	-0.917872
133012468	chr9:133012468:C:T	1.91496e-08	-1.5354	0.40947	8.72682e-09	-1.70916	0.149801	1.90502e-06	-1.72595	0.495969
133012521	chr9:133012521:TGGTGAAAC:T	1.99218e-08	-1.45509	0.3687	8.85254e-09	-1.65614	0.111086	1.91988e-06	-1.67628	0.454061
133012664	chr9:133012664:G:A	3.20496e-09	-1.68919	-1.22432	2.48616e-09	-1.53634	-1.27868	3.92904e-07	-1.61523	-1.19344
133012680	chr9:133012680:A:T	1.51277e-08	-1.90926e-10	-1.36168	1.03126e-08	-1.90926e-10	-1.39239	1.65452e-06	-1.90926e-10	-1.37097
133012703	chr9:133012703:T:A	1.84426e-08	-1.50957	0.346026	8.35333e-09	-1.69085	0.0877452	1.81391e-06	-1.70946	0.430462
133012710	chr9:133012710:A:G	2.48753e-07	-1.90926e-10	1.43825	1.59745e-07	-1.90926e-10	1.34782	2.96388e-05	-1.90926e-10	1.51461
133012763	chr9:133012763:G:A	2.08256e-08	-1.55762	0.515596	9.45205e-09	-1.72109	0.241555	2.09935e-06	-1.73777	0.604923
133012799	chr9:133012799:GAGAA:G	2.22581e-08	-1.50501	0.529512	9.90303e-09	-1.68763	0.254705	2.19749e-06	-1.7064	0.61924
133012860	chr9:133012860:G:GA	2.73997e-08	-1.90926e-10	-0.767678	2.03877e-08	-1.90926e-10	-0.710834	3.05499e-06	-1.90926e-10	-0.7577
133012895	chr9:133012895:C:T	2.86608e-09	-1.59935	-1.42591	1.62753e-09	-1.79681	-1.44189	2.65025e-07	-1.77577	-1.42663
133012909	chr9:133012909:C:T	6.6625e-08	-1.90926e-10	0.120872	4.39153e-08	-1.90926e-10	0.0564998	7.06178e-06	-1.90926e-10	0.0802207
133012910	chr9:133012910:G:A	1.40578e-08	-1.90926e-10	-1.43503	9.81364e-09	-1.90926e-10	-1.44199	1.5519e-06	-1.90926e-10	-1.435
133013020	chr9:133013020:G:A	3.71164e-09	-1.62755	-1.13919	2.92644e-09	-1.44879	-1.20319	4.65211e-07	-1.53997	-1.09977
133013129	chr9:133013129:G:A	2.12079e-08	-1.50023	0.4764	9.48965e-09	-1.68635	0.210786	2.08374e-06	-1.70467	0.564361
133013238	chr9:133013238:T:C	1.24075e-07	-1.90926e-10	0.742677	8.11763e-08	-1.90926e-10	0.670859	1.46865e-05	-1.90926e-10	0.812455
133013246	chr9:133013246:G:A	1.42503e-08	-1.90926e-10	-1.42143	9.88609e-09	-1.90926e-10	-1.43463	1.56826e-06	-1.90926e-10	-1.42451
133013364	chr9:133013364:C:T	2.38317e-08	-1.49854	0.591344	1.05793e-08	-1.68299	0.316135	2.3524e-06	-1.70186	0.682821
133013509	chr9:133013509:C:A	2.08251e-08	-1.49667	0.454619	9.32033e-09	-1.68173	0.188168	2.04538e-06	-1.70073	0.541836
133013617	chr9:133013617:A:T	2.32361e-08	-1.90926e-10	-0.932502	1.45299e-08	-1.90926e-10	-1.04956	2.51225e-06	-1.90926e-10	-0.953297
133013624	chr9:133013624:T:C	2.21567e-07	0.0455822	1.27694	2.10399e-07	0.371123	1.25212	2.95226e-05	0.260949	1.24973
133013643	chr9:133013643:C:T	8.417e-09	-0.737376	-1.21058	5.88593e-09	-0.690217	-1.26298	7.84382e-07	-0.931914	-1.18542
133013645	chr9:133013645:T:C	1.40615e-08	-1.90926e-10	-1.43477	9.81401e-09	-1.90926e-10	-1.44195	1.5524e-06	-1.90926e-10	-1.43468
133013676	chr9:133013676:A:G	2.3285e-08	-1.53471	0.60431	1.0471e-08	-1.70699	0.329832	2.33142e-06	-1.72422	0.696216
133013705	chr9:133013705:GGAGGCT:G	3.55502e-08	-1.63293	1.12567	1.81153e-08	-1.76604	0.937033	3.67345e-06	-1.7677	1.19436
133013728	chr9:133013728:G:A	1.40257e-08	-1.90926e-10	-1.43732	9.81318e-09	-1.90926e-10	-1.44204	1.54646e-06	-1.90926e-10	-1.43851
133013756	chr9:133013756:G:A	2.36101e-08	-1.53981	0.623279	1.05994e-08	-1.71011	0.345138	2.36834e-06	-1.72744	0.715151
133013851	chr9:133013851:T:C	1.39935e-08	-1.90926e-10	-1.43962	9.9632e-09	-1.90926e-10	-1.42686	1.54503e-06	-1.90926e-10	-1.43943
133014026	chr9:133014026:A:G	1.44161e-07	-0.0648602	0.957583	1.34858e-07	0.252142	0.926316	1.91166e-05	0.144373	0.931708
133014049	chr9:133014049:ACAGTT:A	1.317e-08	-1.50027	-4.23322e-10	8.12074e-09	-1.63134	-4.23322e-10	1.36641e-06	-1.56229	-4.23322e-10
133014189	chr9:133014189:C:T	2.35391e-08	-1.90926e-10	-0.919544	1.49558e-08	-1.90926e-10	-1.02067	2.56135e-06	-1.90926e-10	-0.933942
133014192	chr9:133014192:G:A	8.31963e-09	-0.742341	-1.21725	5.82332e-09	-0.695579	-1.26831	7.74953e-07	-0.936722	-1.19271
133014577	chr9:133014577:C:T	2.07941e-08	-1.55261	0.509074	9.42348e-09	-1.71803	0.235469	2.09111e-06	-1.73492	0.598143
133014584	chr9:133014584:A:T	2.77131e-08	-1.90926e-10	-0.756303	1.89827e-08	-1.90926e-10	-0.782233	2.85541e-06	-1.90926e-10	-0.825259
133014692	chr9:133014692:A:G	2.89326e-09	-1.62644	-1.38939	1.63428e-09	-1.80745	-1.42711	2.70979e-07	-1.78939	-1.39081
133014975	chr9:133014975:G:A	2.82896e-09	-1.63614	-1.40216	1.62039e-09	-1.80947	-1.43362	2.66764e-07	-1.79256	-1.40331
133015042	chr9:133015042:T:C	3.94958e-09	-1.58034	-1.12426	3.17823e-09	-1.38009	-1.18935	5.01437e-07	-1.48091	-1.08385
133015156	chr9:133015156:A:G	2.14763e-08	-1.51894	0.507682	9.61843e-09	-1.69655	0.234468	2.13005e-06	-1.71513	0.596802
133015248	chr9:133015248:T:C	1.13262e-08	-1.65109	-4.23322e-10	8.75327e-09	-1.55634	-4.23322e-10	1.29397e-06	-1.61676	-4.23322e-10
133015333	chr9:133015333:C:G	1.39606e-08	-1.90926e-10	-1.44197	9.83788e-09	-1.90926e-10	-1.43952	1.54094e-06	-1.90926e-10	-1.44208
133015373	chr9:133015373:T:C	1.39636e-08	-1.90926e-10	-1.44175	9.83182e-09	-1.90926e-10	-1.44014	1.54111e-06	-1.90926e-10	-1.44197
133015604	chr9:133015604:G:A	2.15204e-08	-1.51864	0.509436	9.63451e-09	-1.69665	0.236236	2.13423e-06	-1.71504	0.598675
133015840	chr9:133015840:T:G	1.04998e-08	-0.708045	-1.0188	7.18411e-09	-0.661568	-1.09232	9.7502e-07	-0.909651	-0.990122
133015880	chr9:133015880:A:G	2.03999e-08	-1.06268	-4.23322e-10	7.55549e-09	-1.70349	-4.23322e-10	1.26133e-06	-1.64231	-4.23322e-10
133016492	chr9:133016492:T:C	2.06578e-08	-1.52202	0.471903	9.29981e-09	-1.69833	0.202564	2.04955e-06	-1.71674	0.559878
133016602	chr9:133016602:C:A	4.63557e-09	-1.55087	-0.99358	3.71094e-09	-1.34187	-1.07261	5.92706e-07	-1.44784	-0.949697
133016634	chr9:133016634:G:A	2.12266e-08	-1.90926e-10	-1.02295	1.39128e-08	-1.90926e-10	-1.09295	2.29917e-06	-1.90926e-10	-1.04193
133016955	chr9:133016955:A:C	1.19172e-08	-1.60023	-4.23322e-10	7.41037e-09	-1.72288	-4.23322e-10	1.23039e-06	-1.66714	-4.23322e-10
133017158	chr9:133017158:G:A	2.78731e-08	-1.90926e-10	-0.750546	1.90917e-08	-1.90926e-10	-0.776508	2.87121e-06	-1.90926e-10	-0.819743
133017413	chr9:133017413:G:A	1.32174e-08	-1.49667	-4.23322e-10	8.1444e-09	-1.62843	-4.23322e-10	1.37071e-06	-1.55915	-4.23322e-10
133017427	chr9:133017427:T:C	4.46722e-09	-1.53402	-1.04742	3.62319e-09	-1.31839	-1.12002	5.72178e-07	-1.42681	-1.00597
133017575	chr9:133017575:T:C	6.32051e-09	-1.46447	-0.76994	4.45126e-09	-1.59834	-0.634231	6.58784e-07	-1.52488	-0.766956
133017594	chr9:133017594:T:C	1.31497e-08	-1.11465	-0.387159	1.51312e-08	-0.621718	-0.38729	1.78983e-06	-0.92304	-0.369313
133017783	chr9:133017783:A:G	2.60134e-08	-1.28868	0.469087	2.36009e-08	-0.84324	0.278761	3.67861e-06	-1.07276	0.500822
133017987	chr9:133017987:A:C	2.66536e-08	-1.2909	0.495615	2.41394e-08	-0.846662	0.304746	3.76702e-06	-1.07572	0.527526
133018173	chr9:133018173:T:C	2.14538e-08	-1.90926e-10	-1.01231	1.39541e-08	-1.90926e-10	-1.08999	2.35847e-06	-1.90926e-10	-1.01646
133018256	chr9:133018256:C:T	1.75441e-07	0.00822774	1.08086	1.64422e-07	0.326771	1.0499	2.28227e-05	0.19964	1.05364
133018603	chr9:133018603:C:T	1.77469e-08	-1.17472	-0.0272809	1.96888e-08	-0.706765	-0.038949	2.32082e-06	-0.99752	-0.0350341
133018711	chr9:133018711:G:A	2.29688e-07	0.233612	1.1249	2.18642e-07	0.569725	1.09195	3.02871e-05	0.439075	1.09717
133018743	chr9:133018743:C:T	2.296e-09	-1.82051	-1.42653	1.73024e-09	-1.73632	-1.44118	2.6314e-07	-1.7906	-1.41895
133018785	chr9:133018785:T:C	1.4534e-08	-1.90926e-10	-1.40171	1.00166e-08	-1.90926e-10	-1.42152	1.59738e-06	-1.90926e-10	-1.40611
133019109	chr9:133019109:T:C	6.59463e-08	-1.90926e-10	0.110633	4.38818e-08	-1.90926e-10	0.0557373	6.98078e-06	-1.90926e-10	0.068685
133020362	chr9:133020362:G:A	1.08549e-08	-1.69359	-4.23322e-10	7.08529e-09	-1.76774	-4.23322e-10	1.15785e-06	-1.72791	-4.23322e-10
133020428	chr9:133020428:G:C	1.4371e-08	-1.90926e-10	-1.413	9.92067e-09	-1.90926e-10	-1.43114	1.58721e-06	-1.90926e-10	-1.4125
133020550	chr9:133020550:C:T	1.42764e-08	-1.90926e-10	-1.4196	1.0446e-08	-1.90926e-10	-1.37954	1.57745e-06	-1.90926e-10	-1.41866
133021081	chr9:133021081:T:G	8.82301e-09	-1.73663	-0.164214	6.42757e-09	-1.78206	-0.0831059	1.06151e-06	-1.75297	-0.0618095
133021242	chr9:133021242:A:AT	3.68886e-09	-1.75288	-1.02001	2.84449e-09	-1.61704	-1.06334	4.31903e-07	-1.71357	-1.00046
133021273	chr9:133021273:C:G	2.95432e-08	-1.90926e-10	-0.692355	1.8328e-08	-1.90926e-10	-0.817332	2.90316e-06	-1.90926e-10	-0.808678
133021372	chr9:133021372:A:T	2.77908e-09	-1.64874	-1.40735	1.61002e-09	-1.81283	-1.43669	2.64124e-07	-1.79726	-1.40855
133021442	chr9:133021442:A:G	2.9173e-08	-1.90926e-10	-0.704964	1.96981e-08	-1.90926e-10	-0.745242	2.98397e-06	-1.90926e-10	-0.781222
133021623	chr9:133021623:C:T	2.08633e-07	0.0895502	1.17282	1.96117e-07	0.411534	1.14141	2.72171e-05	0.285038	1.14433
133021649	chr9:133021649:A:G	1.96218e-08	-1.90926e-10	-1.10157	1.34229e-08	-1.90926e-10	-1.1288	2.05715e-06	-1.90926e-10	-1.15315
133021683	chr9:133021683:C:T	2.11833e-08	-1.90926e-10	-1.02499	1.44772e-08	-1.90926e-10	-1.05319	2.3622e-06	-1.90926e-10	-1.01488
133022002	chr9:133022002:C:T	3.94511e-09	-1.29039	-1.41534	3.60428e-09	-1.01562	-1.42803	4.77283e-07	-1.21078	-1.40335
133022089	chr9:133022089:T:C	9.72965e-09	-1.80303	-4.23322e-10	6.81847e-09	-1.80613	-4.23322e-10	1.07988e-06	-1.79763	-4.23322e-10
133022210	chr9:133022210:C:T	4.84906e-08	-0.196838	-4.23322e-10	4.63049e-08	0.109483	-4.23322e-10	6.28891e-06	-0.0356882	-4.23322e-10
133022368	chr9:133022368:G:T	8.50135e-08	-1.90926e-10	0.364603	6.50061e-08	-1.90926e-10	0.448717	9.11373e-06	-1.90926e-10	0.335306
133022378	chr9:133022378:G:A	2.04772e-08	-1.90926e-10	-1.0589	1.33179e-08	-1.90926e-10	-1.13666	2.24881e-06	-1.90926e-10	-1.06408
133022383	chr9:133022383:G:A	1.20781e-08	-1.29473	-0.292082	7.48215e-09	-1.45328	-0.259964	1.32123e-06	-1.34845	-0.247469
133022480	chr9:133022480:G:C	1.39836e-08	-1.90926e-10	-1.44032	9.84635e-09	-1.90926e-10	-1.43866	1.54207e-06	-1.90926e-10	-1.44135
133022675	chr9:133022675:C:A	2.12394e-07	0.0198296	1.26041	1.99545e-07	0.340521	1.22976	2.7746e-05	0.2149	1.23372
133022704	chr9:133022704:G:A	3.90751e-09	-1.44852	-1.26678	3.48792e-09	-1.2218	-1.25466	4.42326e-07	-1.40222	-1.28796
133022720	chr9:133022720:T:C	1.41947e-08	-1.90926e-10	-1.42534	1.02474e-08	-1.90926e-10	-1.39874	1.57026e-06	-1.90926e-10	-1.42324
133023549	chr9:133023549:T:C	1.44073e-08	-1.90926e-10	-1.41048	1.00065e-08	-1.90926e-10	-1.42253	1.60444e-06	-1.90926e-10	-1.4017
133023713	chr9:133023713:G:C	1.36422e-07	-1.90926e-10	0.837547	9.0678e-08	-1.90926e-10	0.781551	1.46294e-05	-1.90926e-10	0.808561
133023761	chr9:133023761:G:C	5.43792e-09	-1.75577	-0.629044	4.45136e-09	-1.63732	-0.595234	5.94629e-07	-1.73091	-0.663385
133023860	chr9:133023860:G:A	9.52301e-09	-1.8245	-4.23322e-10	6.73523e-09	-1.81841	-4.23322e-10	1.05597e-06	-1.82001	-4.23322e-10
133024168	chr9:133024168:G:A	1.90275e-08	-1.90926e-10	-1.13232	1.30581e-08	-1.90926e-10	-1.15635	2.00061e-06	-1.90926e-10	-1.18103
133024280	chr9:133024280:G:C	9.63852e-09	-1.81244	-4.23322e-10	6.83975e-09	-1.80301	-4.23322e-10	1.07222e-06	-1.80474	-4.23322e-10
133024501	chr9:133024501:G:A	2.51005e-09	-1.71565	-1.44225	1.9858e-09	-1.60145	-1.43829	2.96905e-07	-1.64656	-1.44225
133024548	chr9:133024548:G:C	5.35506e-09	-1.69133	-0.708833	4.53801e-09	-1.53566	-0.677614	5.99931e-07	-1.6443	-0.741117
133024665	chr9:133024665:A:G	3.55455e-08	-1.90926e-10	-0.507396	2.0232e-08	-1.90926e-10	-0.718498	3.81439e-06	-1.90926e-10	-0.535696
133025234	chr9:133025234:A:C	9.81618e-09	-1.79418	-4.23322e-10	6.69102e-09	-1.825	-4.23322e-10	1.06208e-06	-1.81425	-4.23322e-10
133025260	chr9:133025260:A:T	3.74775e-08	-1.90926e-10	-0.454468	2.49558e-08	-1.90926e-10	-0.508657	4.35251e-06	-1.90926e-10	-0.403722
133025312	chr9:133025312:G:A	3.05733e-09	-1.79851	-1.16216	2.42866e-09	-1.7289	-1.10952	3.54107e-07	-1.76202	-1.15061
133025447	chr9:133025447:C:CCCTCTGTCACACCCA	1.7382e-08	-1.90926e-10	-1.22277	1.11432e-08	-1.90926e-10	-1.31493	1.89744e-06	-1.90926e-10	-1.23397
133025668	chr9:133025668:C:T	1.7653e-08	-1.90926e-10	-1.2073	1.12764e-08	-1.90926e-10	-1.30305	1.92642e-06	-1.90926e-10	-1.21881
133025870	chr9:133025870:T:A	3.48707e-09	-1.54768	-1.28146	2.31195e-09	-1.51569	-1.37198	3.3937e-07	-1.70695	-1.24819
133025972	chr9:133025972:T:C	1.80843e-08	-1.90926e-10	-1.18316	1.14894e-08	-1.90926e-10	-1.28434	1.97233e-06	-1.90926e-10	-1.19526
133025984	chr9:133025984:T:C	2.24981e-08	-1.90926e-10	-0.964776	1.62661e-08	-1.90926e-10	-0.936678	2.49674e-06	-1.90926e-10	-0.959488
133026378	chr9:133026378:T:C	7.37519e-09	-1.50891	-0.571177	3.97686e-09	-1.53124	-0.814029	6.89266e-07	-1.6475	-0.599107
133026897	chr9:133026897:G:T	4.12397e-09	-1.69261	-0.96878	2.79681e-09	-1.66915	-1.02813	4.63222e-07	-1.66821	-0.975818
133027014	chr9:133027014:A:G	1.62611e-08	-1.90926e-10	-1.28943	1.06038e-08	-1.90926e-10	-1.36455	1.77766e-06	-1.90926e-10	-1.29918
133027037	chr9:133027037:T:C	1.74303e-08	-1.90926e-10	-1.22	1.11717e-08	-1.90926e-10	-1.31238	1.90217e-06	-1.90926e-10	-1.23148
133027038	chr9:133027038:G:A	1.68344e-08	-1.90926e-10	-1.25478	1.08867e-08	-1.90926e-10	-1.33822	1.83904e-06	-1.90926e-10	-1.26523
133027095	chr9:133027095:C:T	1.76271e-08	-1.90926e-10	-1.20877	1.15627e-08	-1.90926e-10	-1.27798	1.92407e-06	-1.90926e-10	-1.22003
133027302	chr9:133027302:C:T	3.11276e-09	-1.80867	-1.13403	2.50484e-09	-1.72974	-1.0778	3.58586e-07	-1.78174	-1.11833
133027320	chr9:133027320:T:C	2.43493e-08	-1.90926e-10	-0.885707	1.50303e-08	-1.90926e-10	-1.0157	2.65775e-06	-1.90926e-10	-0.896996
133027575	chr9:133027575:A:G	6.29419e-09	-1.60248	-0.6361	3.16964e-09	-1.72745	-0.844695	7.05359e-07	-1.59272	-0.630803
133027651	chr9:133027651:G:A	3.0228e-09	-1.62112	-1.35091	1.79218e-09	-1.77278	-1.36955	3.13533e-07	-1.69447	-1.33985
133027679	chr9:133027679:G:A	2.13928e-08	-1.90926e-10	-1.01515	1.32952e-08	-1.90926e-10	-1.13836	2.32686e-06	-1.90926e-10	-1.02995
133027834	chr9:133027834:G:A	1.63445e-08	-1.90926e-10	-1.28432	1.07365e-08	-1.90926e-10	-1.35212	1.78624e-06	-1.90926e-10	-1.29436
133027878	chr9:133027878:G:C	1.19593e-08	-1.5967	-4.23322e-10	6.68391e-09	-1.82606	-4.23322e-10	1.05823e-06	-1.81787	-4.23322e-10
133027904	chr9:133027904:T:C	9.57864e-09	-0.87501	-0.943662	6.04828e-09	-1.10715	-0.818839	6.25943e-07	-1.35217	-0.990799
133028238	chr9:133028238:G:A	3.91018e-09	-1.82581	-0.888813	2.60057e-09	-1.81875	-0.951282	4.49848e-07	-1.81868	-0.854642
133028247	chr9:133028247:C:T	2.40562e-08	-1.90926e-10	-0.897815	1.82828e-08	-1.90926e-10	-0.819804	2.64919e-06	-1.90926e-10	-0.900222
133028267	chr9:133028267:A:G	1.86709e-08	-1.90926e-10	-1.15124	1.38149e-08	-1.90926e-10	-1.10002	2.0566e-06	-1.90926e-10	-1.15342
133028610	chr9:133028610:T:C	2.95601e-09	-1.76882	-1.22555	2.00521e-09	-1.8194	-1.21061	3.29982e-07	-1.76337	-1.21982
133028646	chr9:133028646:A:C	1.63543e-08	-1.90926e-10	-1.28371	1.14027e-08	-1.90926e-10	-1.29192	1.76507e-06	-1.90926e-10	-1.30629
133028676	chr9:133028676:C:T	2.86261e-08	-1.90926e-10	-0.72389	2.15156e-08	-1.90926e-10	-0.656986	3.09533e-06	-1.90926e-10	-0.74458
133028871	chr9:133028871:A:C	1.55112e-08	-1.33665	-4.23322e-10	7.04841e-09	-1.77296	-4.23322e-10	1.07872e-06	-1.7987	-4.23322e-10
133028879	chr9:133028879:A:G	3.1712e-09	-1.80432	-1.11978	2.23539e-09	-1.82795	-1.09339	3.52866e-07	-1.8031	-1.11305
133028953	chr9:133028953:T:C	3.24472e-09	-1.80767	-1.09351	2.29941e-09	-1.82754	-1.06557	3.61658e-07	-1.80555	-1.08598
133029363	chr9:133029363:A:G	3.30806e-09	-1.48679	-1.39505	2.30207e-09	-1.51875	-1.3732	3.65353e-07	-1.49194	-1.38943
133029364	chr9:133029364:C:A	4.77316e-08	-1.90926e-10	-0.212615	3.12842e-08	-1.90926e-10	-0.28265	5.09239e-06	-1.90926e-10	-0.246729
133029471	chr9:133029471:C:T	1.41546e-08	-1.90926e-10	-1.42817	9.89318e-09	-1.90926e-10	-1.43392	1.56443e-06	-1.90926e-10	-1.42695
133029651	chr9:133029651:C:T	3.27651e-09	-1.51624	-1.37519	2.28994e-09	-1.5474	-1.34983	3.62375e-07	-1.52093	-1.36862
133029762	chr9:133029762:G:C	3.62326e-09	-1.78845	-1.00238	2.1038e-09	-1.82299	-1.15903	4.38784e-07	-1.75003	-0.948192
133029769	chr9:133029769:A:G	2.90474e-09	-1.79071	-1.22115	2.0136e-09	-1.82687	-1.19897	3.23548e-07	-1.78946	-1.21342
133029772	chr9:133029772:G:A	1.55818e-08	-1.3321	-4.23322e-10	1.30336e-08	-1.15823	-4.23322e-10	1.9016e-06	-1.23178	-4.23322e-10
133029868	chr9:133029868:T:C	3.14915e-09	-1.75117	-1.17991	2.1271e-09	-1.81449	-1.15651	3.51197e-07	-1.74926	-1.17162
133030314	chr9:133030314:C:T	4.1697e-09	-1.74063	-0.909738	2.36733e-09	-1.80094	-1.06306	4.93137e-07	-1.69222	-0.889223
133030482	chr9:133030482:A:C	1.76962e-08	-1.90926e-10	-1.20486	1.17084e-08	-1.90926e-10	-1.26546	1.93708e-06	-1.90926e-10	-1.21329
133030670	chr9:133030670:C:T	3.52652e-09	-1.80825	-1.00964	2.07603e-09	-1.82793	-1.16737	4.22811e-07	-1.77947	-0.955835
133030719	chr9:133030719:C:T	6.32261e-08	0.0685086	-4.23322e-10	4.87847e-08	0.161654	-4.23322e-10	7.55663e-06	0.147949	-4.23322e-10
133030990	chr9:133030990:G:A	1.42932e-08	-1.90926e-10	-1.41842	1.01958e-08	-1.90926e-10	-1.40378	1.58659e-06	-1.90926e-10	-1.41289
133031464	chr9:133031464:G:A	1.52669e-08	-1.90926e-10	-1.35252	1.07498e-08	-1.90926e-10	-1.35088	1.65129e-06	-1.90926e-10	-1.37292
133031641	chr9:133031641:C:T	1.39954e-08	-1.90926e-10	-1.43948	9.8976e-09	-1.90926e-10	-1.43347	1.54142e-06	-1.90926e-10	-1.44177
133032412	chr9:133032412:TAA:T	2.36029e-08	-1.90926e-10	-0.916838	1.69069e-08	-1.90926e-10	-0.898039	2.67427e-06	-1.90926e-10	-0.890798
133032770	chr9:133032770:A:T	1.37005e-08	-1.46078	-4.23322e-10	9.72964e-09	-1.45059	-4.23322e-10	1.52534e-06	-1.45226	-4.23322e-10
133032804	chr9:133032804:A:G	4.07898e-09	-1.41094	-1.26142	2.78045e-09	-1.41899	-1.28416	4.49433e-07	-1.40206	-1.27218
133032812	chr9:133032812:G:A	2.31065e-09	-1.79984	-1.44084	1.71379e-09	-1.76275	-1.42431	2.78285e-07	-1.7117	-1.44188
133032913	chr9:133032913:A:G	4.48133e-09	-1.40796	-1.17033	3.05847e-09	-1.40934	-1.19851	4.9297e-07	-1.39773	-1.18405
133032981	chr9:133032981:G:C	3.49276e-08	-1.90926e-10	-0.524929	2.50071e-08	-1.90926e-10	-0.506604	3.96737e-06	-1.90926e-10	-0.496372
133033239	chr9:133033239:G:A	1.90382e-08	-1.90926e-10	-1.13176	1.46845e-08	-1.90926e-10	-1.03897	2.14056e-06	-1.90926e-10	-1.11341
133033480	chr9:133033480:T:C	2.41006e-08	-1.90926e-10	-0.895971	1.65931e-08	-1.90926e-10	-0.916777	2.67143e-06	-1.90926e-10	-0.891862
133033715	chr9:133033715:G:C	4.75483e-08	-1.90926e-10	-0.216462	3.28559e-08	-1.90926e-10	-0.233633	4.99739e-06	-1.90926e-10	-0.265561
133033730	chr9:133033730:T:C	1.39661e-08	-1.90926e-10	-1.44158	9.86178e-09	-1.90926e-10	-1.4371	1.54225e-06	-1.90926e-10	-1.44123
133033741	chr9:133033741:T:C	1.40165e-08	-1.90926e-10	-1.43797	9.98015e-09	-1.90926e-10	-1.42517	1.54301e-06	-1.90926e-10	-1.44074
133034066	chr9:133034066:C:T	1.08953e-07	0.612706	-4.23322e-10	5.67154e-08	0.312283	-4.23322e-10	8.89871e-06	0.31143	-4.23322e-10
133034180	chr9:133034180:G:A	1.39566e-08	-1.90926e-10	-1.44226	9.81835e-09	-1.90926e-10	-1.44151	1.5408e-06	-1.90926e-10	-1.44217
133034308	chr9:133034308:T:C	1.41507e-08	-1.90926e-10	-1.42844	1.01034e-08	-1.90926e-10	-1.41289	1.56443e-06	-1.90926e-10	-1.42695
133034682	chr9:133034682:T:G	2.30867e-08	-1.90926e-10	-0.938953	1.59085e-08	-1.90926e-10	-0.958907	2.55864e-06	-1.90926e-10	-0.934999
133034941	chr9:133034941:T:C	2.68747e-09	-1.76449	-1.32512	2.04706e-09	-1.71618	-1.29318	3.18453e-07	-1.68813	-1.33062
133035216	chr9:133035216:A:G	2.27197e-08	-1.90926e-10	-0.954976	1.62393e-08	-1.90926e-10	-0.938327	2.43002e-06	-1.90926e-10	-0.986575
133035683	chr9:133035683:GT:G	5.55538e-08	-1.90926e-10	-0.0608567	3.95217e-08	-1.90926e-10	-0.0489142	5.79439e-06	-1.90926e-10	-0.117586
133035701	chr9:133035701:G:A	1.49796e-08	-1.90926e-10	-1.37152	1.08829e-08	-1.90926e-10	-1.33857	1.65845e-06	-1.90926e-10	-1.36859
133036092	chr9:133036092:A:G	4.719e-09	-1.26039	-1.26623	3.2834e-09	-1.25116	-1.28572	5.25917e-07	-1.24008	-1.27701
133036273	chr9:133036273:A:G	2.41161e-08	-1.90926e-10	-0.89533	1.66015e-08	-1.90926e-10	-0.916267	2.67321e-06	-1.90926e-10	-0.891196
133036350	chr9:133036350:A:G	1.03977e-07	-1.90926e-10	0.565963	6.5342e-08	-1.90926e-10	0.453871	1.09356e-05	-1.90926e-10	0.517544
133036382	chr9:133036382:T:A	1.48736e-08	-1.90926e-10	-1.37862	1.07963e-08	-1.90926e-10	-1.34656	1.64699e-06	-1.90926e-10	-1.37553
133036444	chr9:133036444:A:G	1.95397e-08	-1.90926e-10	-1.10576	1.35873e-08	-1.90926e-10	-1.11663	2.15185e-06	-1.90926e-10	-1.10815
133036496	chr9:133036496:G:C	3.48604e-08	-1.90926e-10	-0.526857	2.18655e-08	-1.90926e-10	-0.640853	3.75416e-06	-1.90926e-10	-0.551612
133036716	chr9:133036716:A:G	2.4619e-09	-1.81999	-1.35728	1.75298e-09	-1.77593	-1.38852	2.76006e-07	-1.81315	-1.34866
133036745	chr9:133036745:C:T	2.64581e-08	-1.90926e-10	-0.802648	1.70992e-08	-1.90926e-10	-0.886729	2.83846e-06	-1.90926e-10	-0.831214
133036777	chr9:133036777:T:C	5.17412e-09	-1.14868	-1.28586	3.60988e-09	-1.13789	-1.3042	5.79311e-07	-1.12437	-1.29602
133036843	chr9:133036843:T:C	2.84491e-09	-1.75048	-1.2822	2.19032e-09	-1.69822	-1.2435	3.39051e-07	-1.6668	-1.28928
133037072	chr9:133037072:C:T	1.20804e-07	-1.90926e-10	0.715962	7.54851e-08	-1.90926e-10	0.598172	1.29452e-05	-1.90926e-10	0.686247
133037159	chr9:133037159:C:T	1.44247e-08	-1.90926e-10	-1.40927	1.03794e-08	-1.90926e-10	-1.38594	1.59616e-06	-1.90926e-10	-1.40688
133037189	chr9:133037189:A:G	2.27949e-09	-1.81953	-1.43473	1.64877e-09	-1.78837	-1.43736	2.50131e-07	-1.82562	-1.43463
133037712	chr9:133037712:T:C	1.71939e-08	-1.90926e-10	-1.23366	1.25873e-08	-1.90926e-10	-1.19308	1.87394e-06	-1.90926e-10	-1.24643
133038023	chr9:133038023:T:C	4.48817e-08	-1.90926e-10	-0.274178	2.84171e-08	-1.90926e-10	-0.378773	4.74994e-06	-1.90926e-10	-0.316344
133038096	chr9:133038096:C:T	2.27363e-09	-1.81647	-1.44036	1.58242e-09	-1.82685	-1.43996	2.57372e-07	-1.79089	-1.44082
133038186	chr9:133038186:G:C	1.47287e-08	-1.90926e-10	-1.38841	1.02984e-08	-1.90926e-10	-1.39377	1.66896e-06	-1.90926e-10	-1.36228
133038965	chr9:133038965:G:T	2.94828e-09	-1.81222	-1.18477	1.79916e-09	-1.82527	-1.31317	3.56302e-07	-1.76398	-1.14247
133038988	chr9:133038988:C:T	1.78559e-08	-1.90926e-10	-1.19587	1.3107e-08	-1.90926e-10	-1.15262	1.94488e-06	-1.90926e-10	-1.20928
133039290	chr9:133039290:A:G	1.78207e-08	-1.90926e-10	-1.19785	1.30792e-08	-1.90926e-10	-1.15474	1.94115e-06	-1.90926e-10	-1.21119
133039527	chr9:133039527:C:A	2.30511e-09	-1.82776	-1.41533	1.69417e-09	-1.82079	-1.37779	2.56375e-07	-1.81705	-1.41854
133039611	chr9:133039611:T:C	2.38389e-09	-1.76869	-1.44078	1.78988e-09	-1.7183	-1.42532	2.94274e-07	-1.65624	-1.44148
133039754	chr9:133039754:A:G	1.90588e-08	-1.90926e-10	-1.13068	1.32417e-08	-1.90926e-10	-1.1424	2.09434e-06	-1.90926e-10	-1.13524
133040190	chr9:133040190:A:G	5.21749e-08	-1.90926e-10	-0.123606	3.71599e-08	-1.90926e-10	-0.110533	5.4621e-06	-1.90926e-10	-0.176643
133040266	chr9:133040266:C:T	1.71349e-08	-1.90926e-10	-1.23709	1.24938e-08	-1.90926e-10	-1.20053	1.92707e-06	-1.90926e-10	-1.21847
133040775	chr9:133040775:G:T	1.59711e-08	-1.90926e-10	-1.30743	1.07586e-08	-1.90926e-10	-1.35005	1.74638e-06	-1.90926e-10	-1.31693
133040838	chr9:133040838:A:T	2.89411e-09	-1.82	-1.19553	1.77616e-09	-1.82781	-1.3235	3.45695e-07	-1.78193	-1.15474
133041088	chr9:133041088:C:T	3.67446e-09	-1.36346	-1.41334	2.60343e-09	-1.3585	-1.41043	4.12116e-07	-1.35226	-1.40867
133041137	chr9:133041137:C:T	3.54346e-09	-1.37085	-1.44226	2.51092e-09	-1.36286	-1.44226	3.95034e-07	-1.36112	-1.44214
133041179	chr9:133041179:C:T	4.66101e-08	-1.90926e-10	-0.236392	3.60117e-08	-1.90926e-10	-0.141919	6.16637e-06	-1.90926e-10	-0.0553659
133041192	chr9:133041192:A:C	1.1548e-07	-1.90926e-10	0.670887	7.2096e-08	-1.90926e-10	0.552236	1.21042e-05	-1.90926e-10	0.619079
133041428	chr9:133041428:T:C	3.45196e-09	-1.39701	-1.44226	2.44467e-09	-1.3896	-1.44226	3.84811e-07	-1.38734	-1.44214
133041631	chr9:133041631:A:G	1.38463e-08	-0.306561	-1.14363	7.08635e-09	-0.816732	-0.95086	1.05025e-06	-0.671955	-1.15349
133041643	chr9:133041643:A:G	2.31032e-09	-1.79864	-1.44218	1.70365e-09	-1.75131	-1.44168	2.5174e-07	-1.81162	-1.44221
133042509	chr9:133042509:A:G	3.19887e-08	-1.90926e-10	-0.612824	2.1113e-08	-1.90926e-10	-0.675875	3.21239e-06	-1.90926e-10	-0.707462
133042960	chr9:133042960:A:G	1.47812e-07	-1.90926e-10	0.917736	1.23876e-07	-1.90926e-10	1.09352	1.76389e-05	-1.90926e-10	0.995632
133042980	chr9:133042980:C:T	1.33247e-08	-1.48859	-4.23322e-10	8.65096e-09	-1.56809	-4.23322e-10	1.22051e-06	-1.67521	-4.23322e-10
133043287	chr9:133043287:C:T	1.4917e-08	-1.90926e-10	-1.37571	1.01906e-08	-1.90926e-10	-1.40429	1.65453e-06	-1.90926e-10	-1.37096
133043290	chr9:133043290:G:A	1.08038e-07	-1.90926e-10	0.604271	6.74949e-08	-1.90926e-10	0.486289	1.13296e-05	-1.90926e-10	0.55294
133043439	chr9:133043439:G:T	2.25974e-08	-1.90926e-10	-0.960375	1.66731e-08	-1.90926e-10	-0.911967	2.43313e-06	-1.90926e-10	-0.985296
133043498	chr9:133043498:T:C	2.26457e-08	-1.90926e-10	-0.958239	1.67299e-08	-1.90926e-10	-0.908566	2.43876e-06	-1.90926e-10	-0.982985
133043697	chr9:133043697:A:G	5.59224e-08	-1.90926e-10	-0.0542425	3.97228e-08	-1.90926e-10	-0.0438383	5.83052e-06	-1.90926e-10	-0.111369
133043783	chr9:133043783:G:A	1.56772e-08	-1.90926e-10	-1.326	1.07887e-08	-1.90926e-10	-1.34726	1.72436e-06	-1.90926e-10	-1.32962
133043991	chr9:133043991:G:A	3.61266e-09	-1.39604	-1.39772	2.56216e-09	-1.39099	-1.39393	4.05521e-07	-1.38496	-1.3921
133044102	chr9:133044102:G:A	1.526e-08	-1.90926e-10	-1.35297	1.09736e-08	-1.90926e-10	-1.33028	1.70897e-06	-1.90926e-10	-1.33859
133044114	chr9:133044114:C:T	9.76352e-09	-1.79956	-4.23322e-10	6.67781e-09	-1.82697	-4.23322e-10	1.05607e-06	-1.81992	-4.23322e-10
133044568	chr9:133044568:C:T	1.40461e-08	-1.90926e-10	-1.43586	9.95013e-09	-1.90926e-10	-1.42818	1.55019e-06	-1.90926e-10	-1.4361
133044880	chr9:133044880:CAT:C	1.39598e-08	-1.90926e-10	-1.44203	9.82117e-09	-1.90926e-10	-1.44122	1.54134e-06	-1.90926e-10	-1.44182
133044923	chr9:133044923:C:T	1.40233e-08	-1.90926e-10	-1.43749	9.81522e-09	-1.90926e-10	-1.44183	1.54923e-06	-1.90926e-10	-1.43672
133045219	chr9:133045219:G:A	3.52174e-09	-1.40572	-1.41353	2.49262e-09	-1.4018	-1.41063	3.94742e-07	-1.39513	-1.40887
133045322	chr9:133045322:C:T	2.67185e-08	-1.90926e-10	-0.792852	1.7148e-08	-1.90926e-10	-0.883884	2.9299e-06	-1.90926e-10	-0.799508
133045783	chr9:133045783:C:T	3.40075e-09	-1.442	-1.41221	2.40746e-09	-1.43794	-1.40925	3.81087e-07	-1.43176	-1.40744
133045928	chr9:133045928:T:C	2.23129e-08	-1.90926e-10	-0.973041	1.64627e-08	-1.90926e-10	-0.924668	2.40311e-06	-1.90926e-10	-0.997713
133046252	chr9:133046252:G:A	2.90868e-09	-1.82194	-1.18857	1.78651e-09	-1.82798	-1.31752	3.47016e-07	-1.78592	-1.14694
133046365	chr9:133046365:G:A	3.40158e-09	-1.43714	-1.41683	2.40902e-09	-1.43276	-1.41378	3.81051e-07	-1.42695	-1.41235
133046565	chr9:133046565:T:G	2.4692e-08	-1.90926e-10	-0.871728	1.69632e-08	-1.90926e-10	-0.894716	2.73314e-06	-1.90926e-10	-0.869025
133046606	chr9:133046606:C:T	9.76752e-08	-1.90926e-10	0.503439	6.13551e-08	-1.90926e-10	0.390915	1.02534e-05	-1.90926e-10	0.453134
133047363	chr9:133047363:C:T	1.46045e-08	-1.90926e-10	-1.39688	1.01134e-08	-1.90926e-10	-1.4119	1.61169e-06	-1.90926e-10	-1.39719
133047459	chr9:133047459:A:G	1.39623e-08	-1.90926e-10	-1.44185	9.81836e-09	-1.90926e-10	-1.44151	1.54167e-06	-1.90926e-10	-1.44161
133047514	chr9:133047514:A:G	1.56559e-08	-1.90926e-10	-1.32736	1.06508e-08	-1.90926e-10	-1.36013	1.72476e-06	-1.90926e-10	-1.32939
133047764	chr9:133047764:C:T	3.40275e-09	-1.43889	-1.41474	2.40784e-09	-1.43482	-1.41221	3.81843e-07	-1.42711	-1.41011
133048357	chr9:133048357:TGTG:T	1.4659e-08	-1.90926e-10	-1.39316	1.05277e-08	-1.90926e-10	-1.37175	1.62151e-06	-1.90926e-10	-1.39112
133048529	chr9:133048529:C:T	4.99054e-08	-1.90926e-10	-0.168078	3.55139e-08	-1.90926e-10	-0.15584	5.20696e-06	-1.90926e-10	-0.22448
133048544	chr9:133048544:T:C	2.17984e-08	-1.90926e-10	-0.996372	1.60696e-08	-1.90926e-10	-0.948835	2.34936e-06	-1.90926e-10	-1.02033
133048748	chr9:133048748:C:A	1.39635e-08	-1.90926e-10	-1.44176	9.81727e-09	-1.90926e-10	-1.44162	1.54184e-06	-1.90926e-10	-1.4415
133049235	chr9:133049235:G:A	1.59889e-08	-1.90926e-10	-1.30631	1.09874e-08	-1.90926e-10	-1.32901	1.75788e-06	-1.90926e-10	-1.31037
133049728	chr9:133049728:T:C	2.30851e-09	-1.8008	-1.4408	1.68659e-09	-1.76254	-1.44051	2.79688e-07	-1.71038	-1.43818
133049874	chr9:133049874:G:A	1.50152e-08	-1.90926e-10	-1.36914	1.03495e-08	-1.90926e-10	-1.38882	1.66622e-06	-1.90926e-10	-1.36392
133050630	chr9:133050630:A:G	2.43978e-09	-1.78611	-1.40019	1.88554e-09	-1.7372	-1.35435	2.97865e-07	-1.68146	-1.40413
133051563	chr9:133051563:C:G	1.39619e-08	-1.90926e-10	-1.44188	9.81644e-09	-1.90926e-10	-1.4417	1.54144e-06	-1.90926e-10	-1.44176
133051606	chr9:133051606:A:G	2.32433e-09	-1.79256	-1.44221	1.71972e-09	-1.7499	-1.4337	2.83136e-07	-1.69427	-1.44203
133051910	chr9:133051910:G:T	1.42867e-08	-1.90926e-10	-1.41888	9.92108e-09	-1.90926e-10	-1.4311	1.57367e-06	-1.90926e-10	-1.42106
133052603	chr9:133052603:A:T	1.01717e-08	-1.7586	-4.23322e-10	6.72194e-09	-1.82039	-4.23322e-10	1.05532e-06	-1.82064	-4.23322e-10
133052703	chr9:133052703:C:T	7.5739e-08	-1.90926e-10	0.249085	5.14451e-08	-1.90926e-10	0.214752	7.87116e-06	-1.90926e-10	0.18873
133052867	chr9:133052867:CTG:C	1.45e-08	-1.90926e-10	-1.40406	1.00324e-08	-1.90926e-10	-1.41994	1.60491e-06	-1.90926e-10	-1.40141
133052968	chr9:133052968:G:T	2.19706e-08	-1.90926e-10	-0.988505	1.4409e-08	-1.90926e-10	-1.05791	2.42014e-06	-1.90926e-10	-0.990649
133053071	chr9:133053071:C:A	2.58063e-08	-1.90926e-10	-0.82759	1.88442e-08	-1.90926e-10	-0.789556	3.14112e-06	-1.90926e-10	-0.729898
133053078	chr9:133053078:G:C	9.85502e-09	-1.79023	-4.23322e-10	6.75987e-09	-1.81476	-4.23322e-10	1.06608e-06	-1.81049	-4.23322e-10
133053646	chr9:133053646:G:C	1.41419e-08	-1.90926e-10	-1.42906	9.87656e-09	-1.90926e-10	-1.4356	1.56073e-06	-1.90926e-10	-1.42932
133053813	chr9:133053813:A:C	2.72272e-09	-1.79232	-1.28425	2.12056e-09	-1.74832	-1.22576	3.23877e-07	-1.7104	-1.29146
133055361	chr9:133055361:G:A	1.42145e-08	-1.90926e-10	-1.42395	1.01492e-08	-1.90926e-10	-1.40837	1.57208e-06	-1.90926e-10	-1.42208
133055402	chr9:133055402:T:C	2.86361e-09	-1.67504	-1.35109	2.18952e-09	-1.65266	-1.28942	3.42627e-07	-1.58726	-1.35833
133055432	chr9:133055432:A:G	2.55345e-08	-1.90926e-10	-0.838176	1.87615e-08	-1.90926e-10	-0.793958	2.73434e-06	-1.90926e-10	-0.868586
133055564	chr9:133055564:G:A	1.91269e-08	-1.90926e-10	-1.12711	1.26366e-08	-1.90926e-10	-1.18917	2.1141e-06	-1.90926e-10	-1.12585
133056378	chr9:133056378:C:T	1.6799e-08	-1.25689	-4.23322e-10	7.23602e-09	-1.74669	-4.23322e-10	1.09974e-06	-1.7794	-4.23322e-10
133056570	chr9:133056570:C:T	1.42238e-08	-1.90926e-10	-1.42329	1.02183e-08	-1.90926e-10	-1.40158	1.56914e-06	-1.90926e-10	-1.42395
133056572	chr9:133056572:G:A	1.46607e-08	-1.90926e-10	-1.39303	1.04848e-08	-1.90926e-10	-1.37583	1.59634e-06	-1.90926e-10	-1.40676
133057473	chr9:133057473:G:A	2.04119e-08	-1.90926e-10	-1.06209	1.41677e-08	-1.90926e-10	-1.0748	2.24413e-06	-1.90926e-10	-1.06616
133057557	chr9:133057557:A:G	3.55074e-09	-1.44872	-1.36234	2.45504e-09	-1.44658	-1.38104	3.94447e-07	-1.43491	-1.36984
133057631	chr9:133057631:T:C	1.56343e-08	-1.90926e-10	-1.32874	1.14109e-08	-1.90926e-10	-1.29119	1.73361e-06	-1.90926e-10	-1.32427
133057735	chr9:133057735:C:T	1.87595e-08	0.193459	-1.33997	9.04868e-09	-0.303368	-1.21978	1.46627e-06	-0.146906	-1.34485
133058109	chr9:133058109:TC:T	3.95224e-08	-1.90926e-10	-0.401341	2.53183e-08	-1.90926e-10	-0.494236	4.31229e-06	-1.90926e-10	-0.413008
133058187	chr9:133058187:G:C	4.82289e-08	-1.90926e-10	-0.202249	3.08112e-08	-1.90926e-10	-0.297886	5.06911e-06	-1.90926e-10	-0.25131
133058374	chr9:133058374:C:T	2.3188e-09	-1.81053	-1.42663	1.58115e-09	-1.82582	-1.44179	2.67151e-07	-1.77014	-1.42428
133059643	chr9:133059643:C:T	4.82289e-08	-1.90926e-10	-0.202249	3.08112e-08	-1.90926e-10	-0.297886	5.06911e-06	-1.90926e-10	-0.25131
133059699	chr9:133059699:A:G	2.89807e-08	-1.90926e-10	-0.711578	2.09102e-08	-1.90926e-10	-0.685525	3.10352e-06	-1.90926e-10	-0.741938
133059809	chr9:133059809:T:C	1.4291e-08	-1.41858	-4.23322e-10	8.92574e-09	-1.53682	-4.23322e-10	1.42851e-06	-1.51785	-4.23322e-10
133060007	chr9:133060007:A:G	4.17452e-09	-1.28474	-1.36447	2.88667e-09	-1.28263	-1.38303	4.65286e-07	-1.26774	-1.37184
133060063	chr9:133060063:C:T	2.42774e-09	-1.76373	-1.42752	1.63444e-09	-1.80951	-1.42495	2.74518e-07	-1.73964	-1.42757
133060113	chr9:133060113:T:G	2.23743e-08	-1.90926e-10	-0.970294	1.55178e-08	-1.90926e-10	-0.983777	2.45919e-06	-1.90926e-10	-0.974644
133060203	chr9:133060203:G:A	1.41695e-08	-1.90926e-10	-1.42712	1.0083e-08	-1.90926e-10	-1.41491	1.56185e-06	-1.90926e-10	-1.4286
133060788	chr9:133060788:G:A	1.77329e-08	-1.90926e-10	-1.20278	1.23619e-08	-1.90926e-10	-1.21114	1.95179e-06	-1.90926e-10	-1.20573
133061541	chr9:133061541:C:T	1.8059e-08	-1.90926e-10	-1.18457	1.26462e-08	-1.90926e-10	-1.18841	1.99112e-06	-1.90926e-10	-1.18578
133061658	chr9:133061658:G:A	8.34872e-08	-1.90926e-10	0.346486	5.41309e-08	-1.90926e-10	0.265642	8.94628e-06	-1.90926e-10	0.316761
133061797	chr9:133061797:G:A	9.61029e-08	-1.90926e-10	0.487211	6.29446e-08	-1.90926e-10	0.416492	1.02726e-05	-1.90926e-10	0.455002
133063483	chr9:133063483:G:T	4.05641e-09	-1.69221	-0.985698	2.50006e-09	-1.77151	-1.03794	4.08444e-07	-1.76985	-1.00003
133064032	chr9:133064032:C:T	1.44225e-08	-1.90926e-10	-1.40942	1.03003e-08	-1.90926e-10	-1.39359	1.57378e-06	-1.90926e-10	-1.421
133064098	chr9:133064098:C:T	1.75192e-08	-1.90926e-10	-1.21491	1.22171e-08	-1.90926e-10	-1.22293	1.92871e-06	-1.90926e-10	-1.21762
133064140	chr9:133064140:G:A	2.04876e-08	-1.90926e-10	-1.05839	1.54638e-08	-1.90926e-10	-0.987259	2.2843e-06	-1.90926e-10	-1.04841
133064283	chr9:133064283:A:C	1.64657e-07	-1.90926e-10	1.02566	1.36153e-07	-1.90926e-10	1.18802	1.76527e-05	-1.90926e-10	0.996413
133064377	chr9:133064377:CT:C	6.84221e-08	-1.90926e-10	0.147489	4.38042e-08	-1.90926e-10	0.0539661	7.50772e-06	-1.90926e-10	0.141456
133064992	chr9:133064992:C:G	1.67574e-08	-1.90926e-10	-1.25937	1.17831e-08	-1.90926e-10	-1.25909	1.84586e-06	-1.90926e-10	-1.26153
133065052	chr9:133065052:T:G	2.89551e-08	-1.90926e-10	-0.712462	2.17094e-08	-1.90926e-10	-0.648018	3.15698e-06	-1.90926e-10	-0.724859
133065131	chr9:133065131:G:A	1.70605e-08	-1.90926e-10	-1.24144	1.19038e-08	-1.90926e-10	-1.24891	1.87912e-06	-1.90926e-10	-1.24367
133065538	chr9:133065538:C:A	1.91216e-08	-1.90926e-10	-1.12739	1.34418e-08	-1.90926e-10	-1.12739	2.10489e-06	-1.90926e-10	-1.13021
133065586	chr9:133065586:C:T	1.39754e-08	-1.44091	-4.23322e-10	1.06663e-08	-1.35867	-4.23322e-10	1.63192e-06	-1.38472	-4.23322e-10
133065795	chr9:133065795:G:A	1.78098e-08	-1.90926e-10	-1.19846	1.25344e-08	-1.90926e-10	-1.19729	1.96095e-06	-1.90926e-10	-1.20105
133065879	chr9:133065879:G:A	1.74427e-08	-1.90926e-10	-1.21929	1.22572e-08	-1.90926e-10	-1.21965	1.92075e-06	-1.90926e-10	-1.22176
133066091	chr9:133066091:T:C	1.72033e-08	-1.90926e-10	-1.23311	1.20932e-08	-1.90926e-10	-1.23312	1.89472e-06	-1.90926e-10	-1.23541
133066455	chr9:133066455:T:C	1.72263e-08	-1.90926e-10	-1.23177	1.21098e-08	-1.90926e-10	-1.23174	1.89731e-06	-1.90926e-10	-1.23404
133067345	chr9:133067345:G:A	1.89551e-08	-1.90926e-10	-1.13613	1.31717e-08	-1.90926e-10	-1.14769	2.08771e-06	-1.90926e-10	-1.13841
133067653	chr9:133067653:G:A	1.45438e-08	-1.90926e-10	-1.40104	1.04866e-08	-1.90926e-10	-1.37567	1.61143e-06	-1.90926e-10	-1.39735
133067895	chr9:133067895:C:T	1.48052e-08	-1.90926e-10	-1.38323	1.02973e-08	-1.90926e-10	-1.39388	1.66573e-06	-1.90926e-10	-1.36421
133068122	chr9:133068122:A:G	3.01872e-09	-1.65377	-1.31961	2.56453e-09	-1.47884	-1.30515	3.31185e-07	-1.66367	-1.31588
133069583	chr9:133069583:A:G	1.39604e-08	-1.90926e-10	-1.44198	9.8373e-09	-1.90926e-10	-1.43958	1.54127e-06	-1.90926e-10	-1.44187
133069821	chr9:133069821:A:G	2.8209e-09	-1.70603	-1.33513	2.21025e-09	-1.63253	-1.30013	2.91541e-07	-1.77182	-1.33523
133069906	chr9:133069906:G:A	1.50626e-08	-1.90926e-10	-1.36599	1.08141e-08	-1.90926e-10	-1.34491	1.63016e-06	-1.90926e-10	-1.3858
133070084	chr9:133070084:A:T	1.3985e-08	-1.90926e-10	-1.44022	9.87756e-09	-1.90926e-10	-1.4355	1.54492e-06	-1.90926e-10	-1.4395
133070899	chr9:133070899:C:T	1.40061e-08	-1.90926e-10	-1.43872	9.90471e-09	-1.90926e-10	-1.43275	1.54172e-06	-1.90926e-10	-1.44158
133070934	chr9:133070934:C:G	1.42633e-08	-1.90926e-10	-1.42052	9.91513e-09	-1.90926e-10	-1.4317	1.57748e-06	-1.90926e-10	-1.41864
133071121	chr9:133071121:G:A	1.62143e-08	-1.90926e-10	-1.29231	1.1853e-08	-1.90926e-10	-1.25318	1.80706e-06	-1.90926e-10	-1.28278
133071962	chr9:133071962:G:A	1.4118e-08	-1.90926e-10	-1.43076	1.0016e-08	-1.90926e-10	-1.42158	1.5608e-06	-1.90926e-10	-1.42928
133072397	chr9:133072397:A:G	2.63639e-09	-1.66992	-1.43888	1.84558e-09	-1.67098	-1.442	2.90494e-07	-1.67253	-1.43812
133072461	chr9:133072461:G:A	8.88875e-09	-1.13071	-0.762711	7.81118e-09	-0.769937	-0.900271	5.52047e-06	0.55057	-0.716583
133072484	chr9:133072484:C:T	2.30272e-08	-1.90926e-10	-0.941533	1.7217e-08	-1.90926e-10	-0.879866	2.5179e-06	-1.90926e-10	-0.951051
133072873	chr9:133072873:G:A	1.39801e-08	-1.90926e-10	-1.44057	9.8739e-09	-1.90926e-10	-1.43587	1.54427e-06	-1.90926e-10	-1.43992
133072883	chr9:133072883:A:G	1.99504e-07	-1.90926e-10	1.21763	1.19842e-07	-1.90926e-10	1.06041	2.11891e-05	-1.90926e-10	1.17901
133073058	chr9:133073058:C:T	1.40212e-08	-1.90926e-10	-1.43764	9.92137e-09	-1.90926e-10	-1.43107	1.54942e-06	-1.90926e-10	-1.4366
133073077	chr9:133073077:T:C	1.75756e-07	-1.90926e-10	1.09089	1.49537e-07	-1.90926e-10	1.28178	1.93699e-05	-1.90926e-10	1.08925
133073178	chr9:133073178:G:A	1.40293e-08	-1.90926e-10	-1.43706	9.93006e-09	-1.90926e-10	-1.4302	1.55042e-06	-1.90926e-10	-1.43595
133073217	chr9:133073217:G:A	1.40171e-08	-1.90926e-10	-1.43793	9.91672e-09	-1.90926e-10	-1.43154	1.54893e-06	-1.90926e-10	-1.43691
133073522	chr9:133073522:C:T	1.42893e-08	-1.90926e-10	-1.41869	9.93184e-09	-1.90926e-10	-1.43002	1.5733e-06	-1.90926e-10	-1.4213
133073915	chr9:133073915:G:C	1.5203e-08	-1.90926e-10	-1.35672	1.04749e-08	-1.90926e-10	-1.37678	1.69014e-06	-1.90926e-10	-1.34967
133074221	chr9:133074221:G:T	2.46166e-09	-1.79335	-1.38402	1.82757e-09	-1.73181	-1.39097	2.67566e-07	-1.81256	-1.3803
133074459	chr9:133074459:A:G	1.60487e-08	-1.90926e-10	-1.30258	1.16429e-08	-1.90926e-10	-1.27106	1.78146e-06	-1.90926e-10	-1.29704
133074503	chr9:133074503:A:G	1.60324e-08	-1.90926e-10	-1.3036	1.163e-08	-1.90926e-10	-1.27218	1.77962e-06	-1.90926e-10	-1.29808
133074511	chr9:133074511:T:C	1.60441e-08	-1.90926e-10	-1.30286	1.16389e-08	-1.90926e-10	-1.27141	1.78094e-06	-1.90926e-10	-1.29733
133074529	chr9:133074529:T:A	1.60092e-08	-1.90926e-10	-1.30504	1.16118e-08	-1.90926e-10	-1.27374	1.77701e-06	-1.90926e-10	-1.29954
133074548	chr9:133074548:G:A	1.68652e-08	-1.90926e-10	-1.25296	1.22957e-08	-1.90926e-10	-1.21652	1.87378e-06	-1.90926e-10	-1.24652
133074887	chr9:133074887:A:T	1.73106e-07	-1.90926e-10	1.0757	1.32969e-07	-1.90926e-10	1.16436	1.86644e-05	-1.90926e-10	1.05214
133074925	chr9:133074925:C:T	2.37957e-08	-1.90926e-10	-0.908704	1.80671e-08	-1.90926e-10	-0.83167	2.67516e-06	-1.90926e-10	-0.890467
133074972	chr9:133074972:A:G	1.60723e-08	-1.90926e-10	-1.30111	1.16619e-08	-1.90926e-10	-1.26944	1.78413e-06	-1.90926e-10	-1.29554
133075165	chr9:133075165:ACAAAAATTTAGCTGGG:A	2.83317e-08	-1.90926e-10	-0.734227	1.84302e-08	-1.90926e-10	-0.81177	2.82414e-06	-1.90926e-10	-0.836272
133075253	chr9:133075253:T:C	1.41676e-08	-1.90926e-10	-1.42725	1.00905e-08	-1.90926e-10	-1.41417	1.56631e-06	-1.90926e-10	-1.42575
133075742	chr9:133075742:C:T	1.56245e-08	-1.90926e-10	-1.32937	1.06743e-08	-1.90926e-10	-1.35792	1.73459e-06	-1.90926e-10	-1.3237
133075765	chr9:133075765:A:T	2.31105e-09	-1.80645	-1.43405	1.86173e-09	-1.67734	-1.42692	2.63779e-07	-1.77228	-1.43484
133075844	chr9:133075844:A:G	2.94996e-09	-1.79738	-1.19904	2.1059e-09	-1.67608	-1.30494	3.38203e-07	-1.79608	-1.16251
133075878	chr9:133075878:T:C	2.49395e-08	-1.90926e-10	-0.861753	1.86899e-08	-1.90926e-10	-0.797782	2.72332e-06	-1.90926e-10	-0.872624
133076714	chr9:133076714:C:T	1.70746e-08	-1.90926e-10	-1.24062	1.22387e-08	-1.90926e-10	-1.22116	1.98514e-06	-1.90926e-10	-1.18879
133077002	chr9:133077002:T:C	1.65143e-08	-1.90926e-10	-1.27398	1.1214e-08	-1.90926e-10	-1.3086	1.81461e-06	-1.90926e-10	-1.27861
133077194	chr9:133077194:A:G	1.62344e-08	-1.90926e-10	-1.29107	1.13402e-08	-1.90926e-10	-1.29741	1.79648e-06	-1.90926e-10	-1.28864
133077461	chr9:133077461:A:G	1.53229e-08	-1.90926e-10	-1.34886	1.06523e-08	-1.90926e-10	-1.35999	1.68226e-06	-1.90926e-10	-1.35434
133077644	chr9:133077644:A:G	1.60922e-08	-1.90926e-10	-1.29987	1.11546e-08	-1.90926e-10	-1.31391	1.76389e-06	-1.90926e-10	-1.30695
133078111	chr9:133078111:A:G	1.75962e-08	-1.90926e-10	-1.21052	1.21681e-08	-1.90926e-10	-1.22695	1.92599e-06	-1.90926e-10	-1.21904
133078112	chr9:133078112:T:C	1.75947e-08	-1.90926e-10	-1.21061	1.21671e-08	-1.90926e-10	-1.22703	1.9258e-06	-1.90926e-10	-1.21913
133078678	chr9:133078678:G:A	1.01803e-08	-1.75775	-4.23322e-10	8.16187e-09	-1.62629	-4.23322e-10	1.20889e-06	-1.68477	-4.23322e-10
133078784	chr9:133078784:T:C	1.56262e-08	-1.90926e-10	-1.32926	1.08165e-08	-1.90926e-10	-1.34469	1.71655e-06	-1.90926e-10	-1.33416
133078821	chr9:133078821:C:T	9.8956e-09	-1.78612	-4.23322e-10	7.1142e-09	-1.76367	-4.23322e-10	1.12095e-06	-1.7603	-4.23322e-10
133079052	chr9:133079052:T:C	1.47996e-08	-1.90926e-10	-1.38361	1.02201e-08	-1.90926e-10	-1.4014	1.63814e-06	-1.90926e-10	-1.38091
133079198	chr9:133079198:A:G	1.40293e-08	-1.90926e-10	-1.43706	9.94012e-09	-1.90926e-10	-1.42918	1.54597e-06	-1.90926e-10	-1.43883
133079406	chr9:133079406:G:A	2.29496e-09	-1.81636	-1.43113	1.74711e-09	-1.79261	-1.37519	2.51186e-07	-1.82577	-1.43027
133079454	chr9:133079454:A:T	3.32697e-09	-1.71472	-1.16143	2.79889e-09	-1.65217	-1.04437	3.58548e-07	-1.74367	-1.1565
133079756	chr9:133079756:C:A	4.73035e-08	-1.90926e-10	-0.221624	3.78668e-08	-1.90926e-10	-0.091689	5.50258e-06	-1.90926e-10	-0.169259
133079784	chr9:133079784:T:C	3.23036e-09	-1.82796	-1.07765	2.67661e-09	-1.82161	-0.919605	3.54601e-07	-1.82442	-1.08682
133079791	chr9:133079791:C:A	1.78141e-08	-1.90926e-10	-1.19822	1.23968e-08	-1.90926e-10	-1.20833	1.95504e-06	-1.90926e-10	-1.20407
133079814	chr9:133079814:T:TCAC	2.72948e-09	-1.82548	-1.24862	2.2072e-09	-1.81124	-1.1228	3.00969e-07	-1.82798	-1.24724
133080145	chr9:133080145:T:C	1.56991e-08	-1.90926e-10	-1.32461	1.09654e-08	-1.90926e-10	-1.33102	1.76698e-06	-1.90926e-10	-1.30521
133080209	chr9:133080209:C:T	3.97775e-09	-1.74346	-0.954031	3.48261e-09	-1.71277	-0.765211	4.1281e-07	-1.7865	-0.97274
133080335	chr9:133080335:G:C	1.41672e-08	-1.90926e-10	-1.42728	9.93145e-09	-1.90926e-10	-1.43006	1.57566e-06	-1.90926e-10	-1.4198
133080405	chr9:133080405:A:G	1.39974e-08	-1.90926e-10	-1.43934	9.8281e-09	-1.90926e-10	-1.44052	1.55091e-06	-1.90926e-10	-1.43563
133080409	chr9:133080409:G:A	1.41453e-08	-1.90926e-10	-1.42882	9.91777e-09	-1.90926e-10	-1.43144	1.57267e-06	-1.90926e-10	-1.4217
133080439	chr9:133080439:C:G	1.20729e-07	-1.90926e-10	0.715342	7.05822e-08	-1.90926e-10	0.531014	1.30202e-05	-1.90926e-10	0.692026
133080486	chr9:133080486:A:AG	1.41947e-08	-1.90926e-10	-1.42534	9.94887e-09	-1.90926e-10	-1.4283	1.57925e-06	-1.90926e-10	-1.41753
133080682	chr9:133080682:C:G	1.60857e-08	-1.30028	-4.23322e-10	9.78319e-09	-1.4451	-4.23322e-10	1.53005e-06	-1.44918	-4.23322e-10
133081027	chr9:133081027:G:A	1.56396e-08	-1.90926e-10	-1.3284	1.11044e-08	-1.90926e-10	-1.31843	1.78575e-06	-1.90926e-10	-1.29464
133081028	chr9:133081028:T:G	1.56661e-08	-1.90926e-10	-1.32671	1.11237e-08	-1.90926e-10	-1.31669	1.7892e-06	-1.90926e-10	-1.29271
133081152	chr9:133081152:CCT:C	2.48361e-08	0.487062	-1.35297	1.39748e-08	0.261035	-1.34954	2.51121e-06	0.411798	-1.36551
133081169	chr9:133081169:T:C	1.67736e-08	-1.2584	-4.23322e-10	1.17212e-08	-1.26436	-4.23322e-10	1.86854e-06	-1.24932	-4.23322e-10
133081196	chr9:133081196:C:T	2.66045e-09	-1.81765	-1.28206	2.18161e-09	-1.80706	-1.13864	2.8222e-07	-1.82798	-1.31156
133081253	chr9:133081253:A:G	2.44164e-09	-1.82719	-1.35835	1.85198e-09	-1.80071	-1.3088	2.68697e-07	-1.82338	-1.36526
133081417	chr9:133081417:T:G	3.40972e-09	-1.82729	-1.02428	2.9984e-09	-1.8012	-0.826483	3.70476e-07	-1.82798	-1.03946
133081579	chr9:133081579:C:T	7.80039e-07	0.948004	1.63313	3.67006e-07	0.346746	1.83287	4.89146e-05	0.431088	1.58451
133081704	chr9:133081704:A:G	1.30552e-07	1.69392	-0.900359	4.6372e-08	1.02796	-0.917028	7.78316e-06	1.10676	-0.92927
133081860	chr9:133081860:C:T	2.08637e-08	-1.90926e-10	-1.0402	1.47982e-08	-1.90926e-10	-1.03126	2.48131e-06	-1.90926e-10	-0.965689
133082234	chr9:133082234:A:T	1.63676e-08	-1.90926e-10	-1.2829	1.20817e-08	-1.90926e-10	-1.23407	1.82016e-06	-1.90926e-10	-1.27555
133082293	chr9:133082293:GAAC:G	2.23953e-08	-1.90926e-10	-0.969356	1.47751e-08	-1.90926e-10	-1.03282	2.26993e-06	-1.90926e-10	-1.05473
133083255	chr9:133083255:G:C	1.49709e-08	-1.90926e-10	-1.3721	1.05894e-08	-1.90926e-10	-1.36591	1.69403e-06	-1.90926e-10	-1.34737
133083805	chr9:133083805:C:T	2.49719e-09	-1.82381	-1.33923	1.99726e-09	-1.81498	-1.21901	2.68341e-07	-1.82704	-1.36293
133083858	chr9:133083858:A:C	2.45269e-09	-1.81175	-1.36927	1.94486e-09	-1.79675	-1.26382	2.61419e-07	-1.82699	-1.38911
133083939	chr9:133083939:C:A	2.5378e-09	-1.73415	-1.41276	1.99907e-09	-1.64368	-1.3894	2.84628e-07	-1.72187	-1.40918
133084520	chr9:133084520:G:A	1.66784e-08	-1.90926e-10	-1.26409	1.20823e-08	-1.90926e-10	-1.23402	1.87142e-06	-1.90926e-10	-1.24778
133085243	chr9:133085243:G:A	2.79163e-08	-1.90926e-10	-0.748997	1.81693e-08	-1.90926e-10	-0.826028	2.77173e-06	-1.90926e-10	-0.855003
133085367	chr9:133085367:G:A	2.38549e-09	-1.76678	-1.44203	1.826e-09	-1.68478	-1.43885	2.6754e-07	-1.75071	-1.44225
133085636	chr9:133085636:C:T	3.27762e-08	-1.90926e-10	-0.588505	2.37247e-08	-1.90926e-10	-0.559249	3.52495e-06	-1.90926e-10	-0.61461
133085637	chr9:133085637:A:G	3.02868e-08	-1.90926e-10	-0.667495	2.18926e-08	-1.90926e-10	-0.639615	3.26115e-06	-1.90926e-10	-0.692396
133085641	chr9:133085641:G:A	3.27788e-08	-1.90926e-10	-0.588427	2.37096e-08	-1.90926e-10	-0.559885	3.52444e-06	-1.90926e-10	-0.614753
133085643	chr9:133085643:G:A	3.41842e-08	-1.90926e-10	-0.546444	2.47442e-08	-1.90926e-10	-0.517174	3.67315e-06	-1.90926e-10	-0.573426
133085648	chr9:133085648:C:T	3.24623e-08	-1.90926e-10	-0.598129	2.34656e-08	-1.90926e-10	-0.570228	3.49083e-06	-1.90926e-10	-0.624337
133086400	chr9:133086400:A:G	2.28017e-09	-1.81181	-1.44215	1.67416e-09	-1.79272	-1.41774	2.48252e-07	-1.82645	-1.44134
133086409	chr9:133086409:C:T	2.28344e-09	-1.81607	-1.43645	1.70707e-09	-1.79824	-1.39274	2.48098e-07	-1.82736	-1.44105
133086422	chr9:133086422:T:C	9.75916e-09	-0.871468	-0.928534	5.82619e-09	-1.13646	-0.826936	9.36525e-07	-0.991083	-0.948972
133086427	chr9:133086427:C:T	7.74481e-08	0.2714	-4.23322e-10	5.10565e-08	0.207169	-4.23322e-10	7.60893e-06	0.154847	-4.23322e-10
133086559	chr9:133086559:G:A	2.56172e-08	-1.90926e-10	-0.834944	1.88325e-08	-1.90926e-10	-0.790178	2.84953e-06	-1.90926e-10	-0.827323
133086637	chr9:133086637:C:T	1.21439e-08	-1.58138	-4.23322e-10	7.69106e-09	-1.6857	-4.23322e-10	1.20859e-06	-1.68502	-4.23322e-10
133086723	chr9:133086723:C:G	2.66501e-09	-1.73776	-1.36024	1.887e-09	-1.74569	-1.34509	2.92827e-07	-1.75022	-1.35243
133086857	chr9:133086857:T:C	2.46268e-08	-1.90926e-10	-0.874373	1.61852e-08	-1.90926e-10	-0.941667	2.67594e-06	-1.90926e-10	-0.890174
133086971	chr9:133086971:C:T	9.60496e-09	-1.81593	-4.23322e-10	6.68616e-09	-1.82572	-4.23322e-10	1.05214e-06	-1.82365	-4.23322e-10
133087640	chr9:133087640:T:G	2.35709e-09	-1.79315	-1.42763	1.6392e-09	-1.8191	-1.41245	2.53724e-07	-1.81656	-1.42943
133087832	chr9:133087832:C:T	4.9085e-08	-1.90926e-10	-0.184655	3.2278e-08	-1.90926e-10	-0.251378	5.41125e-06	-1.90926e-10	-0.185996
133087841	chr9:133087841:G:T	8.02279e-08	-1.90926e-10	0.306663	5.23145e-08	-1.90926e-10	0.231509	8.86084e-06	-1.90926e-10	0.307166
133087848	chr9:133087848:T:A	1.66646e-08	-1.90926e-10	-1.26492	1.12397e-08	-1.90926e-10	-1.30632	1.7412e-06	-1.90926e-10	-1.3199
133087984	chr9:133087984:G:A	1.43516e-08	-1.90926e-10	-1.41435	1.02279e-08	-1.90926e-10	-1.40065	1.58571e-06	-1.90926e-10	-1.41344
133088346	chr9:133088346:C:A	4.70926e-09	-1.15996	-1.36872	2.30285e-09	-1.63294	-1.25867	2.96093e-07	-1.73831	-1.35325
133088484	chr9:133088484:G:A	5.02375e-09	-1.34307	-1.12096	2.71333e-09	-1.70109	-1.0265	3.33662e-07	-1.80588	-1.16622
133088606	chr9:133088606:G:C	4.62845e-09	-1.37576	-1.17022	2.52068e-09	-1.71772	-1.08351	3.16729e-07	-1.81248	-1.21171
133088627	chr9:133088627:T:C	1.47643e-08	-1.90926e-10	-1.38599	1.0655e-08	-1.90926e-10	-1.35973	1.63132e-06	-1.90926e-10	-1.38509
133088775	chr9:133088775:C:T	5.12559e-09	-1.3355	-1.10846	2.7638e-09	-1.69711	-1.01205	3.38083e-07	-1.80424	-1.1547
133088778	chr9:133088778:T:G	5.19077e-09	-1.32713	-1.1042	2.78902e-09	-1.69269	-1.00738	3.4014e-07	-1.80232	-1.15055
133089367	chr9:133089367:A:G	4.56924e-08	-1.90926e-10	-0.256277	3.56337e-08	-1.90926e-10	-0.152471	5.89722e-06	-1.90926e-10	-0.0999945
133089443	chr9:133089443:A:G	2.27821e-08	-1.90926e-10	-0.952232	1.49596e-08	-1.90926e-10	-1.02041	2.48219e-06	-1.90926e-10	-0.965335
133089679	chr9:133089679:T:C	1.61902e-08	-1.90926e-10	-1.2938	1.09736e-08	-1.90926e-10	-1.33027	1.70123e-06	-1.90926e-10	-1.34313
133089868	chr9:133089868:C:T	1.92175e-08	-1.90926e-10	-1.12238	1.25991e-08	-1.90926e-10	-1.19214	2.08064e-06	-1.90926e-10	-1.1418
133090554	chr9:133090554:C:T	4.73296e-09	-1.35463	-1.16902	2.47947e-09	-1.70375	-1.11396	3.24396e-07	-1.79463	-1.20564
133090572	chr9:133090572:G:C	5.49682e-09	-1.45186	-0.922183	3.86607e-09	-1.54005	-0.83347	5.71259e-07	-1.53183	-0.902556
133090975	chr9:133090975:C:T	6.55586e-09	-0.766792	-1.43106	2.44967e-09	-1.39955	-1.43026	3.15652e-07	-1.60629	-1.4213
133091167	chr9:133091167:G:A	1.40073e-08	-1.90926e-10	-1.43863	1.02024e-08	-1.90926e-10	-1.40314	1.54667e-06	-1.90926e-10	-1.43837
133091387	chr9:133091387:C:T	4.80624e-09	-1.60102	-0.907276	3.4045e-09	-1.65674	-0.843927	4.79976e-07	-1.67786	-0.930639
133091431	chr9:133091431:T:C	5.57224e-08	-1.90926e-10	-0.0578253	4.17853e-08	-1.90926e-10	0.00678059	6.30553e-06	-1.90926e-10	-0.0330496
133092006	chr9:133092006:G:A	1.40665e-08	-1.90926e-10	-1.43441	9.83914e-09	-1.90926e-10	-1.43939	1.54142e-06	-1.90926e-10	-1.44177
133092332	chr9:133092332:C:T	1.79924e-08	-1.90926e-10	-1.18826	1.19248e-08	-1.90926e-10	-1.24714	1.94973e-06	-1.90926e-10	-1.20679
133092369	chr9:133092369:T:C	1.69283e-08	-1.90926e-10	-1.24922	1.16622e-08	-1.90926e-10	-1.26941	1.87793e-06	-1.90926e-10	-1.2443
133092423	chr9:133092423:T:C	1.41037e-08	-1.90926e-10	-1.43177	9.85515e-09	-1.90926e-10	-1.43777	1.54266e-06	-1.90926e-10	-1.44097
133092627	chr9:133092627:A:G	3.15431e-09	-1.49172	-1.43772	2.08522e-09	-1.55938	-1.43151	3.142e-07	-1.59277	-1.43943
133092682	chr9:133092682:T:C	2.22488e-08	-1.90926e-10	-0.975922	1.50821e-08	-1.90926e-10	-1.01226	2.47648e-06	-1.90926e-10	-0.967639
133092737	chr9:133092737:T:A	1.7381e-08	-1.90926e-10	-1.22283	1.41826e-08	-1.90926e-10	-1.07375	1.92372e-06	-1.90926e-10	-1.22022
133092751	chr9:133092751:G:A	8.79951e-09	-0.608967	-1.29455	3.61698e-09	-1.2889	-1.15123	4.18356e-07	-1.472	-1.2739
133092867	chr9:133092867:T:A	1.5392e-08	-1.90926e-10	-1.34436	1.07549e-08	-1.90926e-10	-1.35041	1.71504e-06	-1.90926e-10	-1.33504
133092933	chr9:133092933:G:T	4.66664e-09	-1.26024	-1.27753	2.35112e-09	-1.64921	-1.22166	3.0308e-07	-1.76343	-1.3048
133092980	chr9:133092980:C:T	3.15077e-09	-1.48866	-1.4419	2.07922e-09	-1.5547	-1.43908	3.14621e-07	-1.58863	-1.44224
133093011	chr9:133093011:G:A	4.0347e-08	-0.38069	-4.23322e-10	2.06791e-08	-0.696641	-4.23322e-10	3.35154e-06	-0.665055	-4.23322e-10
133093042	chr9:133093042:G:C	1.5937e-08	-1.90926e-10	-1.30956	1.07355e-08	-1.90926e-10	-1.35221	1.7407e-06	-1.90926e-10	-1.32019
133093170	chr9:133093170:G:A	8.27836e-09	-0.546976	-1.41759	2.91133e-09	-1.23405	-1.4231	3.62443e-07	-1.4656	-1.42376
133093558	chr9:133093558:C:T	4.80126e-09	-1.2503	-1.25903	2.4746e-09	-1.63959	-1.18009	3.08886e-07	-1.75965	-1.2896
133093733	chr9:133093733:A:G	4.66039e-09	-1.26554	-1.27357	2.36452e-09	-1.64929	-1.2159	3.04474e-07	-1.7624	-1.30125
133093806	chr9:133093806:TTAATTA:T	1.6354e-08	-1.90926e-10	-1.28374	1.25972e-08	-1.90926e-10	-1.19229	1.82548e-06	-1.90926e-10	-1.27263
133094087	chr9:133094087:A:G	1.92169e-08	-1.90926e-10	-1.12242	1.48359e-08	-1.90926e-10	-1.02872	2.17499e-06	-1.90926e-10	-1.09745
133094152	chr9:133094152:T:C	3.09053e-09	-1.5078	-1.44207	2.00637e-09	-1.5877	-1.44173	3.02305e-07	-1.62924	-1.44155
133094534	chr9:133094534:G:A	1.05426e-08	-1.72279	-4.23322e-10	6.81357e-09	-1.80685	-4.23322e-10	1.10956e-06	-1.77052	-4.23322e-10
133095169	chr9:133095169:C:T	1.41502e-08	-1.90926e-10	-1.42848	9.87706e-09	-1.90926e-10	-1.43555	1.54472e-06	-1.90926e-10	-1.43963
133095285	chr9:133095285:T:C	1.74406e-08	-1.90926e-10	-1.21941	1.42291e-08	-1.90926e-10	-1.07047	1.93296e-06	-1.90926e-10	-1.21542
133095439	chr9:133095439:T:A	1.84874e-08	-1.90926e-10	-1.16112	1.46191e-08	-1.90926e-10	-1.04344	2.06328e-06	-1.90926e-10	-1.15018
133095719	chr9:133095719:G:T	2.50402e-09	-1.78585	-1.37445	1.96308e-09	-1.77496	-1.27629	2.71931e-07	-1.79541	-1.38127
133095874	chr9:133095874:C:T	2.71269e-08	-1.90926e-10	-0.777681	1.72078e-08	-1.90926e-10	-0.880399	2.89438e-06	-1.90926e-10	-0.811707
133096009	chr9:133096009:T:A	1.40835e-08	-1.90926e-10	-1.43321	9.8468e-09	-1.90926e-10	-1.43862	1.54196e-06	-1.90926e-10	-1.44142
133096202	chr9:133096202:G:T	1.01374e-08	-1.76197	-4.23322e-10	6.67165e-09	-1.8279	-4.23322e-10	1.05391e-06	-1.82197	-4.23322e-10
133096237	chr9:133096237:C:T	1.73582e-08	-1.90926e-10	-1.22414	1.41595e-08	-1.90926e-10	-1.07538	1.92196e-06	-1.90926e-10	-1.22113
133096337	chr9:133096337:G:A	3.20389e-09	-1.51033	-1.40351	2.11178e-09	-1.60483	-1.3734	3.2506e-07	-1.61179	-1.38643
133096455	chr9:133096455:G:A	2.34715e-08	0.503388	-1.42581	7.65029e-09	-0.277438	-1.41358	1.35915e-06	-0.147447	-1.42017
133097143	chr9:133097143:C:T	4.48699e-08	-1.90926e-10	-0.274442	3.35047e-08	-1.90926e-10	-0.214076	4.93194e-06	-1.90926e-10	-0.278742
133097170	chr9:133097170:A:G	4.1438e-09	-1.2194	-1.4372	2.5758e-09	-1.33767	-1.44193	4.10523e-07	-1.32576	-1.43903
133097203	chr9:133097203:C:T	1.9054e-08	-1.90926e-10	-1.13093	1.27441e-08	-1.90926e-10	-1.18069	2.07105e-06	-1.90926e-10	-1.14642
133097225	chr9:133097225:C:T	1.80695e-08	-1.90926e-10	-1.18398	1.37849e-08	-1.90926e-10	-1.10219	2.02795e-06	-1.90926e-10	-1.16745
133097353	chr9:133097353:G:T	1.61841e-08	-1.90926e-10	-1.29418	1.2444e-08	-1.90926e-10	-1.20453	1.81193e-06	-1.90926e-10	-1.28008
133097601	chr9:133097601:C:T	1.52446e-08	-1.90926e-10	-1.35398	1.03588e-08	-1.90926e-10	-1.38793	1.66861e-06	-1.90926e-10	-1.36248
133097918	chr9:133097918:A:G	1.68914e-08	-1.90926e-10	-1.2514	1.16403e-08	-1.90926e-10	-1.27129	1.87388e-06	-1.90926e-10	-1.24646
133098292	chr9:133098292:G:A	1.40765e-08	-1.90926e-10	-1.4337	9.81124e-09	-1.90926e-10	-1.44223	1.54102e-06	-1.90926e-10	-1.44203
133098692	chr9:133098692:G:C	3.47984e-09	-1.41566	-1.41556	2.15333e-09	-1.5289	-1.42985	3.40096e-07	-1.53257	-1.42043
133098713	chr9:133098713:G:A	7.06982e-08	1.54861	-1.3684	1.86433e-08	0.452289	-1.25257	2.95047e-06	0.562784	-1.3553
133099116	chr9:133099116:A:C	2.06549e-08	-1.90926e-10	-1.05025	1.67498e-08	-1.90926e-10	-0.907377	2.309e-06	-1.90926e-10	-1.03766
133099315	chr9:133099315:C:T	4.44694e-08	-1.90926e-10	-0.283407	3.43162e-08	-1.90926e-10	-0.190145	5.73226e-06	-1.90926e-10	-0.128366
133099484	chr9:133099484:G:GA	4.31309e-08	1.10757	-1.42154	1.30354e-08	0.24058	-1.39867	2.18095e-06	0.328048	-1.42276
133099570	chr9:133099570:ACATG:A	1.54982e-08	-1.90926e-10	-1.33748	1.0828e-08	-1.90926e-10	-1.34362	1.72742e-06	-1.90926e-10	-1.32784
133099836	chr9:133099836:A:C	2.03309e-08	-1.90926e-10	-1.06606	1.64353e-08	-1.90926e-10	-0.926335	2.27296e-06	-1.90926e-10	-1.05339
133099943	chr9:133099943:CAT:C	1.75427e-08	-1.90926e-10	-1.21357	1.16419e-08	-1.90926e-10	-1.27116	1.9016e-06	-1.90926e-10	-1.23178
133100311	chr9:133100311:C:T	1.42567e-08	-1.90926e-10	-1.42098	9.93472e-09	-1.90926e-10	-1.42973	1.55038e-06	-1.90926e-10	-1.43598
133100412	chr9:133100412:G:A	1.88671e-07	-1.90926e-10	1.1618	1.41846e-07	-1.90926e-10	1.22898	2.02844e-05	-1.90926e-10	1.13538
133100820	chr9:133100820:T:C	5.284e-08	-1.90926e-10	-0.11094	3.93258e-08	-1.90926e-10	-0.053882	5.82094e-06	-1.90926e-10	-0.113015
133100849	chr9:133100849:C:T	1.51272e-08	-1.90926e-10	-1.36171	1.08479e-08	-1.90926e-10	-1.34179	1.74003e-06	-1.90926e-10	-1.32057
133100901	chr9:133100901:A:AG	1.45192e-08	-1.90926e-10	-1.40273	1.02069e-08	-1.90926e-10	-1.4027	1.62583e-06	-1.90926e-10	-1.38846
133101069	chr9:133101069:C:T	1.12281e-08	-1.65978	-4.23322e-10	7.5839e-09	-1.69974	-4.23322e-10	1.24037e-06	-1.65907	-4.23322e-10
133101165	chr9:133101165:A:G	1.14801e-07	1.59519	-0.930196	4.9516e-08	1.0345	-0.857971	5.99952e-06	0.893364	-0.976161
133101277	chr9:133101277:C:T	5.4904e-09	-1.24626	-1.12895	2.90482e-09	-1.59001	-1.06938	4.4936e-07	-1.50822	-1.16619
133101311	chr9:133101311:G:A	6.03508e-08	-1.62883	1.65079	3.83001e-08	-1.80995	1.72964	5.02162e-06	-1.77243	1.51171
133101439	chr9:133101439:G:A	2.30157e-08	-0.942034	-4.23322e-10	1.20811e-08	-1.23412	-4.23322e-10	2.15558e-06	-1.10642	-4.23322e-10
133101553	chr9:133101553:G:A	1.96316e-08	-1.10107	-4.23322e-10	1.19028e-08	-1.24899	-4.23322e-10	1.8743e-06	-1.24624	-4.23322e-10
133101979	chr9:133101979:T:G	2.22165e-08	-0.977371	-4.23322e-10	2.36583e-08	-0.562051	-4.23322e-10	3.05121e-06	-0.758938	-4.23322e-10
133102124	chr9:133102124:G:A	1.70837e-08	-1.24008	-4.23322e-10	1.04522e-08	-1.37896	-4.23322e-10	1.66609e-06	-1.364	-4.23322e-10
133102196	chr9:133102196:C:T	1.0229e-08	-1.55915	-0.193838	7.07206e-09	-1.75379	-0.0158184	7.80703e-07	-1.82447	-0.297563
133102538	chr9:133102538:G:A	1.40015e-08	-1.90926e-10	-1.43905	9.84381e-09	-1.90926e-10	-1.43892	1.54086e-06	-1.90926e-10	-1.44214
133102938	chr9:133102938:C:T	1.89385e-08	-1.90926e-10	-1.13701	1.27418e-08	-1.90926e-10	-1.18087	2.14977e-06	-1.90926e-10	-1.10911
133103084	chr9:133103084:C:T	4.38478e-08	-1.90926e-10	-0.297482	3.57712e-08	-1.90926e-10	-0.148621	5.82607e-06	-1.90926e-10	-0.112133
133103853	chr9:133103853:G:A	1.40939e-08	-1.90926e-10	-1.43247	9.94973e-09	-1.90926e-10	-1.42822	1.54495e-06	-1.90926e-10	-1.43949
133104145	chr9:133104145:G:T	2.52793e-08	-1.90926e-10	-0.848221	1.64469e-08	-1.90926e-10	-0.925626	2.75462e-06	-1.90926e-10	-0.861195
133104718	chr9:133104718:A:G	1.95412e-08	-1.90926e-10	-1.10568	1.32159e-08	-1.90926e-10	-1.14434	2.11702e-06	-1.90926e-10	-1.12447
133104957	chr9:133104957:G:A	2.30719e-08	-1.90926e-10	-0.939591	1.54035e-08	-1.90926e-10	-0.991167	2.49924e-06	-1.90926e-10	-0.958488
133104975	chr9:133104975:T:C	2.01725e-08	-1.90926e-10	-1.07389	1.51486e-08	-1.90926e-10	-1.00785	2.49377e-06	-1.90926e-10	-0.960681
133104976	chr9:133104976:G:A	2.01811e-08	-1.90926e-10	-1.07346	1.51555e-08	-1.90926e-10	-1.0074	2.49494e-06	-1.90926e-10	-0.960212
133105134	chr9:133105134:C:T	9.31985e-09	-1.54845	-0.297612	6.47414e-09	-1.74348	-0.114472	7.10038e-07	-1.8221	-0.394809
133105473	chr9:133105473:C:T	1.861e-07	-1.90926e-10	1.14808	1.13691e-07	-1.90926e-10	1.00772	1.92809e-05	-1.90926e-10	1.08464
133105769	chr9:133105769:G:A	2.32391e-08	-1.90926e-10	-0.932373	1.55091e-08	-1.90926e-10	-0.984335	2.51718e-06	-1.90926e-10	-0.951338
133106200	chr9:133106200:C:CT	1.42097e-08	-1.90926e-10	-1.42428	1.01719e-08	-1.90926e-10	-1.40613	1.55976e-06	-1.90926e-10	-1.42995
133106202	chr9:133106202:T:G	1.41215e-08	-1.90926e-10	-1.43051	9.84003e-09	-1.90926e-10	-1.43931	1.55461e-06	-1.90926e-10	-1.43325
133106476	chr9:133106476:A:G	1.58694e-08	-1.90926e-10	-1.31382	1.21514e-08	-1.90926e-10	-1.22832	1.77835e-06	-1.90926e-10	-1.29879
133106490	chr9:133106490:G:A	8.76301e-08	-1.90926e-10	0.394916	6.60241e-08	-1.90926e-10	0.464257	9.24392e-06	-1.90926e-10	0.34949
133106677	chr9:133106677:G:A	1.42531e-08	-1.90926e-10	-1.42123	1.0074e-08	-1.90926e-10	-1.41581	1.57437e-06	-1.90926e-10	-1.42062
133106936	chr9:133106936:G:A	2.89104e-08	-0.714008	-4.23322e-10	1.52518e-08	-1.00106	-4.23322e-10	2.49009e-06	-0.962157	-4.23322e-10
133107004	chr9:133107004:T:C	7.54373e-09	-1.57876	-0.478734	5.20382e-09	-1.75866	-0.31771	5.93972e-07	-1.82567	-0.569728
133107106	chr9:133107106:C:T	1.05266e-08	-1.7243	-4.23322e-10	7.08757e-09	-1.76742	-4.23322e-10	1.14057e-06	-1.74295	-4.23322e-10
133107484	chr9:133107484:C:T	1.41815e-08	-1.90926e-10	-1.42627	1.00155e-08	-1.90926e-10	-1.42163	1.56628e-06	-1.90926e-10	-1.42577
133107654	chr9:133107654:G:A	3.34883e-07	-1.90926e-10	1.73557	2.0321e-07	-1.90926e-10	1.58848	3.43803e-05	-1.90926e-10	1.66301
133107812	chr9:133107812:T:TG	8.56409e-08	-1.90926e-10	0.371955	6.45986e-08	-1.90926e-10	0.442429	9.05404e-06	-1.90926e-10	0.328735
133107897	chr9:133107897:A:G	2.71263e-08	-1.90926e-10	-0.777704	2.02775e-08	-1.90926e-10	-0.716251	3.38553e-06	-1.90926e-10	-0.654966
133108569	chr9:133108569:T:C	1.39711e-08	-1.90926e-10	-1.44122	9.81117e-09	-1.90926e-10	-1.44224	1.54159e-06	-1.90926e-10	-1.44166
133109055	chr9:133109055:C:T	1.52536e-08	-1.90926e-10	-1.35339	1.10464e-08	-1.90926e-10	-1.32366	1.70634e-06	-1.90926e-10	-1.34013
133109267	chr9:133109267:A:G	2.69069e-09	-1.67784	-1.41057	1.61453e-09	-1.82408	-1.42264	2.5795e-07	-1.82313	-1.40634
133109293	chr9:133109293:G:A	6.31868e-08	0.0678871	-4.23322e-10	3.01322e-08	-0.32017	-4.23322e-10	4.85107e-06	-0.295276	-4.23322e-10
133109764	chr9:133109764:A:G	1.9782e-08	-1.90926e-10	-1.09343	1.45233e-08	-1.90926e-10	-1.05001	2.37865e-06	-1.90926e-10	-1.00794
133109915	chr9:133109915:G:A	1.97022e-08	-1.90926e-10	-1.09748	1.29209e-08	-1.90926e-10	-1.16692	2.15259e-06	-1.90926e-10	-1.1078
133109985	chr9:133109985:G:A	1.44996e-08	-1.90926e-10	-1.40408	9.98402e-09	-1.90926e-10	-1.42478	1.59701e-06	-1.90926e-10	-1.40634
133110135	chr9:133110135:A:C	2.31218e-09	-1.82592	-1.4141	1.69838e-09	-1.82769	-1.36839	2.53499e-07	-1.82474	-1.42213
133110249	chr9:133110249:G:A	1.44886e-08	-1.90926e-10	-1.40485	1.02288e-08	-1.90926e-10	-1.40056	1.64163e-06	-1.90926e-10	-1.37879
133110386	chr9:133110386:T:C	1.44718e-08	-1.90926e-10	-1.40601	1.02161e-08	-1.90926e-10	-1.4018	1.63913e-06	-1.90926e-10	-1.38031
133110409	chr9:133110409:C:T	4.19975e-09	-1.65057	-0.992618	5.06772e-09	-1.26896	-0.833913	5.77455e-07	-1.43094	-0.992656
133110676	chr9:133110676:G:A	1.44286e-08	-1.90926e-10	-1.409	1.00227e-08	-1.90926e-10	-1.42091	1.58916e-06	-1.90926e-10	-1.41127
133110765	chr9:133110765:A:G	1.72229e-08	-1.90926e-10	-1.23197	1.3478e-08	-1.90926e-10	-1.12471	1.93233e-06	-1.90926e-10	-1.21575
133110946	chr9:133110946:T:TG	1.39587e-08	-1.90926e-10	-1.44211	9.81103e-09	-1.90926e-10	-1.44226	1.54315e-06	-1.90926e-10	-1.44065
133110963	chr9:133110963:G:A	1.55719e-08	-1.90926e-10	-1.33274	1.08211e-08	-1.90926e-10	-1.34426	1.74743e-06	-1.90926e-10	-1.31633
133111026	chr9:133111026:C:A	1.54577e-08	-1.90926e-10	-1.3401	1.07463e-08	-1.90926e-10	-1.3512	1.73365e-06	-1.90926e-10	-1.32425
133111276	chr9:133111276:A:G	1.4028e-08	-1.90926e-10	-1.43715	9.83107e-09	-1.90926e-10	-1.44022	1.55447e-06	-1.90926e-10	-1.43334
133111343	chr9:133111343:T:C	1.62446e-08	-1.90926e-10	-1.29045	1.11525e-08	-1.90926e-10	-1.3141	1.82006e-06	-1.90926e-10	-1.27561
133111369	chr9:133111369:C:G	5.59289e-09	-0.916891	-1.43982	1.63636e-09	-1.79713	-1.43616	2.52182e-07	-1.81506	-1.43702
133111590	chr9:133111590:C:T	1.78117e-08	-1.90926e-10	-1.19835	1.22521e-08	-1.90926e-10	-1.22006	2.00759e-06	-1.90926e-10	-1.17754
133111743	chr9:133111743:T:C	1.48884e-08	-1.90926e-10	-1.37763	1.03055e-08	-1.90926e-10	-1.39308	1.65887e-06	-1.90926e-10	-1.36834
133112034	chr9:133112034:G:A	1.83598e-08	-1.90926e-10	-1.16804	1.28801e-08	-1.90926e-10	-1.17008	2.18522e-06	-1.90926e-10	-1.09276
133112310	chr9:133112310:A:G	1.70974e-08	-1.90926e-10	-1.23928	1.27008e-08	-1.90926e-10	-1.1841	1.85723e-06	-1.90926e-10	-1.25539
133112321	chr9:133112321:C:T	1.99271e-08	-1.90926e-10	-1.08613	1.56018e-08	-1.90926e-10	-0.978379	2.51595e-06	-1.90926e-10	-0.951825
133112346	chr9:133112346:C:T	2.04133e-08	-1.90926e-10	-1.06202	1.43804e-08	-1.90926e-10	-1.0599	2.42198e-06	-1.90926e-10	-0.989889
133113575	chr9:133113575:C:G	1.05661e-08	-1.72056	-4.23322e-10	9.05212e-09	-1.52276	-4.23322e-10	1.33586e-06	-1.5849	-4.23322e-10
133113700	chr9:133113700:C:T	2.20476e-08	-1.90926e-10	-0.985004	1.74847e-08	-1.90926e-10	-0.864435	2.83382e-06	-1.90926e-10	-0.832849
133113719	chr9:133113719:C:A	2.48468e-07	1.4371	-4.23322e-10	2.64067e-07	1.85044	-4.23322e-10	3.16362e-05	1.57983	-4.23322e-10
133114046	chr9:133114046:G:T	1.96603e-08	-1.90926e-10	-1.09961	1.53439e-08	-1.90926e-10	-0.995044	2.47721e-06	-1.90926e-10	-0.967341
133114504	chr9:133114504:A:G	3.31593e-08	-1.90926e-10	-0.576884	2.65862e-08	-1.90926e-10	-0.445369	4.37323e-06	-1.90926e-10	-0.398973
133115026	chr9:133115026:G:A	6.64626e-07	-1.90926e-10	2.42102	5.31453e-07	-1.90926e-10	2.54985	6.97455e-05	-1.90926e-10	2.37038
133115491	chr9:133115491:C:T	1.45172e-08	-1.90926e-10	-1.40288	1.00871e-08	-1.90926e-10	-1.41451	1.61447e-06	-1.90926e-10	-1.39547
133115551	chr9:133115551:C:A	1.64028e-08	-1.90926e-10	-1.28076	1.09609e-08	-1.90926e-10	-1.33143	1.87093e-06	-1.90926e-10	-1.24804
133115734	chr9:133115734:C:T	3.14838e-08	-1.90926e-10	-0.628736	2.51262e-08	-1.90926e-10	-0.501852	4.12953e-06	-1.90926e-10	-0.456311
133115807	chr9:133115807:C:T	1.09633e-08	-1.68366	-4.23322e-10	6.99247e-09	-1.78093	-4.23322e-10	1.12095e-06	-1.7603	-4.23322e-10
133115832	chr9:133115832:A:G	1.99739e-08	-1.90926e-10	-1.08378	1.33692e-08	-1.90926e-10	-1.13281	2.20044e-06	-1.90926e-10	-1.08582
133115874	chr9:133115874:C:G	1.56524e-08	-1.90926e-10	-1.32758	1.06413e-08	-1.90926e-10	-1.36102	1.73882e-06	-1.90926e-10	-1.32127
133116017	chr9:133116017:C:T	1.39966e-08	-1.90926e-10	-1.43939	9.82694e-09	-1.90926e-10	-1.44064	1.5477e-06	-1.90926e-10	-1.43771
133117092	chr9:133117092:C:T	2.13837e-07	1.28701	-4.23322e-10	2.22189e-07	1.67777	-4.23322e-10	2.69269e-05	1.41865	-4.23322e-10
133117396	chr9:133117396:ATG:A	9.55317e-09	-1.82133	-4.23322e-10	6.82336e-09	-1.80541	-4.23322e-10	1.0565e-06	-1.81951	-4.23322e-10
133117410	chr9:133117410:C:T	1.05498e-08	-1.7221	-4.23322e-10	7.05581e-09	-1.77191	-4.23322e-10	1.12098e-06	-1.76027	-4.23322e-10
133117657	chr9:133117657:A:G	3.92608e-09	-1.66107	-1.0495	2.358e-09	-1.82644	-1.04151	3.81365e-07	-1.81813	-1.02034
133117779	chr9:133117779:G:T	1.92038e-08	-1.90926e-10	-1.1231	1.35148e-08	-1.90926e-10	-1.12198	2.25128e-06	-1.90926e-10	-1.06298
133118062	chr9:133118062:C:T	1.39712e-08	-1.90926e-10	-1.44121	9.81354e-09	-1.90926e-10	-1.442	1.54228e-06	-1.90926e-10	-1.44121
133118087	chr9:133118087:G:T	4.30974e-09	-1.64175	-0.975578	2.93253e-09	-1.787	-0.862894	3.74564e-07	-1.8279	-1.02857
133118346	chr9:133118346:G:A	1.43285e-08	-1.90926e-10	-1.41596	1.02374e-08	-1.90926e-10	-1.39972	1.59188e-06	-1.90926e-10	-1.40956
133118576	chr9:133118576:CA:C	4.81381e-09	-1.59524	-0.911479	3.21171e-09	-1.7624	-0.796555	3.98821e-07	-1.82605	-0.967671
133118661	chr9:133118661:C:T	1.39777e-08	-1.90926e-10	-1.44074	9.8125e-09	-1.90926e-10	-1.44211	1.54219e-06	-1.90926e-10	-1.44127
133118826	chr9:133118826:G:A	1.42346e-08	-1.90926e-10	-1.42253	1.03665e-08	-1.90926e-10	-1.38719	1.64166e-06	-1.90926e-10	-1.37877
133118911	chr9:133118911:C:T	1.41516e-08	-1.90926e-10	-1.42838	9.91639e-09	-1.90926e-10	-1.43157	1.5677e-06	-1.90926e-10	-1.42487
133119138	chr9:133119138:G:A	1.40499e-08	-1.90926e-10	-1.43559	9.9626e-09	-1.90926e-10	-1.42693	1.55621e-06	-1.90926e-10	-1.43222
133119828	chr9:133119828:G:A	1.42988e-08	-1.90926e-10	-1.41803	9.88318e-09	-1.90926e-10	-1.43493	1.57742e-06	-1.90926e-10	-1.41868
133119917	chr9:133119917:C:T	1.54405e-08	-1.90926e-10	-1.34121	1.07219e-08	-1.90926e-10	-1.35348	1.75503e-06	-1.90926e-10	-1.31199
133120094	chr9:133120094:C:A	1.49625e-08	-1.90926e-10	-1.37266	1.04327e-08	-1.90926e-10	-1.38082	1.69059e-06	-1.90926e-10	-1.3494
133120728	chr9:133120728:T:C	1.51521e-08	-1.90926e-10	-1.36007	1.03095e-08	-1.90926e-10	-1.3927	1.60063e-06	-1.90926e-10	-1.40408
133120780	chr9:133120780:G:A	1.49963e-08	-1.90926e-10	-1.3704	1.02444e-08	-1.90926e-10	-1.39903	1.65823e-06	-1.90926e-10	-1.36873
133121348	chr9:133121348:G:A	1.46909e-08	-1.90926e-10	-1.39098	1.00137e-08	-1.90926e-10	-1.42181	1.61359e-06	-1.90926e-10	-1.39602
133121591	chr9:133121591:GATC:G	4.00221e-09	-1.74487	-0.946496	2.8775e-09	-1.82444	-0.844399	3.93724e-07	-1.80468	-1.0019
133121721	chr9:133121721:G:A	1.43235e-08	-1.90926e-10	-1.41631	1.01336e-08	-1.90926e-10	-1.4099	1.58236e-06	-1.90926e-10	-1.41556
133121872	chr9:133121872:T:C	1.44824e-07	-1.90926e-10	0.897311	1.11772e-07	-1.90926e-10	0.9907	1.52266e-05	-1.90926e-10	0.848568
133122190	chr9:133122190:G:C	1.39588e-08	-1.90926e-10	-1.4421	9.81895e-09	-1.90926e-10	-1.44145	1.54096e-06	-1.90926e-10	-1.44207
133122273	chr9:133122273:A:G	3.89455e-09	-1.70242	-1.01621	2.74876e-09	-1.81117	-0.903441	3.75678e-07	-1.82062	-1.03288
133122302	chr9:133122302:T:C	4.06159e-09	-1.66907	-1.00757	2.8128e-09	-1.79789	-0.893693	3.76801e-07	-1.82612	-1.0244
133122405	chr9:133122405:T:C	3.8017e-09	-1.76396	-0.978799	2.9019e-09	-1.82664	-0.833759	4.23332e-07	-1.7865	-0.947579
133122415	chr9:133122415:C:T	1.56835e-08	-1.90926e-10	-1.3256	1.12031e-08	-1.90926e-10	-1.30957	1.68426e-06	-1.90926e-10	-1.35315
133122666	chr9:133122666:A:T	1.46982e-08	-1.90926e-10	-1.39048	1.08496e-08	-1.90926e-10	-1.34164	1.7196e-06	-1.90926e-10	-1.33239
133122885	chr9:133122885:G:A	1.42618e-08	-1.90926e-10	-1.42063	1.02911e-08	-1.90926e-10	-1.39448	1.5787e-06	-1.90926e-10	-1.41787
133123161	chr9:133123161:T:G	1.05478e-08	-1.7223	-4.23322e-10	6.84855e-09	-1.80173	-4.23322e-10	1.09353e-06	-1.78506	-4.23322e-10
133123236	chr9:133123236:G:A	3.10922e-09	-1.51172	-1.43211	1.79603e-09	-1.71323	-1.42696	2.53329e-07	-1.80986	-1.43768
133123592	chr9:133123592:G:T	1.42189e-08	-1.90926e-10	-1.42364	1.00454e-08	-1.90926e-10	-1.41865	1.57064e-06	-1.90926e-10	-1.42299
133123723	chr9:133123723:CAG:C	2.30371e-08	0.22219	-1.16329	7.63978e-09	-0.718429	-0.973965	8.07674e-07	-0.974627	-1.11345
133124474	chr9:133124474:T:C	3.13434e-09	-1.80915	-1.12664	2.62411e-09	-1.79234	-0.968683	3.60627e-07	-1.79875	-1.09564
133124575	chr9:133124575:A:G	9.56028e-09	-1.82059	-4.23322e-10	7.2386e-09	-1.74634	-4.23322e-10	1.1194e-06	-1.76168	-4.23322e-10
133125485	chr9:133125485:G:A	5.52135e-08	-1.90926e-10	-0.0670007	4.12372e-08	-1.90926e-10	-0.0064235	6.04765e-06	-1.90926e-10	-0.0748055
133125563	chr9:133125563:A:G	1.80051e-08	0.247189	-1.43474	4.54216e-09	-0.770386	-1.44197	4.94484e-07	-1.13656	-1.44216
133125646	chr9:133125646:G:A	6.54115e-07	2.40508	-4.23322e-10	1.45641e-08	-1.04721	-4.23322e-10	1.98797e-06	-1.18736	-4.23322e-10
133126076	chr9:133126076:C:A	1.60609e-08	-1.90926e-10	-1.30182	1.1559e-08	-1.90926e-10	-1.2783	1.78254e-06	-1.90926e-10	-1.29644
133126222	chr9:133126222:A:G	1.66441e-08	0.00767854	-1.27383	2.24722e-09	-1.58799	-1.32808	3.37207e-07	-1.64283	-1.31871
133126376	chr9:133126376:A:G	4.58858e-09	-1.32261	-1.23203	1.91097e-09	-1.77334	-1.30481	3.59875e-07	-1.64966	-1.24681
133126579	chr9:133126579:T:C	2.50259e-09	-1.80532	-1.35556	1.7931e-09	-1.75703	-1.38478	2.74792e-07	-1.80771	-1.35851
133126709	chr9:133126709:C:T	9.67747e-09	-1.56856	-0.23985	6.32238e-09	-1.77073	-0.110939	7.34822e-07	-1.82748	-0.355124
133126847	chr9:133126847:T:C	2.03197e-08	-1.17273	0.10611	7.07364e-09	-1.46203	-0.307356	1.66124e-06	-1.38034	0.0134308
133126964	chr9:133126964:A:G	1.086e-08	-1.25006	-0.443059	4.89547e-09	-1.55819	-0.579263	9.43512e-07	-1.44925	-0.483368
133127025	chr9:133127025:C:T	1.60475e-08	-1.90926e-10	-1.30266	1.1724e-08	-1.90926e-10	-1.26413	1.79359e-06	-1.90926e-10	-1.29025
133127135	chr9:133127135:G:C	1.4546e-08	-1.90926e-10	-1.40089	1.02791e-08	-1.90926e-10	-1.39565	1.60967e-06	-1.90926e-10	-1.39845
133127300	chr9:133127300:A:T	9.45184e-09	-0.478694	-1.3533	2.44746e-09	-1.42594	-1.40478	5.41676e-07	-1.11587	-1.3717
133127901	chr9:133127901:G:A	2.27298e-08	-1.90926e-10	-0.95453	1.73861e-08	-1.90926e-10	-0.870092	2.54318e-06	-1.90926e-10	-0.941061
133127926	chr9:133127926:C:T	2.09271e-08	-1.90926e-10	-1.03716	1.53811e-08	-1.90926e-10	-0.992624	2.33805e-06	-1.90926e-10	-1.02516
133128015	chr9:133128015:C:T	1.18015e-07	-1.90926e-10	0.692607	1.05443e-07	-1.90926e-10	0.932409	1.31515e-05	-1.90926e-10	0.702063
133128311	chr9:133128311:C:T	7.41385e-08	-1.90926e-10	0.227726	4.78782e-08	-1.90926e-10	0.142897	8.43678e-06	-1.90926e-10	0.258124
133128499	chr9:133128499:T:C	5.5406e-08	-1.90926e-10	-0.06352	4.70148e-08	-1.90926e-10	0.1247	6.15849e-06	-1.90926e-10	-0.0566443
133128535	chr9:133128535:C:T	3.46147e-09	-1.45345	-1.38307	1.92899e-09	-1.70729	-1.36147	2.62839e-07	-1.80651	-1.40417
133128714	chr9:133128714:C:T	3.66043e-09	-1.42601	-1.35462	2.02392e-09	-1.6919	-1.32883	2.70884e-07	-1.79977	-1.38077
133129151	chr9:133129151:C:T	4.37627e-08	-1.90926e-10	-0.299427	2.86737e-08	-1.90926e-10	-0.369783	4.67054e-06	-1.90926e-10	-0.333201
133129208	chr9:133129208:G:A	2.38783e-08	-1.90926e-10	-0.905238	1.76763e-08	-1.90926e-10	-0.85354	2.6836e-06	-1.90926e-10	-0.887317
133129312	chr9:133129312:G:A	7.62512e-08	0.806798	-0.550973	6.14615e-09	-1.16319	-0.746745	1.02565e-06	-1.18573	-0.663427
133129383	chr9:133129383:C:T	3.20961e-09	-1.57455	-1.33751	1.95958e-09	-1.76477	-1.28827	2.68775e-07	-1.82603	-1.36232
133129513	chr9:133129513:C:T	1.80726e-06	1.16196	2.2594	1.34389e-07	-0.955219	2.1302	1.85197e-05	-1.02143	2.06579
133129828	chr9:133129828:TTC:T	5.56708e-08	0.64964	-0.708393	4.84078e-09	-1.23858	-0.910103	8.15267e-07	-1.2586	-0.820111
133130004	chr9:133130004:ACT:A	9.52468e-08	-1.90926e-10	0.478264	8.43372e-08	-1.90926e-10	0.709059	1.05501e-05	-1.90926e-10	0.481658
133130158	chr9:133130158:G:A	2.38976e-08	-1.90926e-10	-0.904432	1.76912e-08	-1.90926e-10	-0.852693	2.68577e-06	-1.90926e-10	-0.886509
133130250	chr9:133130250:A:G	1.20417e-08	-0.603668	-0.986168	3.62253e-09	-1.42993	-1.00867	6.55209e-07	-1.24739	-1.04989
133130620	chr9:133130620:G:T	1.96038e-08	-1.90926e-10	-1.10249	1.41478e-08	-1.90926e-10	-1.0762	2.17778e-06	-1.90926e-10	-1.09617
133130728	chr9:133130728:A:G	1.73384e-06	1.21031	2.16958	1.32018e-07	-0.925665	2.08284	1.75338e-05	-0.997171	1.98682
133130797	chr9:133130797:G:T	1.56222e-08	-1.90926e-10	-1.32952	1.07988e-08	-1.90926e-10	-1.34633	1.72296e-06	-1.90926e-10	-1.33043
133130970	chr9:133130970:G:A	1.91416e-08	-1.90926e-10	-1.12634	1.38218e-08	-1.90926e-10	-1.09952	2.1256e-06	-1.90926e-10	-1.12042
133131037	chr9:133131037:G:A	7.53337e-08	-1.90926e-10	0.243719	4.92552e-08	-1.90926e-10	0.171252	9.53682e-06	-1.90926e-10	0.380684
133131341	chr9:133131341:G:A	1.15432e-07	1.39761	-0.72713	7.29095e-09	-0.85072	-0.88841	1.19854e-06	-0.871691	-0.821681
133131422	chr9:133131422:C:T	1.43446e-08	-1.90926e-10	-1.41483	1.00901e-08	-1.90926e-10	-1.41421	1.58414e-06	-1.90926e-10	-1.41443
133131462	chr9:133131462:C:T	1.84847e-08	-1.16127	-4.23322e-10	1.02854e-08	-1.39504	-4.23322e-10	1.75619e-06	-1.31133	-4.23322e-10
133131516	chr9:133131516:C:T	1.39863e-08	-1.90926e-10	-1.44013	9.8683e-09	-1.90926e-10	-1.43644	1.54463e-06	-1.90926e-10	-1.43969
133131731	chr9:133131731:AG:A	1.39863e-08	-1.90926e-10	-1.44013	9.8683e-09	-1.90926e-10	-1.43644	1.54463e-06	-1.90926e-10	-1.43969
133131902	chr9:133131902:C:T	1.60897e-08	-1.90926e-10	-1.30003	1.17779e-08	-1.90926e-10	-1.25954	1.89199e-06	-1.90926e-10	-1.23685
133131971	chr9:133131971:A:C	3.20937e-08	-0.196571	-0.412978	7.78352e-09	-1.18354	-0.490214	1.52091e-06	-0.949223	-0.505947
133132467	chr9:133132467:G:C	1.4448e-08	-1.90926e-10	-1.40765	1.06737e-08	-1.90926e-10	-1.35798	1.69259e-06	-1.90926e-10	-1.34822
133132529	chr9:133132529:T:C	5.42454e-07	1.28237	0.935524	4.22702e-08	-0.865164	0.883482	5.5996e-06	-0.932201	0.780421
133132601	chr9:133132601:C:T	7.54647e-08	0.939979	-0.694522	5.88941e-09	-1.09707	-0.855533	9.70363e-07	-1.11189	-0.792668
133133052	chr9:133133052:G:A	4.88922e-08	-1.90926e-10	-0.188589	3.19551e-08	-1.90926e-10	-0.261432	5.54112e-06	-1.90926e-10	-0.16228
133133110	chr9:133133110:T:TA	1.19355e-08	-1.59869	-4.23322e-10	7.74527e-09	-1.67868	-4.23322e-10	1.24093e-06	-1.65861	-4.23322e-10
133133804	chr9:133133804:G:A	7.40104e-07	0.382872	2.14571	9.31759e-08	-1.20663	2.01535	1.31933e-05	-1.26429	1.96952
133133850	chr9:133133850:C:G	9.37642e-07	0.447962	2.3172	1.12185e-07	-1.1847	2.17909	1.58787e-05	-1.24461	2.13511
133133862	chr9:133133862:T:C	1.78437e-08	-0.765586	-0.430972	5.77405e-09	-1.47302	-0.49937	9.69423e-07	-1.38041	-0.525115
133134025	chr9:133134025:C:T	1.02463e-08	-1.75129	-4.23322e-10	6.7681e-09	-1.81354	-4.23322e-10	1.06661e-06	-1.80999	-4.23322e-10
133134332	chr9:133134332:C:G	1.54312e-08	-0.974164	-0.367654	5.46987e-09	-1.58828	-0.438226	9.00884e-07	-1.51477	-0.464081
133134365	chr9:133134365:C:T	1.42688e-08	-1.90926e-10	-1.42013	1.00436e-08	-1.90926e-10	-1.41882	1.57606e-06	-1.90926e-10	-1.41955
133134669	chr9:133134669:G:A	4.88796e-08	-1.90926e-10	-0.188848	4.26256e-08	-1.90926e-10	0.0266909	5.35928e-06	-1.90926e-10	-0.195646
133134790	chr9:133134790:C:T	7.29461e-08	0.296554	-0.0850404	7.90247e-09	-1.27516	-0.383424	1.4242e-06	-1.29355	-0.227312
133134890	chr9:133134890:C:T	2.09753e-08	-1.90926e-10	-1.03486	1.38687e-08	-1.90926e-10	-1.09613	2.27814e-06	-1.90926e-10	-1.05112
133134999	chr9:133134999:T:C	1.74043e-08	-0.789316	-0.432176	5.69783e-09	-1.48622	-0.49946	9.55018e-07	-1.39482	-0.525684
133135004	chr9:133135004:T:C	1.09235e-08	-1.68729	-4.23322e-10	7.26042e-09	-1.74333	-4.23322e-10	1.15518e-06	-1.73022	-4.23322e-10
133135091	chr9:133135091:C:T	4.98789e-09	-1.53396	-0.937236	2.93228e-09	-1.75481	-0.895174	3.9046e-07	-1.81084	-1.00407
133135523	chr9:133135523:G:A	2.59571e-07	0.161271	1.31955	3.78309e-08	-1.33074	1.23811	5.1844e-06	-1.38387	1.15504
133135615	chr9:133135615:TG:T	3.91197e-08	0.257186	-0.668768	4.72345e-09	-1.2964	-0.876827	8.10497e-07	-1.3129	-0.771682
133135789	chr9:133135789:G:A	5.74091e-08	0.246397	-0.274402	5.40411e-09	-1.27563	-0.762978	1.3953e-06	-1.26176	-0.2796
133135939	chr9:133135939:T:G	1.40313e-08	-1.90926e-10	-1.43692	9.83967e-09	-1.90926e-10	-1.43934	1.54928e-06	-1.90926e-10	-1.43668
133136266	chr9:133136266:G:A	1.40153e-08	-1.90926e-10	-1.43806	9.92619e-09	-1.90926e-10	-1.43059	1.55192e-06	-1.90926e-10	-1.43498
133136337	chr9:133136337:C:T	1.40855e-08	-1.90926e-10	-1.43306	9.85607e-09	-1.90926e-10	-1.43768	1.55428e-06	-1.90926e-10	-1.43346
133136353	chr9:133136353:C:T	2.88115e-07	-1.90926e-10	1.58515	2.66445e-07	-1.90926e-10	1.85941	3.21934e-05	-1.90926e-10	1.59729
133136877	chr9:133136877:C:T	1.21601e-07	-1.90926e-10	0.722539	1.04849e-07	-1.90926e-10	0.92676	1.33543e-05	-1.90926e-10	0.717359
133137000	chr9:133137000:C:T	2.26772e-08	-1.90926e-10	-0.95685	1.72875e-08	-1.90926e-10	-0.875781	2.53848e-06	-1.90926e-10	-0.94291
133137001	chr9:133137001:G:A	2.38507e-08	-1.90926e-10	-0.906394	1.55167e-08	-1.90926e-10	-0.983845	2.52088e-06	-1.90926e-10	-0.949866
133137081	chr9:133137081:A:G	7.58348e-08	-1.90926e-10	0.25035	6.92096e-08	-1.90926e-10	0.511377	8.31695e-06	-1.90926e-10	0.24382
133137303	chr9:133137303:C:T	5.49794e-09	-1.48873	-0.885109	3.18742e-09	-1.72517	-0.841381	4.15365e-07	-1.7969	-0.956177
133137405	chr9:133137405:T:C	6.2285e-09	-0.977976	-1.2711	3.02536e-09	-1.27693	-1.3418	4.40024e-07	-1.38931	-1.3061
133137979	chr9:133137979:A:G	3.50727e-08	0.162526	-0.68331	4.57245e-09	-1.35066	-0.855054	7.51601e-07	-1.37328	-0.786744
133138255	chr9:133138255:C:T	1.0923e-08	-1.06551	-0.621828	5.09426e-09	-1.2521	-0.845551	1.12996e-06	-1.14001	-0.612284
133138840	chr9:133138840:A:G	1.69574e-08	-0.758728	-0.488774	5.40144e-09	-1.48553	-0.553571	9.1204e-07	-1.38672	-0.579823
133138897	chr9:133138897:A:G	1.87494e-08	-0.653936	-0.493112	5.70213e-09	-1.42669	-0.558236	9.71163e-07	-1.31967	-0.58407
133139090	chr9:133139090:GT:G	1.45395e-08	-1.90926e-10	-1.40134	1.02391e-08	-1.90926e-10	-1.39955	1.60632e-06	-1.90926e-10	-1.40053
133139150	chr9:133139150:A:C	1.01696e-06	0.182291	2.66407	1.47226e-07	-1.30124	2.56745	1.95405e-05	-1.35814	2.45616
133139244	chr9:133139244:C:T	1.13512e-08	-1.64888	-4.23322e-10	7.29188e-09	-1.739	-4.23322e-10	1.13306e-06	-1.74955	-4.23322e-10
133139294	chr9:133139294:G:A	1.44355e-08	-1.90926e-10	-1.40852	1.01642e-08	-1.90926e-10	-1.40689	1.59471e-06	-1.90926e-10	-1.40778
133139418	chr9:133139418:G:A	5.05716e-08	-1.90926e-10	-0.154818	3.32948e-08	-1.90926e-10	-0.220361	5.73232e-06	-1.90926e-10	-0.128356
133139653	chr9:133139653:C:T	2.2908e-08	0.164568	-1.11129	3.10657e-09	-1.32682	-1.26542	5.36624e-07	-1.33232	-1.16461
133139774	chr9:133139774:G:A	3.69778e-08	0.293642	-0.761533	4.38662e-09	-1.26148	-0.985723	7.93536e-07	-1.26804	-0.837692
133139932	chr9:133139932:C:T	2.70749e-08	0.205242	-0.984845	3.38271e-09	-1.33518	-1.1719	5.99527e-07	-1.33434	-1.05175
133140680	chr9:133140680:G:T	1.63089e-08	-1.90926e-10	-1.2865	1.19913e-08	-1.90926e-10	-1.24158	1.82259e-06	-1.90926e-10	-1.27422
133140797	chr9:133140797:G:A	1.64297e-08	-1.90926e-10	-1.27912	1.17005e-08	-1.90926e-10	-1.26613	1.79947e-06	-1.90926e-10	-1.28698
133141294	chr9:133141294:T:C	6.20495e-09	-0.812845	-1.44002	1.90723e-09	-1.6487	-1.43141	3.09852e-07	-1.61149	-1.43465
133141450	chr9:133141450:G:A	4.51606e-09	-1.18847	-1.3821	1.91642e-09	-1.71307	-1.36224	3.34564e-07	-1.60171	-1.36769
133141457	chr9:133141457:A:AG	5.44372e-09	-0.942908	-1.44084	1.84993e-09	-1.67514	-1.43547	2.96169e-07	-1.65397	-1.43733
133141502	chr9:133141502:AG:A	3.3219e-08	-1.90926e-10	-0.575087	2.60849e-08	-1.90926e-10	-0.464406	3.70999e-06	-1.90926e-10	-0.563447
133141558	chr9:133141558:A:AAG	4.11225e-09	-1.70746	-0.956776	2.77234e-09	-1.80795	-0.898126	3.8037e-07	-1.82792	-1.01317
133141651	chr9:133141651:A:G	1.51389e-08	-1.90926e-10	-1.36094	1.06389e-08	-1.90926e-10	-1.36124	1.67049e-06	-1.90926e-10	-1.36136
133141810	chr9:133141810:C:T	6.55413e-09	-1.08906	-1.10905	2.91284e-09	-1.60016	-1.05647	4.80633e-07	-1.46513	-1.142
133141815	chr9:133141815:G:A	3.41517e-08	-1.90926e-10	-0.547396	2.12051e-08	-1.90926e-10	-0.671521	3.6523e-06	-1.90926e-10	-0.579117
133142177	chr9:133142177:G:A	1.47987e-08	-1.90926e-10	-1.38367	1.04031e-08	-1.90926e-10	-1.38366	1.63326e-06	-1.90926e-10	-1.3839
133142205	chr9:133142205:T:G	7.59382e-09	-0.913726	-1.13715	2.61813e-09	-1.65766	-1.10564	4.19501e-07	-1.64465	-1.09852
133142354	chr9:133142354:C:T	5.02357e-08	-1.90926e-10	-0.161483	3.60003e-08	-1.90926e-10	-0.142236	5.58232e-06	-1.90926e-10	-0.154872
133142361	chr9:133142361:G:A	1.45706e-08	-1.90926e-10	-1.3992	1.02152e-08	-1.90926e-10	-1.40188	1.61685e-06	-1.90926e-10	-1.394
133142522	chr9:133142522:C:T	5.66675e-09	-0.915331	-1.42826	1.90497e-09	-1.66153	-1.41976	3.0467e-07	-1.64313	-1.41987
133142602	chr9:133142602:C:A	1.50443e-08	-1.90926e-10	-1.36721	1.0566e-08	-1.90926e-10	-1.36812	1.66e-06	-1.90926e-10	-1.36766
133142629	chr9:133142629:C:T	1.52328e-08	-1.90926e-10	-1.35476	1.13638e-08	-1.90926e-10	-1.29533	1.81038e-06	-1.90926e-10	-1.28094
133142769	chr9:133142769:T:C	6.162e-09	-0.849803	-1.41	2.00347e-09	-1.63269	-1.39819	3.20794e-07	-1.61349	-1.39795
133142803	chr9:133142803:C:T	1.39662e-08	-1.90926e-10	-1.44157	9.81387e-09	-1.90926e-10	-1.44197	1.54253e-06	-1.90926e-10	-1.44105
133142837	chr9:133142837:G:A	8.20723e-09	-0.940024	-1.03317	2.78324e-09	-1.67786	-1.02429	4.00771e-07	-1.67893	-1.10991
133143112	chr9:133143112:G:A	1.50443e-08	-1.90926e-10	-1.36721	1.0566e-08	-1.90926e-10	-1.36812	1.66e-06	-1.90926e-10	-1.36766
133143165	chr9:133143165:T:C	1.64653e-07	-1.90926e-10	1.02563	1.50092e-07	-1.90926e-10	1.28549	1.69299e-05	-1.90926e-10	0.954608
133143357	chr9:133143357:G:A	4.66168e-09	-1.11406	-1.42478	1.7678e-09	-1.74012	-1.41591	2.804e-07	-1.73015	-1.41587
133143927	chr9:133143927:A:C	1.86235e-08	-1.90926e-10	-1.15378	1.38967e-08	-1.90926e-10	-1.09411	2.0323e-06	-1.90926e-10	-1.16531
133144093	chr9:133144093:A:G	6.78118e-08	-0.456778	0.595306	6.5226e-08	-0.469127	0.921221	4.82202e-06	-0.82671	0.525426
133144516	chr9:133144516:A:G	2.433e-09	-1.8244	-1.36468	2.07926e-09	-1.73661	-1.25714	2.99297e-07	-1.75818	-1.32262
133144588	chr9:133144588:G:A	4.52553e-07	-1.90926e-10	2.0367	4.518e-07	-1.90926e-10	2.38748	5.26834e-05	-1.90926e-10	2.08982
133144621	chr9:133144621:G:A	1.84311e-08	-1.90926e-10	-1.16417	1.19413e-08	-1.90926e-10	-1.24576	2.01232e-06	-1.90926e-10	-1.17519
133144643	chr9:133144643:C:T	2.47495e-09	-1.76921	-1.40277	1.75244e-09	-1.82297	-1.34178	2.66288e-07	-1.82392	-1.37373
133144672	chr9:133144672:G:A	2.61213e-09	-1.72981	-1.38823	1.79544e-09	-1.82405	-1.31646	2.70438e-07	-1.82728	-1.35491
133145185	chr9:133145185:T:C	1.42987e-08	-1.90926e-10	-1.41804	1.02876e-08	-1.90926e-10	-1.39483	1.64062e-06	-1.90926e-10	-1.3794
133145306	chr9:133145306:T:C	5.08346e-09	-1.66544	-0.786777	4.37991e-09	-1.77678	-0.471952	5.46932e-07	-1.76616	-0.711747
133145509	chr9:133145509:G:A	2.10357e-08	-1.90926e-10	-1.03199	1.53008e-08	-1.90926e-10	-0.997861	2.30238e-06	-1.90926e-10	-1.04053
133145860	chr9:133145860:G:A	3.49791e-08	-1.90926e-10	-0.523458	2.6796e-08	-1.90926e-10	-0.437509	3.94976e-06	-1.90926e-10	-0.500821
133145981	chr9:133145981:G:A	2.39199e-08	-1.90926e-10	-0.903497	1.82561e-08	-1.90926e-10	-0.821265	2.67553e-06	-1.90926e-10	-0.89033
133145993	chr9:133145993:G:A	2.47946e-08	-1.90926e-10	-0.86758	1.7809e-08	-1.90926e-10	-0.846059	2.79221e-06	-1.90926e-10	-0.847641
133146393	chr9:133146393:C:T	2.58573e-09	-1.70299	-1.42521	1.69866e-09	-1.76056	-1.43537	2.72792e-07	-1.73588	-1.43764
133146632	chr9:133146632:T:C	4.18843e-09	-1.68304	-0.962841	3.48951e-09	-1.78652	-0.689479	4.49793e-07	-1.77708	-0.89636
133146796	chr9:133146796:A:G	4.31659e-09	-1.58998	-1.02576	3.39953e-09	-1.73178	-0.770349	4.4618e-07	-1.71725	-0.964258
133146876	chr9:133146876:T:C	6.12773e-07	2.33979	-4.23322e-10	7.14459e-07	2.84576	-4.23322e-10	9.85323e-05	2.71591	-4.23322e-10
133146912	chr9:133146912:G:A	2.73602e-09	-1.73629	-1.33541	2.03185e-09	-1.81242	-1.2044	2.89624e-07	-1.80805	-1.30559
133147567	chr9:133147567:G:A	5.50208e-07	3.58321	-1.35112	7.37962e-07	4.22883	-1.35071	0.000847366	6.20075	-1.33309
133147666	chr9:133147666:T:C	4.90012e-09	-1.58057	-0.908384	3.96139e-09	-1.72697	-0.622195	5.08922e-07	-1.71118	-0.838759
133147905	chr9:133147905:C:T	9.51545e-09	-1.82529	-4.23322e-10	6.78751e-09	-1.81068	-4.23322e-10	1.05244e-06	-1.82337	-4.23322e-10
133148113	chr9:133148113:C:T	2.88712e-08	-1.90926e-10	-0.715362	2.19088e-08	-1.90926e-10	-0.638876	3.24102e-06	-1.90926e-10	-0.698587
133148516	chr9:133148516:C:T	6.76578e-07	-1.90926e-10	2.43884	7.02107e-07	-1.90926e-10	2.82832	7.84475e-05	-1.90926e-10	2.48795
133149216	chr9:133149216:G:A	1.99441e-08	-1.90926e-10	-1.08528	1.33578e-08	-1.90926e-10	-1.13366	2.16473e-06	-1.90926e-10	-1.10218
133149682	chr9:133149682:G:A	1.74368e-08	-1.90926e-10	-1.21963	1.205e-08	-1.90926e-10	-1.2367	1.93478e-06	-1.90926e-10	-1.21448
133150073	chr9:133150073:G:C	2.6144e-09	-1.67531	-1.44186	2.4336e-09	-1.42244	-1.41395	3.59887e-07	-1.45485	-1.44159
133150422	chr9:133150422:A:G	1.43394e-08	-1.90926e-10	-1.4152	1.0108e-08	-1.90926e-10	-1.41243	1.57144e-06	-1.90926e-10	-1.42249
133150658	chr9:133150658:A:G	2.31122e-06	-1.90926e-10	3.66732	2.53902e-06	-1.90926e-10	4.11377	0.000266097	-1.90926e-10	3.70939
133150696	chr9:133150696:G:A	1.63754e-08	-1.90926e-10	-1.28243	1.1755e-08	-1.90926e-10	-1.26148	1.78835e-06	-1.90926e-10	-1.29318
133150744	chr9:133150744:C:T	1.62978e-08	-1.90926e-10	-1.28718	1.1443e-08	-1.90926e-10	-1.28839	1.81496e-06	-1.90926e-10	-1.27841
133151019	chr9:133151019:C:T	1.05005e-08	-1.72678	-4.23322e-10	6.98258e-09	-1.78234	-4.23322e-10	1.10672e-06	-1.77308	-4.23322e-10
133151155	chr9:133151155:A:C	1.72053e-08	-1.90926e-10	-1.23299	1.2049e-08	-1.90926e-10	-1.23678	1.89327e-06	-1.90926e-10	-1.23617
133151288	chr9:133151288:C:T	1.10357e-08	-1.67707	-4.23322e-10	8.89444e-09	-1.54034	-4.23322e-10	1.41714e-06	-1.52583	-4.23322e-10
133151350	chr9:133151350:C:T	9.27922e-08	-1.90926e-10	0.452155	8.39839e-08	-1.90926e-10	0.704862	1.01823e-05	-1.90926e-10	0.446177
133151927	chr9:133151927:C:T	3.12873e-08	-1.90926e-10	-0.634995	1.99054e-08	-1.90926e-10	-0.734772	3.43717e-06	-1.90926e-10	-0.639828
133152036	chr9:133152036:G:A	4.32095e-08	-1.90926e-10	-0.312149	2.59919e-08	-1.90926e-10	-0.467977	4.70114e-06	-1.90926e-10	-0.326672
133152376	chr9:133152376:G:T	1.4818e-08	-1.90926e-10	-1.38237	1.01184e-08	-1.90926e-10	-1.41141	1.57876e-06	-1.90926e-10	-1.41784
133152459	chr9:133152459:T:G	3.35012e-08	-1.90926e-10	-0.566626	2.15966e-08	-1.90926e-10	-0.653229	3.87922e-06	-1.90926e-10	-0.518841
133152481	chr9:133152481:T:C	2.37345e-08	-1.90926e-10	-0.911276	1.81984e-08	-1.90926e-10	-0.824432	2.64219e-06	-1.90926e-10	-0.902869
133152587	chr9:133152587:G:A	4.52929e-08	-1.90926e-10	-0.265058	2.71174e-08	-1.90926e-10	-0.42559	4.92456e-06	-1.90926e-10	-0.280241
133153066	chr9:133153066:C:T	2.73344e-08	-1.90926e-10	-0.770061	2.12524e-08	-1.90926e-10	-0.669296	3.07595e-06	-1.90926e-10	-0.750863
133153070	chr9:133153070:T:C	2.72974e-08	-1.90926e-10	-0.771417	2.12286e-08	-1.90926e-10	-0.670413	3.07202e-06	-1.90926e-10	-0.752142
133153319	chr9:133153319:G:A	2.85478e-08	-1.90926e-10	-0.726629	2.23936e-08	-1.90926e-10	-0.616989	3.22486e-06	-1.90926e-10	-0.703585
133153373	chr9:133153373:T:C	2.01066e-08	-1.90926e-10	-1.07716	1.41656e-08	-1.90926e-10	-1.07495	2.09371e-06	-1.90926e-10	-1.13554
133153750	chr9:133153750:T:A	1.39711e-08	-1.90926e-10	-1.44122	9.8271e-09	-1.90926e-10	-1.44062	1.54094e-06	-1.90926e-10	-1.44208
133153751	chr9:133153751:G:A	3.10677e-09	-1.82757	-1.11706	2.22057e-09	-1.80735	-1.12065	3.32817e-07	-1.8187	-1.15594
133153908	chr9:133153908:T:G	1.43185e-08	-1.90926e-10	-1.41666	1.03289e-08	-1.90926e-10	-1.39082	1.63715e-06	-1.90926e-10	-1.38152
133154023	chr9:133154023:C:T	2.25182e-08	-1.90926e-10	-0.963882	1.54671e-08	-1.90926e-10	-0.987048	2.49956e-06	-1.90926e-10	-0.958362
133154087	chr9:133154087:C:T	1.86323e-08	-1.90926e-10	-1.15331	1.17459e-08	-1.90926e-10	-1.26226	2.05494e-06	-1.90926e-10	-1.15423
133154451	chr9:133154451:A:G	1.56224e-08	-1.90926e-10	-1.3295	1.12663e-08	-1.90926e-10	-1.30395	1.73032e-06	-1.90926e-10	-1.32617
133154467	chr9:133154467:G:C	1.57432e-08	-1.90926e-10	-1.3218	1.13587e-08	-1.90926e-10	-1.29578	1.74318e-06	-1.90926e-10	-1.31876
133155071	chr9:133155071:C:T	1.33149e-08	-0.938954	-0.55037	1.08967e-08	-1.04513	-0.292177	1.26013e-06	-1.16451	-0.478749
133155157	chr9:133155157:C:A	4.82776e-08	-1.90926e-10	-0.20124	3.88672e-08	-1.90926e-10	-0.0656124	5.65801e-06	-1.90926e-10	-0.141404
133155186	chr9:133155186:G:A	1.03122e-08	-1.74488	-4.23322e-10	7.5591e-09	-1.70301	-4.23322e-10	1.14303e-06	-1.74079	-4.23322e-10
133155196	chr9:133155196:G:A	1.54241e-08	-1.90926e-10	-1.34227	1.05244e-08	-1.90926e-10	-1.37207	1.69505e-06	-1.90926e-10	-1.34677
133155496	chr9:133155496:G:A	2.06496e-08	-1.90926e-10	-1.05051	1.55263e-08	-1.90926e-10	-0.983229	2.30684e-06	-1.90926e-10	-1.0386
133155533	chr9:133155533:A:G	3.05111e-08	-1.90926e-10	-0.660116	2.34939e-08	-1.90926e-10	-0.569021	3.4847e-06	-1.90926e-10	-0.626095
133155958	chr9:133155958:G:A	1.42873e-08	-1.90926e-10	-1.41884	9.9264e-09	-1.90926e-10	-1.43057	1.57654e-06	-1.90926e-10	-1.41925
133155959	chr9:133155959:A:G	4.08124e-09	-1.69063	-0.981181	5.59098e-09	-1.25813	-0.746477	6.46484e-07	-1.35681	-0.953876
133156110	chr9:133156110:CAG:C	2.07515e-08	-1.90926e-10	-1.04559	1.43547e-08	-1.90926e-10	-1.06169	2.31302e-06	-1.90926e-10	-1.03592
133156184	chr9:133156184:C:T	2.70877e-08	-1.90926e-10	-0.779128	1.85481e-08	-1.90926e-10	-0.805394	3.08849e-06	-1.90926e-10	-0.746794
133156364	chr9:133156364:G:T	4.58433e-09	-1.52973	-1.02584	6.92478e-09	-0.924947	-0.865711	7.97942e-07	-1.05568	-1.04451
133156402	chr9:133156402:C:T	2.47055e-09	-1.73981	-1.43396	1.9608e-09	-1.62989	-1.42252	3.90695e-07	-1.38053	-1.43377
133156430	chr9:133156430:G:C	9.23277e-09	-1.24002	-0.615429	4.99604e-09	-1.42374	-0.693376	9.26888e-07	-1.25457	-0.695831
133157113	chr9:133157113:A:G	3.85189e-09	-1.35585	-1.37379	4.40694e-09	-0.935829	-1.30675	7.31207e-07	-0.854384	-1.33315
133157139	chr9:133157139:C:T	1.5899e-08	-1.90926e-10	-1.31195	1.15741e-08	-1.90926e-10	-1.277	1.75654e-06	-1.90926e-10	-1.31113
133157200	chr9:133157200:C:T	2.26023e-09	-1.82099	-1.44175	1.5816e-09	-1.82621	-1.44112	2.51112e-07	-1.81409	-1.44224
133157215	chr9:133157215:T:C	4.3878e-09	-1.26141	-1.33797	5.28875e-09	-0.806777	-1.2534	8.76575e-07	-0.717788	-1.28842
133157334	chr9:133157334:T:C	1.44651e-08	-1.90926e-10	-1.40647	1.00303e-08	-1.90926e-10	-1.42016	1.6054e-06	-1.90926e-10	-1.4011
133157393	chr9:133157393:T:C	1.04361e-08	-1.73294	-4.23322e-10	8.0951e-09	-1.6345	-4.23322e-10	1.23069e-06	-1.6669	-4.23322e-10
133157693	chr9:133157693:G:T	1.51849e-08	-1.90926e-10	-1.3579	1.12299e-08	-1.90926e-10	-1.30719	1.81415e-06	-1.90926e-10	-1.27886
133158122	chr9:133158122:C:T	2.1147e-08	-1.90926e-10	-1.02671	1.35307e-08	-1.90926e-10	-1.1208	2.06673e-06	-1.90926e-10	-1.14851
133158154	chr9:133158154:G:A	9.52689e-09	-1.82409	-4.23322e-10	6.69374e-09	-1.82459	-4.23322e-10	1.04794e-06	-1.82765	-4.23322e-10
133158168	chr9:133158168:CCAG:C	2.33227e-09	-1.82217	-1.4092	1.79738e-09	-1.72741	-1.41202	2.78763e-07	-1.73805	-1.41382
133158620	chr9:133158620:G:A	1.05124e-08	-1.72565	-4.23322e-10	8.16715e-09	-1.62564	-4.23322e-10	1.24233e-06	-1.65748	-4.23322e-10
133158836	chr9:133158836:G:A	2.37638e-08	-1.90926e-10	-0.910045	1.68845e-08	-1.90926e-10	-0.899365	2.43364e-06	-1.90926e-10	-0.985087
133158906	chr9:133158906:C:T	2.93878e-08	-1.90926e-10	-0.697628	2.09732e-08	-1.90926e-10	-0.682519	2.98805e-06	-1.90926e-10	-0.779856
133158977	chr9:133158977:G:A	1.0529e-08	-1.72407	-4.23322e-10	8.95288e-09	-1.53379	-4.23322e-10	1.31487e-06	-1.60074	-4.23322e-10
133159045	chr9:133159045:T:C	3.42958e-08	-1.90926e-10	-0.543184	2.50268e-08	-1.90926e-10	-0.505815	3.4769e-06	-1.90926e-10	-0.628335
133159295	chr9:133159295:T:C	3.85428e-09	-1.55043	-1.17859	3.80066e-09	-1.32684	-1.06374	5.76403e-07	-1.32652	-1.0989
133159520	chr9:133159520:C:T	2.37304e-09	-1.8113	-1.40274	1.88665e-09	-1.68455	-1.40641	2.91685e-07	-1.69914	-1.40742
133159557	chr9:133159557:G:A	1.80483e-08	-1.90926e-10	-1.18516	1.19406e-08	-1.90926e-10	-1.24582	1.9796e-06	-1.90926e-10	-1.19158
133159773	chr9:133159773:G:A	1.44674e-08	-1.90926e-10	-1.40631	1.06347e-08	-1.90926e-10	-1.36164	1.62584e-06	-1.90926e-10	-1.38845
133159883	chr9:133159883:AC:A	2.14049e-08	-1.90926e-10	-1.01459	1.35089e-08	-1.90926e-10	-1.12241	2.07144e-06	-1.90926e-10	-1.14623
133159938	chr9:133159938:AT:A	4.43243e-08	-1.90926e-10	-0.286674	3.32193e-08	-1.90926e-10	-0.222632	4.92276e-06	-1.90926e-10	-0.280607
133160204	chr9:133160204:G:A	4.65294e-08	-1.90926e-10	-0.238124	3.61734e-08	-1.90926e-10	-0.13744	5.14176e-06	-1.90926e-10	-0.23708
133160235	chr9:133160235:C:T	1.09747e-08	-1.68261	-4.23322e-10	7.19776e-09	-1.75199	-4.23322e-10	1.11763e-06	-1.76327	-4.23322e-10
133160550	chr9:133160550:C:T	5.37816e-08	-1.90926e-10	-0.0932762	3.05381e-08	-1.90926e-10	-0.306788	5.76666e-06	-1.90926e-10	-0.122382
133160916	chr9:133160916:A:G	2.70116e-09	-1.7379	-1.34662	2.55198e-09	-1.47744	-1.31146	3.94517e-07	-1.49353	-1.31104
133160920	chr9:133160920:C:G	3.07109e-09	-1.63256	-1.32361	2.86687e-09	-1.32289	-1.34966	4.36165e-07	-1.33454	-1.36967
133160987	chr9:133160987:G:A	2.35869e-09	-1.77821	-1.4419	2.04866e-09	-1.56685	-1.44173	3.18317e-07	-1.57773	-1.44145
133160988	chr9:133160988:C:T	1.4216e-08	-1.90926e-10	-1.42384	1.00155e-08	-1.90926e-10	-1.42163	1.56167e-06	-1.90926e-10	-1.42872
133161312	chr9:133161312:C:T	1.62029e-08	-1.90926e-10	-1.29302	1.12387e-08	-1.90926e-10	-1.3064	1.71179e-06	-1.90926e-10	-1.33694
133161333	chr9:133161333:A:C	1.59773e-08	-1.90926e-10	-1.30704	1.07522e-08	-1.90926e-10	-1.35065	1.75569e-06	-1.90926e-10	-1.31162
133161774	chr9:133161774:G:A	9.76674e-09	-1.79923	-4.23322e-10	6.68085e-09	-1.82652	-4.23322e-10	1.05236e-06	-1.82344	-4.23322e-10
133162096	chr9:133162096:G:A	1.65516e-08	-1.90926e-10	-1.27172	1.15023e-08	-1.90926e-10	-1.28321	1.85963e-06	-1.90926e-10	-1.2541
133162355	chr9:133162355:G:A	2.68515e-09	-1.6633	-1.42717	2.56128e-09	-1.36102	-1.42424	4.05933e-07	-1.362	-1.41404
133162468	chr9:133162468:G:A	1.56724e-08	-1.90926e-10	-1.3263	1.07489e-08	-1.90926e-10	-1.35096	1.72755e-06	-1.90926e-10	-1.32777
133162551	chr9:133162551:G:A	1.39703e-08	-1.90926e-10	-1.44128	9.88108e-09	-1.90926e-10	-1.43514	1.56239e-06	-1.90926e-10	-1.42826
133162643	chr9:133162643:C:T	6.89891e-09	-1.74992	-0.396925	5.21379e-09	-1.7461	-0.328353	6.73468e-07	-1.81633	-0.453457
133163189	chr9:133163189:G:A	1.59567e-08	-1.90926e-10	-1.30833	1.06242e-08	-1.90926e-10	-1.36263	1.65758e-06	-1.90926e-10	-1.36912
133163547	chr9:133163547:G:A	1.41044e-08	-1.90926e-10	-1.43172	9.9974e-09	-1.90926e-10	-1.42344	1.56713e-06	-1.90926e-10	-1.42523
133163727	chr9:133163727:G:C	4.06524e-09	-1.27659	-1.39914	3.98546e-09	-0.950501	-1.39261	1.04367e-06	-0.429343	-1.40239
133163943	chr9:133163943:G:A	9.55836e-09	-1.82079	-4.23322e-10	6.69072e-09	-1.82504	-4.23322e-10	1.04867e-06	-1.82696	-4.23322e-10
133164549	chr9:133164549:C:T	8.20818e-09	-1.63488	-0.338196	6.49733e-09	-1.43061	-0.42376	1.54831e-06	-1.11613	-0.321179
133164747	chr9:133164747:G:A	1.24477e-08	-0.206421	-1.35025	3.32875e-09	-1.22526	-1.2979	5.3613e-07	-1.15121	-1.34665
133164803	chr9:133164803:G:T	1.60397e-08	-1.90926e-10	-1.30314	1.27859e-08	-1.90926e-10	-1.17742	2.05515e-06	-1.90926e-10	-1.15413
133164881	chr9:133164881:G:A	1.50448e-08	-1.90926e-10	-1.36718	1.07192e-08	-1.90926e-10	-1.35373	1.65926e-06	-1.90926e-10	-1.3681
133164925	chr9:133164925:G:A	1.67429e-08	-1.90926e-10	-1.26023	1.25021e-08	-1.90926e-10	-1.19987	1.88032e-06	-1.90926e-10	-1.24303
133165097	chr9:133165097:G:A	3.50956e-09	-1.82454	-0.99818	2.53756e-09	-1.78881	-1.00575	4.4983e-07	-1.82246	-0.850898
133165306	chr9:133165306:G:A	3.1743e-08	-1.60545	0.984919	1.87294e-08	-1.65301	0.857342	3.78554e-06	-1.59758	1.0543
133165428	chr9:133165428:T:C	1.41323e-08	-1.90926e-10	-1.42975	1.02184e-08	-1.90926e-10	-1.40158	1.61592e-06	-1.90926e-10	-1.39457
133165466	chr9:133165466:T:C	1.64146e-07	-1.90926e-10	1.02255	1.13667e-07	-1.90926e-10	1.00751	1.44452e-05	-1.90926e-10	0.795887
133165599	chr9:133165599:T:C	1.10655e-07	1.73629	-1.10808	8.19596e-09	-0.363784	-1.25834	1.36835e-06	-0.318185	-1.24268
133165968	chr9:133165968:G:A	1.45237e-08	-1.90926e-10	-1.40242	1.04392e-08	-1.90926e-10	-1.38019	1.60284e-06	-1.90926e-10	-1.4027
133165998	chr9:133165998:C:T	2.04579e-08	-1.90926e-10	-1.05984	1.46779e-08	-1.90926e-10	-1.03942	2.39946e-06	-1.90926e-10	-0.999233
133166037	chr9:133166037:C:T	2.4749e-08	-1.90926e-10	-0.869424	2.12932e-08	-1.90926e-10	-0.667374	2.77569e-06	-1.90926e-10	-0.853577
133166068	chr9:133166068:C:T	3.58056e-09	-1.812	-0.990691	2.4365e-09	-1.78691	-1.0483	3.74362e-07	-1.82789	-1.02912
133166133	chr9:133166133:G:A	2.82132e-09	-1.82799	-1.21302	2.19555e-09	-1.82681	-1.11252	3.13783e-07	-1.81722	-1.21631
133166736	chr9:133166736:TTTCATCTGGAAAATGGGCTTGTGAGGACTCATCTCTCGGTTTCTCCATAAA:T	7.94368e-08	-1.90926e-10	0.296754	6.53464e-08	-1.90926e-10	0.453939	9.11325e-06	-1.90926e-10	0.335253
133166877	chr9:133166877:T:C	1.65784e-07	0.042946	0.989533	2.23595e-08	-1.27268	0.65417	3.96991e-06	-1.30662	0.810889
133167035	chr9:133167035:G:A	1.40468e-08	-1.90926e-10	-1.43582	1.04308e-08	-1.90926e-10	-1.381	1.64986e-06	-1.90926e-10	-1.37379
133167054	chr9:133167054:C:T	7.34204e-08	-1.90926e-10	0.217994	4.14557e-08	-1.90926e-10	-0.00113815	7.36819e-06	-1.90926e-10	0.122696
133167064	chr9:133167064:C:T	7.69237e-09	-1.23995	-0.798033	4.33106e-09	-1.63105	-0.6289	5.61981e-07	-1.60541	-0.845355
133167143	chr9:133167143:G:A	4.52126e-06	2.00286	2.33548	2.69912e-07	-0.320699	2.19303	3.62858e-05	-0.252591	1.96954
133167307	chr9:133167307:G:A	9.72624e-08	1.53434	-1.03513	6.76276e-09	-0.684523	-1.12981	9.1706e-07	-0.967051	-0.994007
133167444	chr9:133167444:G:A	1.4038e-08	-1.90926e-10	-1.43644	9.82441e-09	-1.90926e-10	-1.44089	1.54654e-06	-1.90926e-10	-1.43845
133167449	chr9:133167449:C:A	3.50822e-06	-1.90926e-10	4.08466	1.84068e-06	-1.90926e-10	3.79212	0.000337601	-1.90926e-10	3.94739
133167599	chr9:133167599:G:A	1.40135e-08	-1.90926e-10	-1.43819	9.82594e-09	-1.90926e-10	-1.44074	1.54267e-06	-1.90926e-10	-1.44096
133167688	chr9:133167688:T:C	6.32984e-08	-1.90926e-10	0.0696524	3.81723e-08	-1.90926e-10	-0.0836537	6.54257e-06	-1.90926e-10	0.0038535
133167805	chr9:133167805:A:G	3.00607e-09	-1.82643	-1.15115	2.32751e-09	-1.80575	-1.07521	3.5108e-07	-1.72636	-1.19486
133167910	chr9:133167910:C:T	2.49378e-08	-1.90926e-10	-0.861822	1.44487e-08	-1.90926e-10	-1.05516	2.52544e-06	-1.90926e-10	-0.948059
133167970	chr9:133167970:C:T	2.96163e-09	-1.82621	-1.16626	2.21708e-09	-1.80609	-1.12348	3.40136e-07	-1.72622	-1.22667
133167986	chr9:133167986:C:T	1.42165e-08	-1.90926e-10	-1.4238	1.03798e-08	-1.90926e-10	-1.3859	1.58286e-06	-1.90926e-10	-1.41524
133168083	chr9:133168083:T:C	3.01758e-09	-1.82726	-1.14649	2.25234e-09	-1.81034	-1.10346	3.42749e-07	-1.73596	-1.20927
133168084	chr9:133168084:G:A	2.9507e-09	-1.82706	-1.16911	2.20162e-09	-1.80933	-1.12725	3.36737e-07	-1.73374	-1.22919
133168297	chr9:133168297:AT:A	3.15913e-07	1.71124	-0.0339821	2.31342e-08	-0.504512	-0.0799394	3.2411e-06	-0.4578	-0.240763
133168480	chr9:133168480:C:T	3.12546e-06	-1.90926e-10	3.96913	1.66828e-06	-1.90926e-10	3.69378	0.000309545	-1.90926e-10	3.86063
133168659	chr9:133168659:A:C	1.16987e-08	-1.61873	-4.23322e-10	9.8729e-09	-1.43597	-4.23322e-10	1.50919e-06	-1.46291	-4.23322e-10
133168912	chr9:133168912:C:T	5.67926e-08	-1.90926e-10	-0.0388024	5.35021e-08	-1.90926e-10	0.253957	7.19704e-06	-1.90926e-10	0.0991943
133169145	chr9:133169145:G:A	8.55719e-08	-1.90926e-10	0.371149	7.08297e-08	-1.90926e-10	0.534515	9.81859e-06	-1.90926e-10	0.409801
133169469	chr9:133169469:G:A	1.15818e-08	-1.62878	-4.23322e-10	8.08331e-09	-1.63596	-4.23322e-10	1.13709e-06	-1.74601	-4.23322e-10
133169474	chr9:133169474:A:G	2.25847e-08	-1.90926e-10	-0.960933	1.51633e-08	-1.90926e-10	-1.00689	2.40032e-06	-1.90926e-10	-0.998875
133170099	chr9:133170099:G:A	3.74865e-07	2.14791	-0.299554	2.43184e-08	-0.230361	-0.304168	3.31542e-06	-0.191854	-0.484036
133170180	chr9:133170180:A:G	2.42039e-09	-1.79955	-1.39473	1.65324e-09	-1.8212	-1.40182	2.7381e-07	-1.77532	-1.39448
133170554	chr9:133170554:A:C	1.57109e-07	-1.90926e-10	0.978731	1.05184e-07	-1.90926e-10	0.929949	1.37057e-05	-1.90926e-10	0.743336
133170596	chr9:133170596:T:A	1.81344e-08	-1.90926e-10	-1.1804	1.34222e-08	-1.90926e-10	-1.12886	2.04654e-06	-1.90926e-10	-1.15833
133170716	chr9:133170716:T:C	2.33045e-09	-1.82742	-1.40473	1.62201e-09	-1.81234	-1.42976	2.6523e-07	-1.81681	-1.38482
133170805	chr9:133170805:C:A	1.66416e-08	-1.90926e-10	-1.2663	1.07727e-08	-1.90926e-10	-1.34874	1.76521e-06	-1.90926e-10	-1.30621
133170811	chr9:133170811:G:C	1.40213e-08	-1.90926e-10	-1.43763	9.86869e-09	-1.90926e-10	-1.4364	1.54333e-06	-1.90926e-10	-1.44053
133171108	chr9:133171108:T:C	2.30114e-09	-1.82612	-1.41869	1.64997e-09	-1.81404	-1.41096	2.56889e-07	-1.81872	-1.41487
133171258	chr9:133171258:G:A	3.26005e-09	-1.8121	-1.08436	2.63184e-09	-1.74929	-1.00879	3.65166e-07	-1.75252	-1.12936
133171403	chr9:133171403:G:A	1.71799e-08	-1.90926e-10	-1.23447	1.27657e-08	-1.90926e-10	-1.179	1.93913e-06	-1.90926e-10	-1.21224
133171432	chr9:133171432:C:T	1.52023e-08	-1.90926e-10	-1.35676	1.08259e-08	-1.90926e-10	-1.34382	1.70171e-06	-1.90926e-10	-1.34284
133171723	chr9:133171723:C:T	2.39006e-07	-1.90926e-10	1.39828	1.62525e-07	-1.90926e-10	1.36507	2.07654e-05	-1.90926e-10	1.15881
133171793	chr9:133171793:A:G	2.94785e-06	-1.90926e-10	3.91062	1.41031e-06	-1.90926e-10	3.5258	0.000295365	-1.90926e-10	3.81374
133172006	chr9:133172006:A:G	7.36339e-08	1.39113	-1.17023	1.15078e-08	-0.0103875	-1.27235	1.85038e-06	-0.0516455	-1.20744
133172064	chr9:133172064:T:G	1.65762e-07	-1.90926e-10	1.03234	1.14156e-07	-1.90926e-10	1.0118	1.47097e-05	-1.90926e-10	0.814033
133172322	chr9:133172322:G:A	2.25721e-08	-1.90926e-10	-0.961493	1.71517e-08	-1.90926e-10	-0.883666	2.5699e-06	-1.90926e-10	-0.930609
133172375	chr9:133172375:T:C	2.1604e-07	-1.90926e-10	1.29725	1.4721e-07	-1.90926e-10	1.2661	1.88606e-05	-1.90926e-10	1.0626
133172950	chr9:133172950:T:A	1.01288e-07	-1.90926e-10	0.539764	9.19135e-08	-1.90926e-10	0.795084	1.25054e-05	-1.90926e-10	0.651688
133174393	chr9:133174393:A:G	8.66526e-07	2.55482	0.131469	4.99591e-08	0.0492664	0.136176	6.54105e-06	0.0820073	-0.0783857
133174483	chr9:133174483:T:C	3.98911e-08	-1.90926e-10	-0.392054	3.71924e-08	-1.90926e-10	-0.109659	4.86406e-06	-1.90926e-10	-0.292602
133174943	chr9:133174943:C:T	2.57941e-08	-1.90926e-10	-0.82806	1.66294e-08	-1.90926e-10	-0.914592	2.79543e-06	-1.90926e-10	-0.846491
133174953	chr9:133174953:G:A	5.92384e-07	2.65538	-0.349436	3.13598e-08	0.108635	-0.388871	4.44514e-06	0.148849	-0.531513
133175233	chr9:133175233:T:C	1.65892e-08	-1.90926e-10	-1.26945	1.2198e-08	-1.90926e-10	-1.22449	1.88471e-06	-1.90926e-10	-1.2407
133175878	chr9:133175878:G:A	6.94162e-09	-1.65193	-0.488739	3.73846e-09	-1.79236	-0.614729	5.53484e-07	-1.81879	-0.647209
133176645	chr9:133176645:T:C	4.67745e-08	-1.90926e-10	-0.23287	4.58327e-08	-1.90926e-10	0.0992344	5.91546e-06	-1.90926e-10	-0.0969061
133176793	chr9:133176793:C:T	1.50234e-08	-1.90926e-10	-1.3686	9.848e-09	-1.90926e-10	-1.4385	1.54439e-06	-1.90926e-10	-1.43985
133176882	chr9:133176882:C:T	5.24942e-06	-1.90926e-10	4.48766	2.73599e-06	-1.90926e-10	4.18849	0.000513003	-1.90926e-10	4.36581
133176894	chr9:133176894:G:A	4.96024e-08	-1.90926e-10	-0.174168	4.27945e-08	-1.90926e-10	0.0306452	5.90743e-06	-1.90926e-10	-0.0982654
133177520	chr9:133177520:G:C	1.78398e-08	-1.90926e-10	-1.19678	1.21979e-08	-1.90926e-10	-1.2245	1.78433e-06	-1.90926e-10	-1.29544
133177723	chr9:133177723:C:T	4.8476e-07	2.10545	-4.23322e-10	1.6432e-07	1.37605	-4.23322e-10	2.86068e-05	1.47917	-4.23322e-10
133177806	chr9:133177806:T:C	1.63735e-07	-1.90926e-10	1.02004	1.11892e-07	-1.90926e-10	0.991767	1.446e-05	-1.90926e-10	0.796908
133177937	chr9:133177937:C:T	2.24676e-08	-0.966134	-4.23322e-10	1.20967e-08	-1.23283	-4.23322e-10	2.01401e-06	-1.17435	-4.23322e-10
133177996	chr9:133177996:T:C	2.83935e-08	-1.90926e-10	-0.732049	1.60967e-08	-1.90926e-10	-0.947146	2.40306e-06	-1.90926e-10	-0.997734
133178887	chr9:133178887:T:C	5.32376e-07	3.61011	-1.41096	9.69309e-09	-0.0229556	-1.43139	1.33455e-06	-0.182509	-1.40337
133178892	chr9:133178892:T:C	1.53564e-08	-1.90926e-10	-1.34667	1.12675e-08	-1.90926e-10	-1.30384	1.72981e-06	-1.90926e-10	-1.32647
133178905	chr9:133178905:A:G	7.84193e-08	1.66317	-1.37931	6.6102e-09	-0.458676	-1.37847	1.50087e-06	-0.0536103	-1.41482
133179185	chr9:133179185:T:C	1.47759e-07	-1.90926e-10	0.917378	6.54455e-08	-1.90926e-10	0.455454	9.61205e-06	-1.90926e-10	0.388541
133179264	chr9:133179264:A:C	2.87387e-08	-1.90926e-10	-0.719963	1.62605e-08	-1.90926e-10	-0.937023	2.4262e-06	-1.90926e-10	-0.988149
133179324	chr9:133179324:G:A	1.4019e-08	-1.90926e-10	-1.4378	1.00788e-08	-1.90926e-10	-1.41533	1.556e-06	-1.90926e-10	-1.43236
133179705	chr9:133179705:C:T	2.30804e-08	-1.90926e-10	-0.939225	1.75755e-08	-1.90926e-10	-0.85926	2.63064e-06	-1.90926e-10	-0.90725
133179918	chr9:133179918:G:A	7.88565e-07	2.91278	-0.320774	3.79876e-08	0.279717	-0.368221	5.4268e-06	0.32097	-0.504097
133180000	chr9:133180000:C:G	1.81716e-08	-1.90926e-10	-1.17835	1.35771e-08	-1.90926e-10	-1.11738	2.0513e-06	-1.90926e-10	-1.156
133180029	chr9:133180029:A:G	7.63097e-08	1.63117	-1.37458	6.5101e-09	-0.478783	-1.37363	1.47155e-06	-0.0764788	-1.41168
133180118	chr9:133180118:G:A	4.26902e-07	-1.90926e-10	1.97835	2.90638e-07	-1.90926e-10	1.94631	3.62623e-05	-1.90926e-10	1.7163
133180372	chr9:133180372:G:C	2.46378e-09	-1.8196	-1.35691	1.81886e-09	-1.7043	-1.42326	3.45521e-07	-1.61053	-1.32665
133180416	chr9:133180416:C:T	3.207e-07	3.10643	-1.41413	6.77325e-09	-0.381237	-1.43155	8.52153e-07	-0.62583	-1.40864
133180468	chr9:133180468:C:T	5.58897e-08	-1.90926e-10	-0.0548279	4.86222e-08	-1.90926e-10	0.158317	6.68435e-06	-1.90926e-10	0.0252936
133180528	chr9:133180528:A:G	2.49886e-07	-1.90926e-10	1.4428	1.7145e-07	-1.90926e-10	1.41853	2.1625e-05	-1.90926e-10	1.19938
133180778	chr9:133180778:G:A	2.47997e-06	3.38267	0.355126	9.75465e-08	0.493106	0.36146	1.31265e-05	0.570658	0.129502
133180780	chr9:133180780:C:T	4.92193e-08	-1.90926e-10	-0.181921	4.05058e-08	-1.90926e-10	-0.0243173	5.76596e-06	-1.90926e-10	-0.122505
133180887	chr9:133180887:T:C	3.61437e-08	-0.490706	-4.23322e-10	4.28083e-08	0.0309682	-4.23322e-10	5.46325e-06	-0.176432	-4.23322e-10
133180892	chr9:133180892:A:T	2.49334e-06	3.42016	0.32301	9.68103e-08	0.517674	0.329317	1.30657e-05	0.595987	0.0995297
133180919	chr9:133180919:G:T	2.48607e-06	3.49731	0.242941	9.44789e-08	0.57044	0.252173	1.27762e-05	0.648633	0.0244771
133180931	chr9:133180931:C:T	3.07742e-06	3.31844	0.635202	1.30956e-07	0.456991	0.692103	1.73761e-05	0.531325	0.449295
133181061	chr9:133181061:G:A	1.41637e-08	-1.90926e-10	-1.42753	9.86083e-09	-1.90926e-10	-1.43719	1.55586e-06	-1.90926e-10	-1.43245
133181110	chr9:133181110:G:C	2.79563e-06	3.53084	0.326763	1.04461e-07	0.591164	0.33189	1.41322e-05	0.670918	0.10306
133181382	chr9:133181382:C:T	2.21682e-06	3.40152	0.224106	8.65919e-08	0.504868	0.230576	1.17621e-05	0.583202	0.00720152
133181506	chr9:133181506:C:T	3.31677e-09	-1.54902	-1.33019	1.66769e-09	-1.81486	-1.39947	2.73095e-07	-1.80033	-1.37208
133181569	chr9:133181569:G:A	5.59199e-08	1.32745	-1.38174	5.20268e-09	-0.674882	-1.40171	6.22285e-07	-0.938896	-1.40994
133181617	chr9:133181617:C:T	1.52617e-08	-1.90926e-10	-1.35286	1.03731e-08	-1.90926e-10	-1.38655	1.64477e-06	-1.90926e-10	-1.37687
133181618	chr9:133181618:C:T	3.29254e-08	-0.583964	-4.23322e-10	1.99585e-08	-0.732109	-4.23322e-10	3.83749e-06	-0.529659	-4.23322e-10
133181641	chr9:133181641:G:A	1.82126e-06	3.12568	0.303392	7.88231e-08	0.332023	0.30942	1.0569e-05	0.401996	0.0814511
133181719	chr9:133181719:A:G	7.26786e-07	3.01711	-0.506689	2.46021e-08	-0.101215	-0.421718	2.48918e-06	-0.37015	-0.592372
133181826	chr9:133181826:G:C	2.91435e-08	-0.705977	-4.23322e-10	1.78082e-08	-0.846102	-4.23322e-10	3.39107e-06	-0.653329	-4.23322e-10
133181839	chr9:133181839:G:T	1.76261e-08	-1.90926e-10	-1.20883	1.20459e-08	-1.90926e-10	-1.23704	1.7661e-06	-1.90926e-10	-1.3057
133182218	chr9:133182218:G:A	3.25651e-09	-1.79514	-1.10241	2.46162e-09	-1.78038	-1.04456	3.77747e-07	-1.79472	-1.05329
133182444	chr9:133182444:G:T	8.61842e-08	0.378278	-4.23322e-10	3.25426e-08	-0.243213	-4.23322e-10	5.55294e-06	-0.160149	-4.23322e-10
133182497	chr9:133182497:C:A	9.79921e-09	-1.79591	-4.23322e-10	6.67285e-09	-1.82772	-4.23322e-10	1.04852e-06	-1.82709	-4.23322e-10
133182563	chr9:133182563:C:T	3.07171e-06	3.70674	0.245041	1.17294e-07	0.717117	0.321799	1.62676e-05	0.800272	0.114428
133182699	chr9:133182699:G:A	1.39579e-08	-1.90926e-10	-1.44216	9.81158e-09	-1.90926e-10	-1.4422	1.55359e-06	-1.90926e-10	-1.43391
133182801	chr9:133182801:C:T	4.07891e-08	0.141537	-0.51133	1.28155e-08	-0.714593	-0.460518	1.46122e-06	-0.902988	-0.592216
133182952	chr9:133182952:C:A	2.28705e-08	-1.90926e-10	-0.948362	1.73888e-08	-1.90926e-10	-0.869936	2.60654e-06	-1.90926e-10	-0.916453
133183495	chr9:133183495:T:C	2.55417e-09	-1.71446	-1.42602	1.61126e-09	-1.82668	-1.42207	2.54016e-07	-1.81843	-1.42641
133183663	chr9:133183663:C:A	3.3221e-06	3.61823	0.411917	1.21501e-07	0.652562	0.421601	1.61939e-05	0.728089	0.182066
133183791	chr9:133183791:G:T	1.92018e-07	-1.90926e-10	1.17938	1.31933e-07	-1.90926e-10	1.15653	1.70737e-05	-1.90926e-10	0.963066
133183922	chr9:133183922:G:A	3.07975e-09	-1.62275	-1.33061	1.81203e-09	-1.82417	-1.30714	2.76635e-07	-1.82132	-1.33821
133183930	chr9:133183930:C:T	1.29819e-06	4.50889	-1.41838	1.52011e-08	0.373613	-1.37801	1.83344e-06	0.152833	-1.42111
133184265	chr9:133184265:C:A	8.35103e-07	4.09155	-1.44221	1.8913e-08	0.653473	-1.43939	2.38746e-06	0.43788	-1.44213
133185669	chr9:133185669:T:C	1.41334e-08	-1.90926e-10	-1.42967	9.84229e-09	-1.90926e-10	-1.43908	1.55607e-06	-1.90926e-10	-1.43231
133185894	chr9:133185894:C:G	3.08564e-09	-1.52129	-1.43016	1.75998e-09	-1.7392	-1.42126	2.5941e-07	-1.79872	-1.4251
133185962	chr9:133185962:C:T	3.21179e-09	-1.54812	-1.36326	1.87879e-09	-1.75218	-1.34296	2.77038e-07	-1.80592	-1.35216
133186026	chr9:133186026:A:ATTG	6.60263e-07	3.85638	-1.44195	2.29502e-08	0.847322	-1.43976	2.41251e-06	0.447007	-1.44081
133186128	chr9:133186128:G:T	8.44859e-09	-0.946279	-0.99793	3.92301e-09	-1.47232	-0.886581	6.22637e-07	-1.31825	-1.03002
133186261	chr9:133186261:C:T	2.35854e-09	-1.82688	-1.39328	1.78583e-09	-1.77006	-1.37583	2.99811e-07	-1.69804	-1.38104
133186470	chr9:133186470:C:T	2.48897e-08	-1.90926e-10	-0.863755	1.43921e-08	-1.90926e-10	-1.05908	2.16731e-06	-1.90926e-10	-1.10099
133186605	chr9:133186605:G:A	1.29063e-08	-0.753436	-0.767058	1.20857e-08	-0.402023	-0.83172	2.87979e-06	-0.121678	-0.695081
133186671	chr9:133186671:C:T	2.3474e-08	-1.90926e-10	-0.922313	1.35611e-08	-1.90926e-10	-1.11856	2.065e-06	-1.90926e-10	-1.14935
133186958	chr9:133186958:A:G	2.00071e-08	-0.385754	-0.696366	5.30366e-08	0.991268	-0.74605	8.31863e-06	0.856727	-0.612706
133186967	chr9:133186967:C:T	1.97867e-08	-0.398997	-0.694202	5.22115e-08	0.973432	-0.743893	8.19613e-06	0.839592	-0.610405
133187023	chr9:133187023:T:C	2.36631e-08	-0.211864	-0.702429	6.85398e-08	1.25327	-0.751622	1.06149e-05	1.10688	-0.619095
133187024	chr9:133187024:A:G	2.31578e-08	-0.232094	-0.703781	6.64964e-08	1.22431	-0.752928	1.03129e-05	1.07944	-0.620521
133187050	chr9:133187050:C:T	3.22335e-09	-1.57117	-1.33662	1.82707e-09	-1.81499	-1.30806	2.77981e-07	-1.81034	-1.34434
133187083	chr9:133187083:A:G	2.00468e-08	-0.375393	-0.704744	5.34243e-08	1.0063	-0.753795	8.36631e-06	0.871255	-0.621518
133187092	chr9:133187092:G:A	1.45268e-08	-1.90926e-10	-1.40221	9.88176e-09	-1.90926e-10	-1.43507	1.54428e-06	-1.90926e-10	-1.43992
133187104	chr9:133187104:A:G	2.35985e-08	-1.90926e-10	-0.917025	1.37972e-08	-1.90926e-10	-1.10129	2.08169e-06	-1.90926e-10	-1.1413
133187309	chr9:133187309:T:C	5.81014e-08	-1.90926e-10	-0.0160178	5.59667e-08	-1.90926e-10	0.298993	7.3945e-06	-1.90926e-10	0.12626
133187470	chr9:133187470:A:C	1.95284e-08	-0.406158	-0.700181	5.15605e-08	0.966508	-0.749516	8.08954e-06	0.832843	-0.616747
133187562	chr9:133187562:C:T	1.93328e-08	-0.45769	-0.658716	4.99247e-08	0.894053	-0.7093	7.86227e-06	0.760601	-0.573001
133187590	chr9:133187590:G:A	1.90151e-08	-0.448442	-0.684534	4.93578e-08	0.907597	-0.734264	7.76653e-06	0.775554	-0.600207
133187664	chr9:133187664:G:A	2.23853e-08	-0.969801	-4.23322e-10	1.39612e-08	-1.08948	-4.23322e-10	2.60653e-06	-0.916455	-4.23322e-10
133187743	chr9:133187743:A:G	1.93052e-08	-0.41144	-0.706394	5.0838e-08	0.959368	-0.756487	7.97934e-06	0.825879	-0.6235
133187776	chr9:133187776:G:T	2.09148e-08	-0.353218	-0.684534	5.63772e-08	1.04056	-0.734264	8.84068e-06	0.905094	-0.600207
133187819	chr9:133187819:A:T	2.00205e-08	-0.392423	-0.689029	5.31249e-08	0.985556	-0.738675	8.33733e-06	0.851237	-0.60497
133187897	chr9:133187897:C:T	2.0823e-08	-0.386926	-0.655224	5.56078e-08	0.996768	-0.704208	8.72011e-06	0.860263	-0.569107
133187908	chr9:133187908:A:C	2.02412e-08	-0.414579	-0.65591	5.32431e-08	0.955762	-0.706658	8.38437e-06	0.82179	-0.569897
133187993	chr9:133187993:G:A	2.02107e-08	-0.437463	-0.63453	5.31643e-08	0.932841	-0.685217	7.72655e-06	0.717471	-0.547284
133188001	chr9:133188001:G:A	1.6681e-08	-1.90926e-10	-1.26394	1.14485e-08	-1.90926e-10	-1.2879	1.69374e-06	-1.90926e-10	-1.34754
133188290	chr9:133188290:A:C	9.14402e-09	-0.720109	-1.145	2.10597e-08	0.494674	-1.17308	3.18506e-06	0.371658	-1.08766
133188407	chr9:133188407:C:T	1.8811e-08	-1.90926e-10	-1.14376	1.42166e-08	-1.90926e-10	-1.07135	2.12566e-06	-1.90926e-10	-1.12039
133189379	chr9:133189379:G:A	5.24903e-07	2.68692	-0.501917	2.72937e-08	0.0750277	-0.494135	3.85511e-06	0.145023	-0.670098
133189650	chr9:133189650:G:A	1.47921e-08	-1.90926e-10	-1.38411	1.00527e-08	-1.90926e-10	-1.41792	1.60559e-06	-1.90926e-10	-1.40098
133189842	chr9:133189842:G:C	5.73847e-07	2.76504	-0.490885	2.88948e-08	0.117782	-0.479884	4.10604e-06	0.19664	-0.658656
133190751	chr9:133190751:G:A	9.74892e-09	-0.419455	-1.3816	2.12813e-08	0.734321	-1.40226	2.78801e-06	0.519052	-1.3682
133190907	chr9:133190907:G:A	3.58657e-07	-1.90926e-10	1.80416	2.09843e-07	-1.90926e-10	1.6206	2.67296e-05	-1.90926e-10	1.4113
133191038	chr9:133191038:G:A	1.00627e-07	-1.90926e-10	0.533208	9.17023e-08	-1.90926e-10	0.792784	1.2422e-05	-1.90926e-10	0.64499
133191307	chr9:133191307:T:C	1.41643e-08	-1.90926e-10	-1.42748	9.84883e-09	-1.90926e-10	-1.43841	1.59058e-06	-1.90926e-10	-1.41038
133191917	chr9:133191917:C:A	2.14127e-07	-1.90926e-10	1.28836	1.30361e-07	-1.90926e-10	1.14454	1.67526e-05	-1.90926e-10	0.94408
133192164	chr9:133192164:C:T	3.00194e-09	-1.67377	-1.30517	4.00399e-09	-1.02416	-1.31431	6.41447e-07	-1.04902	-1.26949
133192215	chr9:133192215:C:A	2.16752e-08	-1.90926e-10	-1.00204	1.58898e-08	-1.90926e-10	-0.960087	2.70134e-06	-1.90926e-10	-0.880729
133192250	chr9:133192250:T:C	4.6968e-08	-1.90926e-10	-0.228742	2.7121e-08	-1.90926e-10	-0.425457	4.67746e-06	-1.90926e-10	-0.33172
133192495	chr9:133192495:A:G	1.23573e-07	-1.90926e-10	0.73862	1.17304e-07	-1.90926e-10	1.039	1.58551e-05	-1.90926e-10	0.889018
133193001	chr9:133193001:G:A	2.12074e-08	-1.90926e-10	-1.02386	1.42066e-08	-1.90926e-10	-1.07206	2.28496e-06	-1.90926e-10	-1.04813
133193023	chr9:133193023:C:T	4.64159e-09	-1.6496	-0.893548	9.33067e-09	-0.505584	-0.986873	1.98765e-06	-0.395726	-0.791795
133193061	chr9:133193061:TG:T	2.03153e-08	-1.90926e-10	-1.06683	1.36505e-08	-1.90926e-10	-1.11199	2.19122e-06	-1.90926e-10	-1.09002
133193075	chr9:133193075:C:A	2.49644e-09	-1.77808	-1.38526	1.79072e-09	-1.80565	-1.3375	2.79766e-07	-1.7607	-1.38758
133193090	chr9:133193090:C:G	1.94644e-07	-1.90926e-10	1.19296	1.18125e-07	-1.90926e-10	1.04598	1.53357e-05	-1.90926e-10	0.85571
133193234	chr9:133193234:T:C	2.11724e-07	-1.90926e-10	1.27708	1.28463e-07	-1.90926e-10	1.12987	1.66061e-05	-1.90926e-10	0.935295
133193467	chr9:133193467:A:G	1.00465e-08	-1.77098	-4.23322e-10	6.69696e-09	-1.82411	-4.23322e-10	1.06437e-06	-1.81209	-4.23322e-10
133193786	chr9:133193786:G:A	3.15879e-08	-1.90926e-10	-0.625435	1.92369e-08	-1.90926e-10	-0.768933	3.34158e-06	-1.90926e-10	-0.668032
133193956	chr9:133193956:C:A	4.24095e-08	-1.90926e-10	-0.330835	2.43629e-08	-1.90926e-10	-0.532702	4.28258e-06	-1.90926e-10	-0.419921
133194006	chr9:133194006:T:C	5.99533e-08	-1.90926e-10	0.0153587	3.34217e-08	-1.90926e-10	-0.216557	6.05724e-06	-1.90926e-10	-0.073221
133194073	chr9:133194073:G:A	7.05736e-08	-1.90926e-10	0.178448	3.99082e-08	-1.90926e-10	-0.0391821	6.97969e-06	-1.90926e-10	0.0685283
133194097	chr9:133194097:T:C	1.50552e-08	-1.67449	0.308001	2.11591e-08	-0.804379	0.130685	3.87427e-06	-0.702174	0.182056
133194155	chr9:133194155:AAAAAG:A	1.43647e-08	-1.90926e-10	-1.41343	9.98092e-09	-1.90926e-10	-1.42509	1.57525e-06	-1.90926e-10	-1.42006
133194201	chr9:133194201:GAGAA:G	9.77328e-09	-1.79856	-4.23322e-10	7.15209e-09	-1.75836	-4.23322e-10	1.09659e-06	-1.78227	-4.23322e-10
133194323	chr9:133194323:C:T	4.15251e-08	-1.90926e-10	-0.35191	2.38773e-08	-1.90926e-10	-0.552835	4.19782e-06	-1.90926e-10	-0.439911
133194544	chr9:133194544:G:A	2.36015e-09	-1.79301	-1.42648	1.70558e-09	-1.79506	-1.3968	2.51923e-07	-1.82019	-1.43292
133194704	chr9:133194704:C:T	4.60163e-08	-1.90926e-10	-0.249212	2.62362e-08	-1.90926e-10	-0.458624	4.63172e-06	-1.90926e-10	-0.341548
133194715	chr9:133194715:T:C	4.38094e-08	-1.90926e-10	-0.29836	2.50888e-08	-1.90926e-10	-0.503341	4.41811e-06	-1.90926e-10	-0.388765
133194779	chr9:133194779:G:A	1.39807e-08	-1.90926e-10	-1.44053	9.97532e-09	-1.90926e-10	-1.42565	1.54989e-06	-1.90926e-10	-1.43629
133195217	chr9:133195217:A:G	3.00712e-09	-1.71239	-1.26483	3.68648e-09	-1.1367	-1.28439	5.99057e-07	-1.15631	-1.23057
133195228	chr9:133195228:C:T	4.39536e-08	-1.90926e-10	-0.295074	2.51636e-08	-1.90926e-10	-0.500364	4.43205e-06	-1.90926e-10	-0.385613
133195576	chr9:133195576:G:A	4.39421e-08	-1.90926e-10	-0.295335	2.51308e-08	-1.90926e-10	-0.501671	4.43177e-06	-1.90926e-10	-0.385676
133195896	chr9:133195896:T:C	3.10673e-09	-1.77461	-1.17002	5.05888e-09	-0.917025	-1.18759	8.73055e-07	-0.805219	-1.20501
133196008	chr9:133196008:A:G	4.37816e-08	-1.90926e-10	-0.298994	2.50452e-08	-1.90926e-10	-0.505079	4.41617e-06	-1.90926e-10	-0.389204
133196093	chr9:133196093:C:T	3.69482e-07	-1.90926e-10	1.83389	1.72974e-07	-1.90926e-10	1.42738	3.40909e-05	-1.90926e-10	1.65456
133196205	chr9:133196205:A:G	1.01385e-08	-1.76187	-4.23322e-10	8.72187e-09	-1.55993	-4.23322e-10	1.4388e-06	-1.51067	-4.23322e-10
133196208	chr9:133196208:G:A	4.77774e-08	-1.90926e-10	-0.211655	2.70897e-08	-1.90926e-10	-0.426609	4.80148e-06	-1.90926e-10	-0.305552
133196283	chr9:133196283:TAAC:T	5.34723e-08	-1.90926e-10	-0.0990446	2.98597e-08	-1.90926e-10	-0.329253	5.34442e-06	-1.90926e-10	-0.198423
133196607	chr9:133196607:A:G	5.72713e-08	-1.90926e-10	-0.0304076	3.17608e-08	-1.90926e-10	-0.26753	5.70809e-06	-1.90926e-10	-0.132591
133196644	chr9:133196644:G:A	2.61134e-09	-1.8122	-1.30615	2.68061e-09	-1.41507	-1.32465	4.36765e-07	-1.42695	-1.27588
133197109	chr9:133197109:G:A	2.05097e-08	-1.90926e-10	-1.05731	1.37567e-08	-1.90926e-10	-1.10424	2.21176e-06	-1.90926e-10	-1.08069
133197286	chr9:133197286:T:C	5.67118e-08	-1.90926e-10	-0.0402252	3.14798e-08	-1.90926e-10	-0.276417	5.65501e-06	-1.90926e-10	-0.141934
133197298	chr9:133197298:A:G	5.52414e-08	-1.90926e-10	-0.0664946	3.07339e-08	-1.90926e-10	-0.300396	5.51236e-06	-1.90926e-10	-0.167483
133197300	chr9:133197300:G:A	2.0361e-08	-1.90926e-10	-1.06459	1.36663e-08	-1.90926e-10	-1.11083	2.19613e-06	-1.90926e-10	-1.08778
133197482	chr9:133197482:C:T	5.33132e-08	-1.90926e-10	-0.102024	2.97684e-08	-1.90926e-10	-0.332317	5.32813e-06	-1.90926e-10	-0.201476
133197559	chr9:133197559:G:A	5.28544e-08	-1.90926e-10	-0.110668	2.95828e-08	-1.90926e-10	-0.33857	5.28138e-06	-1.90926e-10	-0.210289
133197560	chr9:133197560:C:T	3.36233e-09	-1.76252	-1.10306	3.85154e-09	-1.24567	-1.13162	6.39917e-07	-1.26416	-1.05673
133197650	chr9:133197650:T:C	6.61707e-08	-1.90926e-10	0.114029	3.76402e-08	-1.90926e-10	-0.0976905	6.54271e-06	-1.90926e-10	0.00387585
133197695	chr9:133197695:T:TA	5.61227e-08	-1.90926e-10	-0.0506682	3.1187e-08	-1.90926e-10	-0.285762	5.59825e-06	-1.90926e-10	-0.152023
133197697	chr9:133197697:A:T	1.95504e-08	-1.90926e-10	-1.10521	1.54911e-08	-1.90926e-10	-0.985495	2.26565e-06	-1.90926e-10	-1.05662
133197723	chr9:133197723:A:G	2.78801e-09	-1.76534	-1.28754	3.19559e-09	-1.25692	-1.30708	5.19494e-07	-1.27344	-1.25594
133198040	chr9:133198040:A:G	5.57592e-08	-1.90926e-10	-0.0571652	3.10085e-08	-1.90926e-10	-0.291503	5.56346e-06	-1.90926e-10	-0.158256
133198735	chr9:133198735:G:C	6.21563e-08	-1.90926e-10	0.0514439	3.40886e-08	-1.90926e-10	-0.196801	6.17628e-06	-1.90926e-10	-0.0537601
133198798	chr9:133198798:T:C	5.78869e-08	-1.90926e-10	-0.0197165	3.20723e-08	-1.90926e-10	-0.257771	5.76686e-06	-1.90926e-10	-0.122347
133198879	chr9:133198879:A:G	5.22966e-08	-1.90926e-10	-0.121276	2.90912e-08	-1.90926e-10	-0.355328	5.21977e-06	-1.90926e-10	-0.222023
133199058	chr9:133199058:A:C	5.63562e-08	-1.90926e-10	-0.046516	3.12727e-08	-1.90926e-10	-0.283017	5.61476e-06	-1.90926e-10	-0.149076
133199073	chr9:133199073:T:C	8.39231e-08	-1.90926e-10	0.351692	4.51582e-08	-1.90926e-10	0.0844092	8.37695e-06	-1.90926e-10	0.251009
133199514	chr9:133199514:G:A	2.8898e-09	-1.82616	-1.19086	2.58498e-09	-1.54783	-1.22822	4.04778e-07	-1.62545	-1.15344
133200020	chr9:133200020:C:T	4.46627e-09	-1.61604	-0.965609	5.60841e-09	-0.942279	-1.05922	8.78857e-07	-1.00085	-1.00275
133200036	chr9:133200036:A:G	1.4035e-08	-1.90926e-10	-1.43666	9.98543e-09	-1.90926e-10	-1.42464	1.59466e-06	-1.90926e-10	-1.40782
133200292	chr9:133200292:C:A	3.43386e-06	5.03341	-0.970174	5.78803e-08	1.22196	-0.889349	1.03897e-05	1.54454	-1.0782
133200398	chr9:133200398:G:A	1.91402e-08	-1.90926e-10	-1.12642	1.45319e-08	-1.90926e-10	-1.04942	2.16373e-06	-1.90926e-10	-1.10264
133200492	chr9:133200492:A:G	3.98017e-08	1.0475	-1.44179	4.22085e-09	-0.843914	-1.44181	9.68396e-07	-0.470137	-1.43645
133200569	chr9:133200569:C:A	1.49769e-08	-1.90926e-10	-1.3717	1.09062e-08	-1.90926e-10	-1.33644	1.77903e-06	-1.90926e-10	-1.29841
133200618	chr9:133200618:T:C	3.22626e-09	-1.82351	-1.08337	2.74606e-09	-1.55816	-1.15744	4.39793e-07	-1.58391	-1.11201
133200740	chr9:133200740:G:A	3.24625e-09	-1.82073	-1.07998	2.70215e-09	-1.5772	-1.15452	4.33305e-07	-1.602	-1.10879
133201040	chr9:133201040:A:G	3.26137e-09	-1.80958	-1.08649	2.58882e-09	-1.61432	-1.16024	4.16301e-07	-1.63579	-1.11503
133201427	chr9:133201427:G:T	2.10258e-08	-1.90926e-10	-1.03246	1.68404e-08	-1.90926e-10	-0.901982	2.45e-06	-1.90926e-10	-0.978387
133201617	chr9:133201617:C:G	3.64538e-09	-1.38749	-1.39726	7.19767e-09	-0.376133	-1.37587	1.27356e-06	-0.256056	-1.37661
133201662	chr9:133201662:G:A	3.26484e-09	-1.81094	-1.08406	2.60681e-09	-1.60959	-1.15805	4.18987e-07	-1.6317	-1.11269
133201666	chr9:133201666:C:T	6.18381e-09	-1.66609	-0.590187	1.45889e-08	-0.348048	-0.697453	3.40757e-06	-0.191198	-0.457279
133201668	chr9:133201668:T:C	3.28941e-09	-1.80523	-1.08228	2.56325e-09	-1.62799	-1.1565	4.12508e-07	-1.64903	-1.11095
133201669	chr9:133201669:A:C	9.72496e-09	-1.80351	-4.23322e-10	8.1044e-09	-1.63336	-4.23322e-10	1.22154e-06	-1.67436	-4.23322e-10
133202023	chr9:133202023:C:T	1.48357e-08	-1.90926e-10	-1.38117	1.06123e-08	-1.90926e-10	-1.36375	1.65122e-06	-1.90926e-10	-1.37296
133202054	chr9:133202054:G:A	7.7583e-06	5.8688	-0.990489	8.35662e-08	1.61358	-0.913706	1.51305e-05	1.9409	-1.09867
133202129	chr9:133202129:G:A	6.57961e-09	-1.39538	-0.798849	2.38408e-08	0.240306	-0.794672	4.51286e-06	0.373681	-0.741226
133202270	chr9:133202270:T:G	2.91975e-09	-1.8164	-1.19031	2.43043e-09	-1.58599	-1.2517	3.86793e-07	-1.61005	-1.21429
133202289	chr9:133202289:C:T	2.92247e-09	-1.81846	-1.18732	2.45455e-09	-1.57857	-1.24925	3.91217e-07	-1.60125	-1.21172
133202308	chr9:133202308:G:A	2.98521e-09	-1.80275	-1.18179	2.32969e-09	-1.63581	-1.24421	3.72427e-07	-1.65597	-1.20622
133202554	chr9:133202554:G:A	1.55793e-08	-1.90926e-10	-1.33227	1.13936e-08	-1.90926e-10	-1.29271	1.75065e-06	-1.90926e-10	-1.31449
133202773	chr9:133202773:A:G	3.43469e-09	-1.71286	-1.13143	3.82661e-09	-1.15992	-1.22386	5.31676e-07	-1.33923	-1.16697
133202988	chr9:133202988:G:C	1.1892e-06	4.14385	-1.14102	3.6581e-08	1.00671	-1.13295	6.71178e-06	1.18569	-1.1563
133203174	chr9:133203174:C:T	2.61493e-08	0.12261	-0.936995	4.7728e-09	-1.17938	-0.983452	1.13755e-06	-0.938677	-0.806922
133203265	chr9:133203265:A:G	5.18989e-09	-1.50435	-0.927149	1.67948e-08	0.00169069	-0.906388	3.02294e-06	0.122353	-0.890599
133203519	chr9:133203519:T:C	5.65277e-09	-1.50107	-0.844997	1.81655e-08	0.00637956	-0.832621	3.28526e-06	0.126211	-0.811241
133203755	chr9:133203755:G:A	2.97595e-09	-1.80733	-1.18031	2.33115e-09	-1.62677	-1.25263	3.7342e-07	-1.64733	-1.21219
133203772	chr9:133203772:G:A	2.15746e-08	-1.90926e-10	-1.00669	1.49735e-08	-1.90926e-10	-1.01948	2.4772e-06	-1.90926e-10	-0.967346
133203795	chr9:133203795:G:A	3.8826e-06	5.23894	-1.05289	4.93276e-08	1.16946	-0.996736	9.14228e-06	1.49484	-1.15641
133204017	chr9:133204017:C:T	1.05338e-08	-1.72361	-4.23322e-10	8.80352e-09	-1.55061	-4.23322e-10	1.27267e-06	-1.63336	-4.23322e-10
133204076	chr9:133204076:C:T	6.69335e-09	-1.45151	-0.72558	2.22336e-08	0.113381	-0.737538	4.21416e-06	0.241037	-0.677062
133204098	chr9:133204098:T:A	2.93493e-09	-1.80914	-1.19239	2.31967e-09	-1.62146	-1.26288	3.71112e-07	-1.64221	-1.22352
133204155	chr9:133204155:A:G	1.15945e-08	-0.214435	-1.41324	2.4839e-09	-1.41386	-1.40207	4.38095e-07	-1.29947	-1.40032
133204208	chr9:133204208:C:T	2.97552e-09	-1.81134	-1.17645	2.36707e-09	-1.61493	-1.24918	3.79185e-07	-1.63566	-1.20855
133204233	chr9:133204233:TG:T	5.21635e-07	-1.90926e-10	2.17876	2.588e-07	-1.90926e-10	1.83029	4.98358e-05	-1.90926e-10	2.03426
133204433	chr9:133204433:A:T	1.61256e-08	-1.90926e-10	-1.2978	1.12589e-08	-1.90926e-10	-1.3046	1.7505e-06	-1.90926e-10	-1.31457
133204693	chr9:133204693:G:A	2.9826e-09	-1.80601	-1.1794	2.31744e-09	-1.63333	-1.25196	3.7203e-07	-1.65188	-1.21137
133204885	chr9:133204885:T:C	7.29496e-08	1.44486	-1.2333	2.02468e-09	-1.7958	-1.22455	3.16873e-07	-1.79244	-1.23129
133205029	chr9:133205029:A:G	4.88331e-09	-1.05188	-1.44051	5.10086e-09	-0.654274	-1.44208	7.05127e-07	-0.782847	-1.44101
133205040	chr9:133205040:C:T	1.44214e-08	-1.90926e-10	-1.40949	1.04955e-08	-1.90926e-10	-1.37482	1.68943e-06	-1.90926e-10	-1.35009
133205041	chr9:133205041:G:A	1.53007e-08	-1.90926e-10	-1.35031	1.07976e-08	-1.90926e-10	-1.34644	1.71133e-06	-1.90926e-10	-1.3372
133205091	chr9:133205091:C:T	2.38404e-08	-1.90926e-10	-0.906826	1.61279e-08	-1.90926e-10	-0.945211	2.778e-06	-1.90926e-10	-0.852745
133205098	chr9:133205098:G:T	1.09693e-07	2.01051	-1.39104	1.67008e-09	-1.78997	-1.42292	2.70842e-07	-1.7898	-1.3909
133205125	chr9:133205125:A:C	1.19355e-08	-1.59869	-4.23322e-10	7.13264e-09	-1.76108	-4.23322e-10	1.14448e-06	-1.73953	-4.23322e-10
133205149	chr9:133205149:G:A	1.61377e-07	1.91355	-0.908013	1.21362e-08	-0.34857	-0.880998	2.49571e-06	-0.151928	-0.807973
133205501	chr9:133205501:C:T	7.79291e-08	-1.90926e-10	0.277591	7.3317e-08	-1.90926e-10	0.569029	9.9622e-06	-1.90926e-10	0.424322
133206211	chr9:133206211:C:T	4.52892e-09	-1.48643	-1.08129	1.27027e-08	-0.0120056	-1.17194	2.59539e-06	0.153828	-1.07457
133206318	chr9:133206318:T:C	1.95545e-08	-1.105	-4.23322e-10	1.24804e-08	-1.20161	-4.23322e-10	1.98051e-06	-1.19112	-4.23322e-10
133206367	chr9:133206367:C:G	5.36472e-08	-1.90926e-10	-0.0957794	3.77248e-08	-1.90926e-10	-0.0954468	6.1908e-06	-1.90926e-10	-0.0514122
133206442	chr9:133206442:C:T	7.24095e-08	1.00247	-0.798344	9.28981e-09	-0.882474	-0.614371	1.16859e-06	-0.835192	-0.883489
133206503	chr9:133206503:C:G	5.31547e-08	-1.90926e-10	-0.105001	4.89387e-08	-1.90926e-10	0.164804	6.76367e-06	-1.90926e-10	0.0370897
133206552	chr9:133206552:G:T	4.09833e-08	-1.90926e-10	-0.365043	2.42745e-08	-1.90926e-10	-0.536338	4.0935e-06	-1.90926e-10	-0.465076
133206649	chr9:133206649:A:AGCATATCCTAACCTTT	1.5542e-08	-1.90926e-10	-1.33466	1.08498e-08	-1.90926e-10	-1.34161	1.68927e-06	-1.90926e-10	-1.35018
133206657	chr9:133206657:G:GAC	1.54873e-08	-1.90926e-10	-1.33819	1.0812e-08	-1.90926e-10	-1.3451	1.68383e-06	-1.90926e-10	-1.3534
133206800	chr9:133206800:A:C	2.24084e-08	-1.90926e-10	-0.968774	1.2601e-08	-1.90926e-10	-1.19199	1.91691e-06	-1.90926e-10	-1.22376
133207024	chr9:133207024:C:T	5.1046e-09	-1.71118	-0.736886	1.11524e-08	-0.47891	-0.835202	2.51482e-06	-0.333324	-0.618951
133207063	chr9:133207063:C:G	1.33191e-08	-1.48901	-4.23322e-10	1.11075e-08	-1.31815	-4.23322e-10	1.64775e-06	-1.37507	-4.23322e-10
133207202	chr9:133207202:C:T	7.4221e-07	-1.90926e-10	2.53142	4.23434e-07	-1.90926e-10	2.32263	7.4353e-05	-1.90926e-10	2.43435
133207428	chr9:133207428:T:C	3.39253e-08	0.887689	-1.44174	4.84763e-09	-0.715072	-1.4322	9.44614e-07	-0.489604	-1.44185
133207617	chr9:133207617:T:C	2.24303e-08	-1.90926e-10	-0.967795	1.26093e-08	-1.90926e-10	-1.19133	1.91819e-06	-1.90926e-10	-1.2231
133207873	chr9:133207873:T:C	1.5913e-08	-1.90926e-10	-1.31107	1.11332e-08	-1.90926e-10	-1.31583	1.68388e-06	-1.90926e-10	-1.35338
133208381	chr9:133208381:C:T	3.1128e-08	0.794383	-1.43448	3.57958e-09	-1.01448	-1.43604	7.81081e-07	-0.679607	-1.44195
133208414	chr9:133208414:A:G	5.31906e-08	1.33629	-1.44062	1.62303e-09	-1.8152	-1.42627	2.5445e-07	-1.80926	-1.43387
133208714	chr9:133208714:T:C	2.31717e-09	-1.81195	-1.42592	2.11676e-09	-1.58806	-1.38782	3.18148e-07	-1.61216	-1.40755
133209554	chr9:133209554:C:T	1.20412e-05	4.69048	0.627403	5.505e-08	-0.364787	0.647265	9.03147e-06	-0.00215269	0.328392
133209622	chr9:133209622:G:A	1.83748e-08	-1.90926e-10	-1.16723	1.32756e-08	-1.90926e-10	-1.13984	2.18867e-06	-1.90926e-10	-1.09118
133209781	chr9:133209781:C:T	9.56057e-09	-1.82056	-4.23322e-10	6.75439e-09	-1.81557	-4.23322e-10	1.04987e-06	-1.82581	-4.23322e-10
133209813	chr9:133209813:G:T	6.19535e-09	-1.66954	-0.584872	6.12399e-09	-1.16057	-0.752983	1.62831e-06	-0.897564	-0.489367
133209874	chr9:133209874:C:G	1.79693e-08	-1.90926e-10	-1.18955	1.41356e-08	-1.90926e-10	-1.07707	2.02413e-06	-1.90926e-10	-1.16933
133210025	chr9:133210025:G:A	1.49395e-08	-1.90926e-10	-1.3742	1.02742e-08	-1.90926e-10	-1.39613	1.62304e-06	-1.90926e-10	-1.39017
133210203	chr9:133210203:C:T	1.55601e-08	-1.90926e-10	-1.3335	1.07677e-08	-1.90926e-10	-1.34921	1.68469e-06	-1.90926e-10	-1.35289
133210396	chr9:133210396:T:C	1.40143e-07	2.29041	-1.42595	2.16361e-09	-1.51198	-1.44201	3.48568e-07	-1.49237	-1.43602
133210436	chr9:133210436:G:A	2.60408e-06	4.6584	-0.87177	4.79648e-09	-1.3303	-0.827586	6.24596e-07	-1.29473	-1.05039
133210495	chr9:133210495:A:G	1.50939e-08	-1.90926e-10	-1.36392	1.03456e-08	-1.90926e-10	-1.3892	1.63771e-06	-1.90926e-10	-1.38118
133210597	chr9:133210597:GGTT:G	9.5106e-09	-1.8258	-4.23322e-10	6.70734e-09	-1.82256	-4.23322e-10	1.04767e-06	-1.82791	-4.23322e-10
133210622	chr9:133210622:G:A	1.69905e-08	-1.90926e-10	-1.24556	1.31955e-08	-1.90926e-10	-1.14589	1.90807e-06	-1.90926e-10	-1.22838
133210674	chr9:133210674:C:T	1.57171e-08	-1.90926e-10	-1.32346	1.03685e-08	-1.90926e-10	-1.38699	1.67212e-06	-1.90926e-10	-1.36039
133211179	chr9:133211179:TG:T	2.8702e-09	-1.79137	-1.23245	2.31842e-09	-1.55954	-1.32534	4.27651e-07	-1.52771	-1.19622
133211235	chr9:133211235:C:G	3.24842e-08	-1.90926e-10	-0.597453	2.77454e-08	-1.90926e-10	-0.402695	3.85349e-06	-1.90926e-10	-0.525496
133211425	chr9:133211425:C:G	2.64604e-06	4.63809	-0.835484	4.9979e-09	-1.33627	-0.780474	6.3858e-07	-1.30156	-1.02143
133211529	chr9:133211529:C:T	1.10681e-07	2.04893	-1.42049	2.02694e-09	-1.57701	-1.44222	3.2722e-07	-1.55917	-1.43242
133211612	chr9:133211612:C:T	1.70823e-08	-1.90926e-10	-1.24017	1.32897e-08	-1.90926e-10	-1.13878	1.91905e-06	-1.90926e-10	-1.22264
133211660	chr9:133211660:T:C	2.3821e-06	4.54534	-0.847814	4.79897e-09	-1.36236	-0.794999	6.15228e-07	-1.32846	-1.03178
133212272	chr9:133212272:A:G	1.49918e-08	-1.90926e-10	-1.3707	1.03852e-08	-1.90926e-10	-1.38538	1.629e-06	-1.90926e-10	-1.38651
133212660	chr9:133212660:G:A	2.40093e-06	4.60742	-0.902018	4.5899e-09	-1.34461	-0.857297	6.00444e-07	-1.30958	-1.07498
133212747	chr9:133212747:A:G	3.269e-09	-1.46092	-1.43281	1.62704e-09	-1.82333	-1.41567	2.50661e-07	-1.82421	-1.43392
133212803	chr9:133212803:C:T	5.28861e-08	-1.90926e-10	-0.110067	4.79484e-08	-1.90926e-10	0.144361	6.4947e-06	-1.90926e-10	-0.00348886
133213187	chr9:133213187:C:T	3.37833e-08	-1.90926e-10	-0.55824	2.56101e-08	-1.90926e-10	-0.482776	3.78513e-06	-1.90926e-10	-0.543397
133213226	chr9:133213226:C:T	2.78968e-08	-1.90926e-10	-0.749696	1.89642e-08	-1.90926e-10	-0.783209	3.27859e-06	-1.90926e-10	-0.687062
133213255	chr9:133213255:A:G	2.66517e-09	-1.65969	-1.43825	1.62625e-09	-1.81858	-1.4209	2.48719e-07	-1.82775	-1.43816
133213566	chr9:133213566:A:G	3.1711e-08	0.774508	-1.39605	3.39846e-09	-1.09827	-1.40417	7.19051e-07	-0.771094	-1.4332
133213664	chr9:133213664:G:A	1.40493e-08	-1.90926e-10	-1.43564	1.07584e-08	-1.90926e-10	-1.35008	1.7044e-06	-1.90926e-10	-1.34126
133213758	chr9:133213758:T:C	6.18825e-08	0.0470298	-4.23322e-10	2.46054e-08	-0.522797	-4.23322e-10	4.2034e-06	-0.438582	-4.23322e-10
133213972	chr9:133213972:A:C	1.4314e-08	-1.90926e-10	-1.41697	1.00358e-08	-1.90926e-10	-1.41961	1.56873e-06	-1.90926e-10	-1.42421
133214067	chr9:133214067:A:G	1.8472e-08	-1.90926e-10	-1.16195	1.40307e-08	-1.90926e-10	-1.08452	2.33674e-06	-1.90926e-10	-1.02572
133214142	chr9:133214142:T:C	2.35061e-06	4.59146	-0.907238	4.53173e-09	-1.35114	-0.863517	5.93338e-07	-1.3155	-1.08097
133214771	chr9:133214771:G:C	2.18763e-07	-1.90926e-10	1.30978	2.33419e-07	-1.90926e-10	1.72707	2.92851e-05	-1.90926e-10	1.5026
133214824	chr9:133214824:C:T	2.76932e-08	-1.90926e-10	-0.757019	2.32222e-08	-1.90926e-10	-0.580653	3.26042e-06	-1.90926e-10	-0.69262
133215190	chr9:133215190:A:C	2.47446e-09	-1.81258	-1.3596	2.16448e-09	-1.66872	-1.28486	3.03728e-07	-1.74328	-1.32282
133215426	chr9:133215426:T:C	1.86564e-05	5.7175	0.0382333	2.54299e-07	1.7215	0.0912423	4.49911e-05	2.07074	-0.138747
133215442	chr9:133215442:G:A	3.64335e-08	0.905701	-1.38842	1.72395e-09	-1.74593	-1.43522	2.79939e-07	-1.74024	-1.40742
133215709	chr9:133215709:G:A	1.15886e-07	2.0948	-1.4204	2.05364e-09	-1.56393	-1.44222	3.31596e-07	-1.54594	-1.43238
133215928	chr9:133215928:A:T	6.31714e-08	-1.90926e-10	0.067644	5.89594e-08	-1.90926e-10	0.351086	7.68193e-06	-1.90926e-10	0.164395
133215996	chr9:133215996:AG:A	3.35789e-08	-1.90926e-10	-0.564311	2.54608e-08	-1.90926e-10	-0.488624	3.76185e-06	-1.90926e-10	-0.549565
133216210	chr9:133216210:A:G	1.39682e-08	-1.90926e-10	-1.44142	9.84045e-09	-1.90926e-10	-1.43926	1.54105e-06	-1.90926e-10	-1.44201
133216255	chr9:133216255:C:T	1.06029e-07	1.99227	-1.40677	2.00366e-09	-1.59071	-1.44008	3.25636e-07	-1.57383	-1.42262
133216321	chr9:133216321:A:G	1.13717e-08	-1.64708	-4.23322e-10	6.67383e-09	-1.82757	-4.23322e-10	1.05394e-06	-1.82194	-4.23322e-10
133216370	chr9:133216370:G:A	3.36305e-08	-1.90926e-10	-0.562776	2.54959e-08	-1.90926e-10	-0.487244	3.76746e-06	-1.90926e-10	-0.548074
133216422	chr9:133216422:C:T	1.21151e-07	2.13525	-1.41643	2.07402e-09	-1.55436	-1.44191	3.35941e-07	-1.53567	-1.42963
133217372	chr9:133217372:C:A	1.07719e-07	2.00803	-1.40671	2.01323e-09	-1.58606	-1.43996	3.27527e-07	-1.56838	-1.42228
133217626	chr9:133217626:C:T	1.12876e-07	2.05729	-1.40921	2.03818e-09	-1.57314	-1.44056	3.31165e-07	-1.55548	-1.42414
133217812	chr9:133217812:G:A	1.05984e-07	1.99495	-1.40987	2.00539e-09	-1.58921	-1.44071	3.2572e-07	-1.57156	-1.42463
133218228	chr9:133218228:C:T	5.05979e-07	3.29991	-1.15163	2.40395e-09	-1.74408	-1.10457	3.28879e-07	-1.71049	-1.27606
133218281	chr9:133218281:G:A	1.40895e-08	-1.90926e-10	-1.43278	9.91568e-09	-1.90926e-10	-1.43165	1.55636e-06	-1.90926e-10	-1.43213
133218448	chr9:133218448:C:G	2.82202e-09	-1.79871	-1.24204	2.44811e-09	-1.7047	-1.12574	3.39569e-07	-1.76871	-1.18584
133218761	chr9:133218761:G:A	1.23015e-08	-1.56848	-4.23322e-10	7.47348e-09	-1.7144	-4.23322e-10	1.22836e-06	-1.66879	-4.23322e-10
133218763	chr9:133218763:C:A	3.64673e-08	0.834706	-1.3165	1.80569e-09	-1.82657	-1.30825	2.79844e-07	-1.82334	-1.32466
133219094	chr9:133219094:G:A	9.69317e-09	-1.80679	-4.23322e-10	8.34727e-09	-1.60383	-4.23322e-10	1.15694e-06	-1.7287	-4.23322e-10
133219243	chr9:133219243:T:A	2.42169e-08	0.551079	-1.44223	3.53358e-09	-1.0246	-1.43885	6.97179e-07	-0.797421	-1.43777
133219956	chr9:133219956:G:A	1.40466e-08	-1.90926e-10	-1.43583	9.9403e-09	-1.90926e-10	-1.42917	1.55006e-06	-1.90926e-10	-1.43618
133220171	chr9:133220171:C:A	2.10803e-08	-1.90926e-10	-1.02987	1.73637e-08	-1.90926e-10	-0.871382	2.51053e-06	-1.90926e-10	-0.95398
133220344	chr9:133220344:C:T	3.9198e-09	-1.47528	-1.23689	2.07744e-09	-1.82133	-1.1733	3.03942e-07	-1.82257	-1.24282
133220383	chr9:133220383:G:C	3.11694e-06	3.9664	-4.23322e-10	7.13047e-09	-1.76139	-4.23322e-10	1.17358e-06	-1.71441	-4.23322e-10
133220523	chr9:133220523:G:A	3.19344e-09	-1.78835	-1.12875	2.81128e-09	-1.73053	-0.961596	3.84694e-07	-1.78466	-1.04512
133220796	chr9:133220796:G:T	3.23423e-08	0.832326	-1.43416	4.14278e-09	-0.863028	-1.44137	8.55776e-07	-0.611646	-1.41858
133221239	chr9:133221239:G:A	3.78554e-09	-1.49613	-1.25089	2.05205e-09	-1.81789	-1.18903	3.00689e-07	-1.81948	-1.25667
133221272	chr9:133221272:T:C	3.85632e-09	-1.48365	-1.24484	2.06232e-09	-1.81984	-1.18209	3.01927e-07	-1.82133	-1.25072
133221319	chr9:133221319:G:A	4.56727e-08	1.14324	-1.39995	1.65309e-09	-1.8171	-1.40602	2.56402e-07	-1.82479	-1.41069
133221443	chr9:133221443:G:A	1.79513e-08	-1.90926e-10	-1.19054	1.21721e-08	-1.90926e-10	-1.22661	1.93372e-06	-1.90926e-10	-1.21503
133221474	chr9:133221474:G:A	2.67151e-08	-1.90926e-10	-0.792978	2.26148e-08	-1.90926e-10	-0.607159	3.2045e-06	-1.90926e-10	-0.70992
133221534	chr9:133221534:A:G	1.59846e-08	-1.90926e-10	-1.30658	1.12405e-08	-1.90926e-10	-1.30624	1.7477e-06	-1.90926e-10	-1.31617
133221681	chr9:133221681:C:A	6.22965e-08	-1.90926e-10	0.0536974	5.76331e-08	-1.90926e-10	0.328333	7.75355e-06	-1.90926e-10	0.173675
133221748	chr9:133221748:ATAG:A	1.47459e-08	-1.90926e-10	-1.38725	1.01202e-08	-1.90926e-10	-1.41123	1.60708e-06	-1.90926e-10	-1.40006
133222024	chr9:133222024:C:T	5.44862e-08	-1.90926e-10	-0.0802613	4.7833e-08	-1.90926e-10	0.141952	6.44935e-06	-1.90926e-10	-0.0104964
133222140	chr9:133222140:C:T	1.39636e-08	-1.90926e-10	-1.44175	9.81628e-09	-1.90926e-10	-1.44172	1.54226e-06	-1.90926e-10	-1.44123
133222215	chr9:133222215:C:T	4.34461e-07	2.22243	-0.226532	5.82175e-09	-1.8273	-0.136858	6.11934e-07	-1.82171	-0.543898
133222426	chr9:133222426:A:G	7.3618e-08	1.54971	-1.32903	1.83528e-09	-1.81636	-1.3022	2.65218e-07	-1.82675	-1.37492
133222438	chr9:133222438:A:C	8.78286e-09	-0.474568	-1.43084	2.04371e-09	-1.60986	-1.40114	3.15368e-07	-1.58767	-1.44082
133222787	chr9:133222787:C:T	6.95645e-08	-1.90926e-10	0.164047	6.87336e-08	-1.90926e-10	0.504475	8.86851e-06	-1.90926e-10	0.308031
133222788	chr9:133222788:A:G	2.88562e-08	-1.82799	1.1121	4.14495e-08	-1.6075	1.60622	4.41467e-06	-1.67292	1.28338
133222828	chr9:133222828:C:T	2.35199e-09	-1.82177	-1.40118	1.8152e-09	-1.70816	-1.42141	3.09703e-07	-1.64401	-1.40261
133222862	chr9:133222862:T:C	2.66823e-08	0.644192	-1.4384	1.61627e-09	-1.82061	-1.42504	2.48698e-07	-1.82695	-1.43904
133222887	chr9:133222887:A:C	1.36962e-08	-1.61425	0.153163	9.64678e-09	-1.81692	0.357781	1.06527e-06	-1.81843	0.0071833
133222904	chr9:133222904:C:T	1.81977e-07	1.31928	-0.193608	5.11034e-09	-1.82115	-0.273346	7.39979e-07	-1.81449	-0.361118
133222948	chr9:133222948:G:C	1.766e-08	-1.90926e-10	-1.20691	1.06643e-08	-1.90926e-10	-1.35886	1.64125e-06	-1.90926e-10	-1.37902
133223009	chr9:133223009:T:C	1.5522e-08	-1.90926e-10	-1.33595	1.04445e-08	-1.90926e-10	-1.37969	1.6977e-06	-1.90926e-10	-1.3452
133223104	chr9:133223104:T:C	1.42884e-08	-1.90926e-10	-1.41876	1.00329e-08	-1.90926e-10	-1.41989	1.56751e-06	-1.90926e-10	-1.42499
133223109	chr9:133223109:G:A	2.6755e-08	0.647579	-1.43906	1.61316e-09	-1.82087	-1.4267	2.48563e-07	-1.82696	-1.43957
133223111	chr9:133223111:T:G	2.62495e-08	0.628504	-1.43906	1.6148e-09	-1.81985	-1.4267	2.48667e-07	-1.82654	-1.43957
133223157	chr9:133223157:AGG:A	4.68076e-08	-1.90926e-10	-0.232163	2.60013e-08	-1.90926e-10	-0.467615	4.58491e-06	-1.90926e-10	-0.351706
133223284	chr9:133223284:G:A	1.50941e-08	-1.90926e-10	-1.3639	1.0974e-08	-1.90926e-10	-1.33024	1.63003e-06	-1.90926e-10	-1.38588
133223361	chr9:133223361:G:A	3.95831e-08	-1.90926e-10	-0.399806	3.22129e-08	-1.90926e-10	-0.253397	4.62504e-06	-1.90926e-10	-0.34299
133223533	chr9:133223533:G:A	1.75543e-06	2.82868	0.563579	1.03737e-08	-1.78975	0.403266	1.26422e-06	-1.73855	0.0985247
133223861	chr9:133223861:A:G	1.68549e-08	-1.90926e-10	-1.25357	1.0382e-08	-1.90926e-10	-1.38569	1.60391e-06	-1.90926e-10	-1.40203
133224133	chr9:133224133:T:G	3.16717e-07	2.47944	-0.799643	2.83462e-09	-1.75473	-0.929125	4.1271e-07	-1.7572	-1.00229
133224302	chr9:133224302:C:T	1.54995e-08	-1.90926e-10	-1.3374	1.08025e-08	-1.90926e-10	-1.34599	1.68827e-06	-1.90926e-10	-1.35077
133224464	chr9:133224464:A:G	1.99028e-08	-1.90926e-10	-1.08735	1.19122e-08	-1.90926e-10	-1.2482	1.76272e-06	-1.90926e-10	-1.30762
133224524	chr9:133224524:C:A	9.51008e-09	-1.82586	-4.23322e-10	6.9559e-09	-1.78617	-4.23322e-10	1.08693e-06	-1.79112	-4.23322e-10
133224580	chr9:133224580:G:T	1.39567e-08	-1.90926e-10	-1.44225	1.00813e-08	-1.90926e-10	-1.41508	1.55017e-06	-1.90926e-10	-1.43611
133224626	chr9:133224626:A:G	1.40761e-08	-1.90926e-10	-1.43373	1.02759e-08	-1.90926e-10	-1.39596	1.64585e-06	-1.90926e-10	-1.37622
133224880	chr9:133224880:G:T	1.47012e-08	-1.90926e-10	-1.39028	1.0577e-08	-1.90926e-10	-1.36708	1.64632e-06	-1.90926e-10	-1.37593
133224881	chr9:133224881:C:T	1.47012e-08	-1.90926e-10	-1.39028	1.0577e-08	-1.90926e-10	-1.36708	1.64632e-06	-1.90926e-10	-1.37593
133224922	chr9:133224922:T:C	1.75681e-08	-1.90926e-10	-1.21213	1.16075e-08	-1.90926e-10	-1.27411	1.89317e-06	-1.90926e-10	-1.23622
133225086	chr9:133225086:A:G	1.52916e-08	-1.90926e-10	-1.3509	1.10285e-08	-1.90926e-10	-1.32528	1.671e-06	-1.90926e-10	-1.36105
133225101	chr9:133225101:C:T	2.35274e-08	0.521951	-1.44199	2.9549e-09	-1.20136	-1.44094	6.33429e-07	-0.902016	-1.42907
133225109	chr9:133225109:T:C	4.88304e-08	0.133761	-0.323616	5.49293e-09	-1.65137	-0.370934	6.94222e-07	-1.59089	-0.648554
133225190	chr9:133225190:C:T	1.46692e-08	-1.90926e-10	-1.39245	1.0653e-08	-1.90926e-10	-1.35992	1.66358e-06	-1.90926e-10	-1.3655
133225436	chr9:133225436:G:A	1.68858e-08	-1.90926e-10	-1.25174	1.12561e-08	-1.90926e-10	-1.30485	1.82491e-06	-1.90926e-10	-1.27295
133225511	chr9:133225511:G:A	9.76015e-07	3.48244	-0.677171	3.9248e-09	-1.75871	-0.599739	4.64019e-07	-1.73252	-0.909783
133225679	chr9:133225679:C:G	1.51163e-08	-1.90926e-10	-1.36244	1.03715e-08	-1.90926e-10	-1.38671	1.58748e-06	-1.90926e-10	-1.41233
133225820	chr9:133225820:A:G	6.40588e-08	1.51271	-1.43112	1.59295e-09	-1.82069	-1.43949	2.51603e-07	-1.81217	-1.44221
133226067	chr9:133226067:A:T	1.49473e-08	-1.90926e-10	-1.37368	1.05075e-08	-1.90926e-10	-1.37367	1.63272e-06	-1.90926e-10	-1.38423
133226228	chr9:133226228:T:C	1.65475e-08	-0.419653	-0.852322	3.98558e-09	-1.72609	-0.616988	4.51861e-07	-1.71503	-0.953825
133226409	chr9:133226409:G:A	1.42888e-08	-1.90926e-10	-1.41873	1.0218e-08	-1.90926e-10	-1.40161	1.5934e-06	-1.90926e-10	-1.4086
133226612	chr9:133226612:T:G	8.42828e-08	1.41429	-1.05832	2.81492e-09	-1.82594	-0.864893	3.73091e-07	-1.8265	-1.03391
133226812	chr9:133226812:T:C	3.37033e-08	0.870349	-1.43096	1.62844e-09	-1.82626	-1.41188	2.50265e-07	-1.82798	-1.43173
133226888	chr9:133226888:TC:T	1.45631e-08	-1.90926e-10	-1.39971	1.05102e-08	-1.90926e-10	-1.37341	1.62578e-06	-1.90926e-10	-1.38849
133227055	chr9:133227055:T:C	4.28023e-09	-1.18407	-1.44013	1.74794e-09	-1.72855	-1.43878	2.65276e-07	-1.76095	-1.44051
133227060	chr9:133227060:C:T	3.9799e-08	-1.90926e-10	-0.394366	2.03902e-08	-1.90926e-10	-0.710709	3.03498e-06	-1.90926e-10	-0.764272
133227383	chr9:133227383:A:G	2.05159e-08	-1.90926e-10	-1.05701	1.34655e-08	-1.90926e-10	-1.12563	2.10414e-06	-1.90926e-10	-1.13057
133227418	chr9:133227418:C:T	9.77078e-09	-1.79881	-4.23322e-10	6.67229e-09	-1.8278	-4.23322e-10	1.04819e-06	-1.82741	-4.23322e-10
133227464	chr9:133227464:A:G	1.39706e-08	-1.90926e-10	-1.44125	9.81639e-09	-1.90926e-10	-1.44171	1.54419e-06	-1.90926e-10	-1.43997
133227766	chr9:133227766:C:T	2.14229e-06	4.58488	-0.993457	2.92541e-09	-1.75099	-0.901342	4.35446e-07	-1.76446	-0.941395
133227864	chr9:133227864:GA:G	4.16035e-09	-1.38988	-1.26273	2.15383e-09	-1.8131	-1.14542	3.25063e-07	-1.77599	-1.22223
133227894	chr9:133227894:C:T	4.13068e-09	-1.41129	-1.24848	2.18523e-09	-1.81683	-1.12721	3.27857e-07	-1.78319	-1.20647
133227900	chr9:133227900:G:A	1.68889e-08	-1.90926e-10	-1.25155	1.13422e-08	-1.90926e-10	-1.29724	1.77112e-06	-1.90926e-10	-1.30286
133228038	chr9:133228038:C:T	5.06295e-09	-1.50184	-0.954421	2.96223e-09	-1.82759	-0.812227	4.32407e-07	-1.81033	-0.902533
133228084	chr9:133228084:T:C	4.53467e-09	-1.53251	-1.03395	2.79967e-09	-1.8279	-0.868356	4.14133e-07	-1.81547	-0.940577
133228190	chr9:133228190:C:T	1.47296e-08	-1.90926e-10	-1.38835	1.01486e-08	-1.90926e-10	-1.40843	1.59306e-06	-1.90926e-10	-1.40882
133228203	chr9:133228203:C:T	5.6006e-09	-1.81043	-0.544903	8.12489e-09	-1.56677	-0.0640585	9.30849e-07	-1.57502	-0.371112
133228405	chr9:133228405:A:T	8.47573e-08	-1.90926e-10	0.361584	4.49658e-08	-1.90926e-10	0.0801399	8.17687e-06	-1.90926e-10	0.226833
133228579	chr9:133228579:G:T	1.43308e-08	-1.90926e-10	-1.4158	9.97262e-09	-1.90926e-10	-1.42592	1.58979e-06	-1.90926e-10	-1.41087
133228938	chr9:133228938:C:T	2.00179e-07	-1.90926e-10	1.221	1.64155e-07	-1.90926e-10	1.37505	2.44751e-05	-1.90926e-10	1.32318
133229284	chr9:133229284:C:T	1.64531e-08	-1.27769	-4.23322e-10	8.69016e-09	-1.56357	-4.23322e-10	1.44565e-06	-1.50592	-4.23322e-10
133229298	chr9:133229298:C:A	2.06493e-08	-1.90926e-10	-1.05052	1.14471e-08	-1.90926e-10	-1.28803	1.73094e-06	-1.90926e-10	-1.32581
133229306	chr9:133229306:G:A	4.73665e-09	-1.53609	-0.986785	2.96062e-09	-1.82783	-0.812532	4.35852e-07	-1.81627	-0.888663
133229307	chr9:133229307:A:T	1.39207e-08	-1.44483	-4.23322e-10	6.67803e-09	-1.82694	-4.23322e-10	1.06747e-06	-1.80918	-4.23322e-10
133229524	chr9:133229524:G:A	1.45028e-08	-1.90926e-10	-1.40387	1.00746e-08	-1.90926e-10	-1.41575	1.61873e-06	-1.90926e-10	-1.39283
133229782	chr9:133229782:TA:T	2.07404e-08	-1.90926e-10	-1.04612	1.32126e-08	-1.90926e-10	-1.14459	2.20652e-06	-1.90926e-10	-1.08306
133229818	chr9:133229818:T:C	1.50751e-08	-1.90926e-10	-1.36516	1.03824e-08	-1.90926e-10	-1.38565	1.60829e-06	-1.90926e-10	-1.3993
133230128	chr9:133230128:C:T	1.96259e-06	4.46984	-0.966025	3.05457e-09	-1.73778	-0.871342	4.53897e-07	-1.75242	-0.911938
133230176	chr9:133230176:A:C	1.24965e-08	-1.55276	-4.23322e-10	7.30611e-09	-1.73705	-4.23322e-10	1.16216e-06	-1.7242	-4.23322e-10
133230189	chr9:133230189:C:T	1.63491e-08	-1.90926e-10	-1.28403	1.11324e-08	-1.90926e-10	-1.3159	1.71091e-06	-1.90926e-10	-1.33745
133230316	chr9:133230316:A:G	3.38639e-08	0.76607	-1.32193	1.6561e-09	-1.80395	-1.41735	2.60914e-07	-1.81212	-1.40592
133230420	chr9:133230420:G:A	4.5096e-09	-1.53752	-1.03448	2.79799e-09	-1.8278	-0.869062	4.13341e-07	-1.81655	-0.941408
133230603	chr9:133230603:C:T	1.43805e-08	-1.90926e-10	-1.41233	9.99624e-09	-1.90926e-10	-1.42355	1.5958e-06	-1.90926e-10	-1.4071
133230604	chr9:133230604:A:T	7.04566e-08	-1.90926e-10	0.176789	5.89367e-08	-1.90926e-10	0.3507	8.37774e-06	-1.90926e-10	0.251103
133230685	chr9:133230685:G:A	1.59736e-08	-1.90926e-10	-1.30727	1.09101e-08	-1.90926e-10	-1.33607	1.68256e-06	-1.90926e-10	-1.35416
133230763	chr9:133230763:G:A	3.93978e-09	-1.56804	-1.13904	2.45475e-09	-1.82624	-1.0015	3.65662e-07	-1.82186	-1.05867
133231024	chr9:133231024:A:G	4.29871e-09	-1.59101	-1.02888	2.82737e-09	-1.82364	-0.862778	4.12396e-07	-1.825	-0.935247
133231249	chr9:133231249:C:T	4.24169e-09	-1.58318	-1.05007	2.75272e-09	-1.82462	-0.88855	4.03132e-07	-1.82407	-0.958897
133231300	chr9:133231300:A:G	3.72919e-08	-1.90926e-10	-0.459433	3.03242e-08	-1.90926e-10	-0.313817	4.35891e-06	-1.90926e-10	-0.402255
133231587	chr9:133231587:G:A	9.15475e-09	-1.82679	-0.0371463	9.3413e-09	-1.65605	0.164737	1.03322e-06	-1.7321	-0.10969
133231713	chr9:133231713:A:C	1.39165e-08	-1.26878	-0.176352	7.50064e-09	-1.80047	0.0896983	1.0864e-06	-1.7369	-0.0547085
133231824	chr9:133231824:G:T	2.58656e-07	-1.90926e-10	1.47729	2.13576e-07	-1.90926e-10	1.63823	3.1788e-05	-1.90926e-10	1.58461
133232054	chr9:133232054:C:G	4.54375e-09	-1.35959	-1.20486	2.35116e-09	-1.80695	-1.06391	3.51525e-07	-1.76754	-1.15241
133232142	chr9:133232142:A:G	3.62952e-09	-1.6798	-1.10931	2.73676e-09	-1.82685	-0.892139	3.87208e-07	-1.81265	-1.01062
133232400	chr9:133232400:G:A	9.94008e-09	-1.33366	-0.447976	5.53216e-09	-1.81397	-0.201215	8.03e-07	-1.76328	-0.330599
133232483	chr9:133232483:C:G	1.55202e-08	-1.90926e-10	-1.33606	1.05848e-08	-1.90926e-10	-1.36634	1.6712e-06	-1.90926e-10	-1.36094
133232783	chr9:133232783:ATTAT:A	8.24116e-08	-1.90926e-10	0.333519	6.96244e-08	-1.90926e-10	0.517351	9.87259e-06	-1.90926e-10	0.415286
133232905	chr9:133232905:TTC:T	2.42496e-08	-1.90926e-10	-0.889809	1.2653e-08	-1.90926e-10	-1.18787	1.89505e-06	-1.90926e-10	-1.23523
133233130	chr9:133233130:G:A	2.41229e-08	-1.90926e-10	-0.895047	1.25938e-08	-1.90926e-10	-1.19256	1.8873e-06	-1.90926e-10	-1.23933
133233283	chr9:133233283:G:A	4.3801e-08	1.12733	-1.42588	1.68039e-09	-1.82758	-1.37916	2.63842e-07	-1.82774	-1.37914
133233400	chr9:133233400:TG:T	1.43779e-08	-1.90926e-10	-1.41252	1.00436e-08	-1.90926e-10	-1.41883	1.55781e-06	-1.90926e-10	-1.4312
133233778	chr9:133233778:C:T	2.74062e-06	4.20999	-0.37226	4.43909e-09	-1.61752	-0.617799	7.29912e-07	-1.63769	-0.55162
133233865	chr9:133233865:G:A	8.81548e-09	-1.30772	-0.593974	4.43174e-09	-1.81144	-0.425529	6.72319e-07	-1.75339	-0.518108
133233892	chr9:133233892:G:A	2.40593e-06	3.95181	-0.244322	6.13164e-09	-1.7294	-0.182897	7.00008e-07	-1.69269	-0.538449
133234284	chr9:133234284:T:C	9.79733e-09	-1.25403	-0.54207	4.73172e-09	-1.80162	-0.369859	7.23749e-07	-1.73323	-0.464556
133234344	chr9:133234344:T:A	1.22147e-08	-0.33869	-1.23688	2.23696e-09	-1.63347	-1.28717	3.97311e-07	-1.45334	-1.34417
133234353	chr9:133234353:C:A	1.53766e-08	-1.34536	-4.23322e-10	6.88406e-09	-1.79656	-4.23322e-10	1.06331e-06	-1.81309	-4.23322e-10
133234377	chr9:133234377:GGCAAGGCCAGCCGT:G	2.18121e-07	-1.90926e-10	1.30684	1.94598e-07	-1.90926e-10	1.54517	2.74365e-05	-1.90926e-10	1.4374
133234428	chr9:133234428:C:T	1.41683e-08	-1.90926e-10	-1.4272	9.91747e-09	-1.90926e-10	-1.43147	1.54551e-06	-1.90926e-10	-1.43912
133234438	chr9:133234438:A:G	1.25447e-08	-0.346001	-1.20291	2.29752e-09	-1.63568	-1.25826	4.05521e-07	-1.45676	-1.3203
133234523	chr9:133234523:C:A	1.3981e-08	-1.90926e-10	-1.44051	1.02197e-08	-1.90926e-10	-1.40145	1.56227e-06	-1.90926e-10	-1.42833
133234794	chr9:133234794:G:A	1.55149e-08	-1.3364	-4.23322e-10	6.89798e-09	-1.79453	-4.23322e-10	1.06483e-06	-1.81166	-4.23322e-10
133234843	chr9:133234843:C:T	2.03652e-08	-1.90926e-10	-1.06438	1.75246e-08	-1.90926e-10	-0.862159	2.40348e-06	-1.90926e-10	-0.99756
133234925	chr9:133234925:C:T	1.42953e-07	-0.105682	0.98999	3.42586e-08	-1.59215	1.40032	3.77972e-06	-1.43101	0.886189
133234944	chr9:133234944:C:T	1.43271e-08	-1.90926e-10	-1.41606	9.81708e-09	-1.90926e-10	-1.44164	1.54138e-06	-1.90926e-10	-1.4418
133235036	chr9:133235036:C:G	2.52977e-07	-1.90926e-10	1.45509	2.27101e-07	-1.90926e-10	1.69963	3.19304e-05	-1.90926e-10	1.58908
133235110	chr9:133235110:T:C	2.02602e-08	-1.90926e-10	-1.06955	1.73957e-08	-1.90926e-10	-0.869541	2.38986e-06	-1.90926e-10	-1.00324
133235128	chr9:133235128:G:A	1.40573e-08	-1.43507	-4.23322e-10	6.7458e-09	-1.81684	-4.23322e-10	1.05019e-06	-1.82551	-4.23322e-10
133236118	chr9:133236118:C:T	1.02038e-08	-1.75545	-4.23322e-10	9.00319e-09	-1.52818	-4.23322e-10	1.3349e-06	-1.58562	-4.23322e-10
133236343	chr9:133236343:T:C	4.39442e-08	-1.90926e-10	-0.295287	5.48336e-08	-1.90926e-10	0.278541	6.25183e-06	-1.90926e-10	-0.0416017
133236394	chr9:133236394:C:A	1.03838e-08	-1.73796	-4.23322e-10	6.71118e-09	-1.82199	-4.23322e-10	1.07016e-06	-1.80666	-4.23322e-10
133236578	chr9:133236578:G:A	7.18711e-08	-1.90926e-10	0.196667	5.64208e-08	-1.90926e-10	0.307075	8.63615e-06	-1.90926e-10	0.281481
133236607	chr9:133236607:C:G	2.987e-08	-1.90926e-10	-0.681352	1.79691e-08	-1.90926e-10	-0.837109	2.98786e-06	-1.90926e-10	-0.779917
133236642	chr9:133236642:A:G	9.56909e-09	-1.79031	-0.029358	1.19647e-08	-1.79075	0.546946	1.34415e-06	-1.80451	0.225801
133236763	chr9:133236763:C:G	1.74495e-08	-1.90926e-10	-1.21889	1.43496e-08	-1.90926e-10	-1.06204	2.02843e-06	-1.90926e-10	-1.16721
133236867	chr9:133236867:G:A	2.03979e-08	-1.90926e-10	-1.06278	1.58794e-08	-1.90926e-10	-0.96074	2.34918e-06	-1.90926e-10	-1.02041
133237026	chr9:133237026:A:G	7.13152e-06	6.19952	-1.40545	1.63601e-09	-1.80645	-1.42705	2.59893e-07	-1.78454	-1.43742
133237150	chr9:133237150:T:C	2.0926e-05	5.7402	0.130336	8.59832e-09	-1.82602	0.251821	1.101e-06	-1.80913	0.0308676
133237183	chr9:133237183:C:T	7.48371e-06	5.19498	-0.352708	6.36632e-09	-1.82796	-0.0467857	7.40158e-07	-1.82303	-0.352336
133237937	chr9:133237937:C:T	1.08008e-08	-1.69859	-4.23322e-10	6.69096e-09	-1.82501	-4.23322e-10	1.07361e-06	-1.80344	-4.23322e-10
133238353	chr9:133238353:A:C	3.20896e-06	-1.90926e-10	3.99549	3.57315e-06	-1.90926e-10	4.45544	0.000462731	-1.90926e-10	4.26267
133238396	chr9:133238396:C:T	4.01133e-09	-1.55433	-1.13475	2.32896e-09	-1.82441	-1.05593	3.54597e-07	-1.82179	-1.08946
133238408	chr9:133238408:G:T	1.39722e-08	-1.90926e-10	-1.44114	1.00047e-08	-1.90926e-10	-1.42271	1.59318e-06	-1.90926e-10	-1.40874
133238602	chr9:133238602:G:C	1.3993e-08	-1.90926e-10	-1.43965	9.92511e-09	-1.90926e-10	-1.4307	1.54192e-06	-1.90926e-10	-1.44145
133238613	chr9:133238613:T:C	1.26589e-08	-1.53985	-4.23322e-10	6.76231e-09	-1.8144	-4.23322e-10	1.04974e-06	-1.82593	-4.23322e-10
133238680	chr9:133238680:A:T	1.19462e-08	-1.42557	-0.172231	1.00258e-08	-1.80011	0.379506	1.15876e-06	-1.81014	0.0830192
133239032	chr9:133239032:G:A	1.87517e-08	-1.14692	-4.23322e-10	1.67534e-08	-0.90716	-4.23322e-10	2.44835e-06	-0.979063	-4.23322e-10
133239184	chr9:133239184:A:C	0.00342173	7.63285	3.3346	1.98585e-07	-1.78302	3.34847	1.39583e-05	-1.77932	2.54092
133239449	chr9:133239449:C:A	1.52469e-08	-1.90926e-10	-1.35383	1.03335e-08	-1.90926e-10	-1.39037	1.66845e-06	-1.90926e-10	-1.36258
133239657	chr9:133239657:A:T	1.05703e-08	-1.72016	-4.23322e-10	7.55755e-09	-1.70322	-4.23322e-10	1.24074e-06	-1.65877	-4.23322e-10
133239777	chr9:133239777:C:T	1.36417e-08	-1.46508	-4.23322e-10	7.736e-09	-1.67988	-4.23322e-10	1.2815e-06	-1.62645	-4.23322e-10
133239789	chr9:133239789:A:G	0.000137087	7.12524	0.624925	6.83039e-09	-1.76895	-0.0354269	9.84439e-07	-1.80768	-0.0824816
133239848	chr9:133239848:G:C	3.17484e-05	6.75722	-0.469833	3.16222e-09	-1.75439	-0.820096	4.43016e-07	-1.79155	-0.897072
133239889	chr9:133239889:G:A	3.77805e-08	-1.45931	1.01289	4.42866e-08	-0.924824	0.989743	6.28499e-06	-0.780655	0.744344
133239923	chr9:133239923:C:G	4.30984e-08	-0.748364	0.433643	1.20226e-08	-1.74207	0.503094	1.35763e-06	-1.77617	0.207433
133240301	chr9:133240301:T:C	9.44733e-09	-1.81571	-0.0167701	1.05353e-08	-1.66876	0.297724	1.32891e-06	-1.58453	-0.00558225
133240351	chr9:133240351:G:A	1.41734e-08	-1.90926e-10	-1.42684	9.86214e-09	-1.90926e-10	-1.43706	1.58059e-06	-1.90926e-10	-1.41668
133240419	chr9:133240419:A:AAAAT	1.06037e-08	-1.80498	0.0879758	1.22535e-08	-1.63436	0.4144	1.54248e-06	-1.54173	0.10065
133240489	chr9:133240489:G:A	1.23849e-08	-1.78354	0.221806	1.45856e-08	-1.6048	0.559066	1.82623e-06	-1.50911	0.236889
133240546	chr9:133240546:A:G	1.10036e-08	-1.72628	0.0462896	1.45226e-08	-1.50174	0.451683	1.82658e-06	-1.37853	0.1065
133240605	chr9:133240605:G:T	5.07288e-08	-1.09441	0.942695	1.63628e-08	-1.77691	0.846155	1.90059e-06	-1.78912	0.55681
133240643	chr9:133240643:T:C	2.04922e-08	-1.05816	-4.23322e-10	6.75831e-09	-1.81499	-4.23322e-10	1.04931e-06	-1.82634	-4.23322e-10
133240750	chr9:133240750:T:A	1.51495e-08	-1.90926e-10	-1.36024	1.09058e-08	-1.90926e-10	-1.33647	1.69889e-06	-1.90926e-10	-1.3445
133240901	chr9:133240901:C:T	4.8653e-08	-1.90926e-10	-0.193494	3.83775e-08	-1.90926e-10	-0.0782924	5.71099e-06	-1.90926e-10	-0.132083
133241008	chr9:133241008:T:C	2.71425e-08	-1.68991	0.912799	2.71462e-08	-1.35745	0.932921	3.65683e-06	-1.25104	0.673162
133241072	chr9:133241072:G:A	1.9396e-08	-1.90926e-10	-1.11314	1.49602e-08	-1.90926e-10	-1.02037	2.22906e-06	-1.90926e-10	-1.0729
133241275	chr9:133241275:G:A	5.38663e-09	-1.09494	-1.29935	4.03535e-09	-1.07251	-1.25817	7.11775e-07	-0.950532	-1.26394
133241372	chr9:133241372:G:A	5.44953e-09	-1.70486	-0.677813	7.24395e-09	-1.5836	-0.161995	9.35769e-07	-1.46328	-0.477584
133241499	chr9:133241499:T:C	1.43147e-06	-1.90926e-10	3.18825	1.17012e-06	-1.90926e-10	3.3391	0.000193382	-1.90926e-10	3.39019
133241506	chr9:133241506:C:T	1.39574e-08	-1.90926e-10	-1.4422	1.01075e-08	-1.90926e-10	-1.41248	1.55946e-06	-1.90926e-10	-1.43014
133241511	chr9:133241511:G:A	1.39598e-08	-1.90926e-10	-1.44203	1.01349e-08	-1.90926e-10	-1.40978	1.56212e-06	-1.90926e-10	-1.42843
133241514	chr9:133241514:G:A	1.39572e-08	-1.90926e-10	-1.44222	1.01027e-08	-1.90926e-10	-1.41296	1.55899e-06	-1.90926e-10	-1.43044
133241594	chr9:133241594:G:A	2.27211e-08	-1.90926e-10	-0.954914	1.51121e-08	-1.90926e-10	-1.01027	2.50682e-06	-1.90926e-10	-0.955461
133241601	chr9:133241601:A:C	4.29146e-08	-1.90926e-10	-0.318996	2.55262e-08	-1.90926e-10	-0.486058	4.23856e-06	-1.90926e-10	-0.430252
133241661	chr9:133241661:T:C	5.26983e-09	-1.65223	-0.763984	7.26988e-09	-1.16569	-0.576337	9.52091e-07	-1.08564	-0.837934
133241830	chr9:133241830:C:T	6.52495e-08	-1.90926e-10	0.10001	3.34021e-08	-1.90926e-10	-0.217145	5.81513e-06	-1.90926e-10	-0.114013
133242015	chr9:133242015:T:C	1.33911e-08	-1.48362	-4.23322e-10	6.81723e-09	-1.80631	-4.23322e-10	1.09587e-06	-1.78292	-4.23322e-10
133242031	chr9:133242031:A:G	1.39568e-08	-1.90926e-10	-1.44224	1.00962e-08	-1.90926e-10	-1.41361	1.55822e-06	-1.90926e-10	-1.43093
133242108	chr9:133242108:C:T	1.28303e-08	-0.088524	-1.43788	1.18411e-08	0.175598	-1.42979	2.18758e-06	0.345805	-1.43748
133242194	chr9:133242194:T:TC	1.39665e-08	-1.90926e-10	-1.44155	1.00028e-08	-1.90926e-10	-1.4229	1.54963e-06	-1.90926e-10	-1.43646
133242258	chr9:133242258:C:T	5.03089e-08	-1.90926e-10	-0.160026	4.23955e-08	-1.90926e-10	0.0212793	6.04993e-06	-1.90926e-10	-0.0744299
133242300	chr9:133242300:T:A	1.94878e-08	-1.90926e-10	-1.10842	1.07356e-08	-1.90926e-10	-1.3522	1.63518e-06	-1.90926e-10	-1.38273
133242357	chr9:133242357:C:T	5.87513e-08	-1.90926e-10	-0.00489533	4.70717e-08	-1.90926e-10	0.125908	7.01631e-06	-1.90926e-10	0.0737613
133242373	chr9:133242373:C:G	6.92585e-09	-1.16846	-0.974484	7.64675e-09	-0.856805	-0.834678	1.06086e-06	-0.923223	-0.892169
133242577	chr9:133242577:G:A	8.48156e-07	1.48412	1.18074	2.82008e-08	-1.28818	0.901769	2.91036e-06	-1.26105	0.454857
133242768	chr9:133242768:T:C	1.39759e-08	-1.90926e-10	-1.44087	9.96988e-09	-1.90926e-10	-1.4262	1.54715e-06	-1.90926e-10	-1.43806
133242776	chr9:133242776:C:T	1.18065e-08	-0.244647	-1.36491	4.1253e-09	-0.997947	-1.31068	7.0732e-07	-0.856076	-1.36467
133242793	chr9:133242793:G:A	1.79584e-08	-1.32154	0.13139	7.09361e-09	-1.82675	0.0601825	8.94712e-07	-1.81523	-0.170503
133242836	chr9:133242836:A:C	7.45955e-09	-1.64865	-0.420063	8.83731e-09	-1.20814	-0.33864	1.14462e-06	-1.13441	-0.604999
133242941	chr9:133242941:G:A	1.90084e-08	-1.46179	0.328466	9.47199e-09	-1.82583	0.348403	1.13127e-06	-1.82762	0.0764908
133243016	chr9:133243016:AAAAAAAAAAAAAAAG:A	0.000371919	7.68369	1.06453	1.03928e-08	-1.79735	0.412703	1.47332e-06	-1.80787	0.320916
133243075	chr9:133243075:AG:A	5.61497e-09	-1.02054	-1.33223	4.22226e-09	-1.00424	-1.28116	7.52092e-07	-0.823258	-1.33612
133243080	chr9:133243080:T:C	2.18033e-08	-1.90926e-10	-0.996147	1.45345e-08	-1.90926e-10	-1.04924	2.40085e-06	-1.90926e-10	-0.998654
133243133	chr9:133243133:A:G	2.03065e-08	-1.90926e-10	-1.06727	1.51578e-08	-1.90926e-10	-1.00725	2.32206e-06	-1.90926e-10	-1.03202
133243352	chr9:133243352:G:C	1.68409e-08	-1.90926e-10	-1.25439	1.02298e-08	-1.90926e-10	-1.40045	1.59184e-06	-1.90926e-10	-1.40959
133243353	chr9:133243353:T:C	1.73743e-06	2.28638	1.09557	2.42414e-08	-1.55771	1.02001	2.24232e-06	-1.52136	0.454398
133243413	chr9:133243413:C:T	1.63498e-05	1.83052	3.79324	2.56305e-07	-1.35154	3.17214	2.37955e-05	-1.32569	2.62071
133243479	chr9:133243479:G:A	1.81207e-05	2.27693	3.44967	1.63312e-07	-1.48364	2.85354	1.52515e-05	-1.46692	2.31712
133243592	chr9:133243592:T:C	1.43095e-05	2.34631	3.14416	1.19729e-07	-1.49838	2.55784	1.1426e-05	-1.48312	2.04454
133243841	chr9:133243841:G:C	2.82585e-05	2.40499	3.76595	2.09768e-07	-1.51504	3.13527	1.92902e-05	-1.49825	2.58337
133244309	chr9:133244309:T:C	1.05659e-08	-1.72058	-4.23322e-10	8.8265e-09	-1.54801	-4.23322e-10	1.28465e-06	-1.62399	-4.23322e-10
133244390	chr9:133244390:A:G	2.97594e-05	2.45955	3.76314	2.06837e-07	-1.52754	3.13371	1.89745e-05	-1.51237	2.58099
133244422	chr9:133244422:G:A	3.0179e-05	2.43135	3.80534	2.1675e-07	-1.52003	3.17301	1.98529e-05	-1.50429	2.61817
133244501	chr9:133244501:G:A	3.14674e-05	2.47751	3.80099	2.13228e-07	-1.53239	3.16899	1.95286e-05	-1.51695	2.61436
133244567	chr9:133244567:A:G	3.59769e-09	-1.52506	-1.27285	3.46713e-09	-1.27834	-1.20409	5.10404e-07	-1.31684	-1.23018
133244570	chr9:133244570:C:G	5.20774e-09	-1.64011	-0.787955	5.3221e-09	-1.42471	-0.629184	7.54353e-07	-1.46741	-0.688962
133244598	chr9:133244598:A:G	9.76656e-06	2.57986	2.52865	6.20495e-08	-1.55922	1.96139	6.01767e-06	-1.5402	1.46042
133244690	chr9:133244690:G:A	1.24244e-08	-1.55855	-4.23322e-10	7.30882e-09	-1.73668	-4.23322e-10	1.19432e-06	-1.6969	-4.23322e-10
133244704	chr9:133244704:G:A	2.83276e-05	2.43192	3.74146	2.04495e-07	-1.52053	3.11531	1.87684e-05	-1.50464	2.56234
133244809	chr9:133244809:G:A	1.04809e-08	-0.357703	-1.37095	2.98159e-09	-1.23984	-1.39347	4.1299e-07	-1.34404	-1.41477
133244933	chr9:133244933:A:G	9.39708e-09	-0.47335	-1.36446	2.79119e-09	-1.31141	-1.38788	3.88687e-07	-1.40874	-1.41071
133244977	chr9:133244977:G:A	2.0903e-08	-1.90926e-10	-1.03832	1.39601e-08	-1.90926e-10	-1.08956	2.30127e-06	-1.90926e-10	-1.04102
133245428	chr9:133245428:T:C	6.93226e-08	0.160563	-4.23322e-10	8.54341e-09	-1.5806	-4.23322e-10	1.26989e-06	-1.63554	-4.23322e-10
133245528	chr9:133245528:G:A	2.7117e-08	-0.778046	-4.23322e-10	6.82108e-09	-1.80574	-4.23322e-10	1.05825e-06	-1.81786	-4.23322e-10
133245568	chr9:133245568:G:A	2.95051e-08	-0.693646	-4.23322e-10	6.91662e-09	-1.79184	-4.23322e-10	1.06878e-06	-1.80795	-4.23322e-10
133245575	chr9:133245575:T:C	5.43124e-09	-1.6196	-0.766441	5.62165e-09	-1.39511	-0.604027	7.93782e-07	-1.43938	-0.666043
133245587	chr9:133245587:G:A	7.97863e-08	-1.90926e-10	0.301144	6.47571e-08	-1.90926e-10	0.44488	9.79666e-06	-1.90926e-10	0.407566
133245606	chr9:133245606:A:G	1.47394e-08	-1.90926e-10	-1.38769	9.84236e-09	-1.90926e-10	-1.43907	1.54195e-06	-1.90926e-10	-1.44143
133245627	chr9:133245627:G:A	7.58475e-06	1.4484	3.40729	1.68258e-07	-1.44366	2.8434	1.52039e-05	-1.44385	2.29093
133245734	chr9:133245734:AAAAAAC:A	2.29345e-07	1.35702	-4.23322e-10	1.98706e-08	-0.736523	-4.23322e-10	3.13467e-06	-0.731952	-4.23322e-10
133245916	chr9:133245916:C:T	1.26005e-06	1.223	1.8377	4.75489e-08	-1.0921	1.2281	4.93346e-06	-1.10888	0.830442
133246054	chr9:133246054:T:C	2.55719e-05	2.48394	3.5871	1.75537e-07	-1.52791	2.97	1.62654e-05	-1.51117	2.42573
133246239	chr9:133246239:G:A	1.29249e-07	0.265042	0.518493	2.09285e-08	-0.726286	0.041636	3.12406e-06	-0.732001	-0.00334243
133246265	chr9:133246265:A:G	1.81487e-06	2.30947	1.11609	2.61216e-08	-1.5303	1.0673	2.34675e-06	-1.49396	0.472519
133246866	chr9:133246866:T:C	1.39747e-05	1.31475	4.15204	3.40046e-07	-1.38608	3.4894	3.03738e-05	-1.38894	2.92805
133247185	chr9:133247185:G:A	2.35534e-08	-0.918937	-4.23322e-10	6.69305e-09	-1.82469	-4.23322e-10	1.04766e-06	-1.82792	-4.23322e-10
133247259	chr9:133247259:G:C	6.07192e-09	-1.6328	-0.641732	6.33675e-09	-1.41374	-0.465654	8.91498e-07	-1.45699	-0.532339
133247301	chr9:133247301:G:A	3.56262e-08	-1.90926e-10	-0.505126	2.15349e-08	-1.90926e-10	-0.65609	3.53252e-06	-1.90926e-10	-0.612465
133247319	chr9:133247319:T:C	5.10497e-06	2.59029	1.86947	6.55857e-08	-1.65466	2.11225	4.68199e-06	-1.61669	1.28594
133247331	chr9:133247331:G:A	4.59047e-07	2.2763	-0.225359	9.17661e-08	1.11783	-0.324346	1.86028e-05	1.22135	-0.172515
133247632	chr9:133247632:C:T	9.15745e-08	-1.90926e-10	0.438945	4.65639e-08	-1.90926e-10	0.115062	8.46067e-06	-1.90926e-10	0.260953
133247890	chr9:133247890:G:A	2.18852e-08	-1.90926e-10	-0.992396	1.34899e-08	-1.90926e-10	-1.12382	2.17741e-06	-1.90926e-10	-1.09634
133248012	chr9:133248012:C:T	1.39662e-08	-1.90926e-10	-1.44157	1.00415e-08	-1.90926e-10	-1.41903	1.55008e-06	-1.90926e-10	-1.43617
133248353	chr9:133248353:T:C	4.10128e-06	2.64574	1.59511	4.35822e-08	-1.65321	1.7021	3.48e-06	-1.61899	0.991542
133248453	chr9:133248453:A:G	6.38635e-09	-1.53965	-0.68439	5.82126e-09	-1.6024	-0.361852	6.861e-07	-1.55385	-0.697354
133248927	chr9:133248927:G:A	9.49288e-09	-1.82767	-4.23322e-10	7.58963e-09	-1.69898	-4.23322e-10	1.1532e-06	-1.73194	-4.23322e-10
133248939	chr9:133248939:T:C	2.83099e-08	-1.90926e-10	-0.734995	1.41847e-08	-1.90926e-10	-1.0736	2.53624e-06	-1.90926e-10	-0.943795
133249012	chr9:133249012:G:A	2.25611e-07	-0.188762	1.52937	1.96098e-07	0.202541	1.35031	2.25689e-05	0.236375	1.00572
133249045	chr9:133249045:A:G	2.33895e-07	-0.143475	1.52014	2.04896e-07	0.25399	1.34275	2.35259e-05	0.285928	0.9977
133249203	chr9:133249203:T:A	1.41992e-08	-1.42502	-4.23322e-10	7.64148e-09	-1.69217	-4.23322e-10	1.23303e-06	-1.665	-4.23322e-10
133249215	chr9:133249215:T:G	3.49029e-09	-1.56912	-1.2591	3.33162e-09	-1.33654	-1.18577	4.92031e-07	-1.37018	-1.21351
133249853	chr9:133249853:G:C	1.7366e-08	-1.90926e-10	-1.22369	1.13226e-08	-1.90926e-10	-1.29896	1.82303e-06	-1.90926e-10	-1.27398
133249942	chr9:133249942:A:T	3.67359e-08	-0.679804	0.205352	3.23184e-08	-0.411823	0.161695	4.02132e-06	-0.37887	-0.103995
133250222	chr9:133250222:C:T	1.3981e-08	-1.90926e-10	-1.44051	9.82764e-09	-1.90926e-10	-1.44056	1.54074e-06	-1.90926e-10	-1.44222
133250329	chr9:133250329:C:G	3.71109e-08	-0.715455	0.251158	3.24013e-08	-0.452604	0.20504	4.01316e-06	-0.420735	-0.0641612
133250616	chr9:133250616:C:A	1.79639e-08	-1.90926e-10	-1.18984	1.44092e-08	-1.90926e-10	-1.0579	2.09466e-06	-1.90926e-10	-1.13509
133250742	chr9:133250742:A:C	1.73984e-06	2.1388	1.24455	3.30454e-08	-1.60258	1.3747	2.71419e-06	-1.56746	0.691476
133250805	chr9:133250805:T:G	1.42238e-08	-1.90926e-10	-1.42329	9.85405e-09	-1.90926e-10	-1.43788	1.55166e-06	-1.90926e-10	-1.43515
133251108	chr9:133251108:C:T	3.72172e-08	-0.708451	0.247013	3.24778e-08	-0.447078	0.20187	4.01718e-06	-0.414925	-0.0689702
133251112	chr9:133251112:A:C	3.77835e-08	-0.699283	0.252947	3.30027e-08	-0.436899	0.207725	4.07955e-06	-0.404871	-0.0636192
133251249	chr9:133251249:A:G	4.13951e-08	-0.929033	0.573987	3.76934e-08	-0.598314	0.502037	4.53577e-06	-0.568279	0.205799
133251573	chr9:133251573:T:C	1.70292e-08	-1.90926e-10	-1.24328	1.24265e-08	-1.90926e-10	-1.20593	1.92258e-06	-1.90926e-10	-1.22081
133251735	chr9:133251735:A:C	1.68033e-08	-1.25663	-4.23322e-10	9.41157e-09	-1.48382	-4.23322e-10	1.53934e-06	-1.44313	-4.23322e-10
133251881	chr9:133251881:T:C	2.15928e-08	-0.25175	-0.754099	1.7328e-08	-0.273647	-0.59979	2.25296e-06	-0.325264	-0.736969
133251979	chr9:133251979:C:T	0.000230671	9.68643	-1.41589	1.62822e-09	-1.81736	-1.42092	2.55003e-07	-1.82414	-1.41682
133252094	chr9:133252094:A:G	3.77972e-08	0.917555	-1.36353	9.34151e-09	-0.141856	-1.34944	1.68566e-06	0.0200993	-1.37242
133252214	chr9:133252214:G:A	1.71103e-08	-1.76428	0.52575	2.05406e-08	-1.75139	1.04803	2.45773e-06	-1.7799	0.804661
133252254	chr9:133252254:T:C	5.98157e-08	0.555536	-0.542476	4.4338e-09	-1.52805	-0.708453	8.19616e-07	-1.45525	-0.618147
133252302	chr9:133252302:A:G	3.13846e-09	-1.63427	-1.30021	2.08526e-09	-1.79802	-1.19285	2.93243e-07	-1.82664	-1.27459
133252377	chr9:133252377:C:T	8.00255e-09	-1.32343	-0.675013	2.74624e-09	-1.81811	-0.897426	4.10804e-07	-1.82528	-0.938834
133252396	chr9:133252396:A:G	1.52242e-08	-1.90926e-10	-1.35532	1.23223e-08	-1.90926e-10	-1.21435	1.80346e-06	-1.90926e-10	-1.28477
133252424	chr9:133252424:G:A	1.2636e-08	-1.36397	-0.177688	5.21528e-09	-1.78528	-0.288892	6.90512e-07	-1.79818	-0.446623
133252520	chr9:133252520:G:A	1.42401e-08	-1.90926e-10	-1.42215	1.25038e-08	-1.90926e-10	-1.19973	2.10505e-06	-1.90926e-10	-1.13014
133252693	chr9:133252693:G:C	1.90375e-08	-1.90926e-10	-1.1318	1.71421e-08	-1.90926e-10	-0.884228	2.42556e-06	-1.90926e-10	-0.988413
133253056	chr9:133253056:T:C	2.04445e-08	-1.90926e-10	-1.06049	1.50695e-08	-1.90926e-10	-1.01309	2.3481e-06	-1.90926e-10	-1.02087
133253080	chr9:133253080:A:G	2.02276e-08	0.370949	-1.44211	1.68669e-09	-1.81789	-1.3851	2.77476e-07	-1.8161	-1.3404
133253159	chr9:133253159:A:G	4.05086e-09	-1.5883	-1.09098	3.01852e-09	-1.48478	-1.13621	4.28448e-07	-1.46134	-1.26072
133253171	chr9:133253171:T:C	0.00535136	12.8566	-1.44194	2.06355e-09	-1.76293	-1.23841	3.44277e-07	-1.72665	-1.21413
133253216	chr9:133253216:T:C	2.02369e-08	0.371532	-1.44223	1.68098e-09	-1.81794	-1.38844	2.76241e-07	-1.8162	-1.34475
133253276	chr9:133253276:A:G	4.74191e-09	-1.1711	-1.35067	1.58797e-09	-1.82661	-1.4367	2.51145e-07	-1.82463	-1.43157
133253277	chr9:133253277:T:C	9.62162e-09	-1.23264	-0.581552	2.80854e-09	-1.82786	-0.86524	4.4601e-07	-1.8276	-0.854295
133253344	chr9:133253344:G:A	1.96449e-08	-1.10039	-4.23322e-10	1.0111e-08	-1.41214	-4.23322e-10	1.42783e-06	-1.51832	-4.23322e-10
133253385	chr9:133253385:T:C	4.57231e-09	-1.19455	-1.36364	1.58209e-09	-1.82747	-1.43954	2.49741e-07	-1.82609	-1.43572
133253692	chr9:133253692:A:G	2.07413e-08	0.396112	-1.44219	1.63839e-09	-1.8128	-1.41924	2.69601e-07	-1.81228	-1.373
133253725	chr9:133253725:C:T	3.14121e-08	-1.73272	1.1017	2.4057e-08	-1.81081	1.26547	2.88512e-06	-1.82703	1.01212
133253728	chr9:133253728:A:T	0.00490406	12.6687	-1.34137	1.6968e-09	-1.80201	-1.39501	2.79929e-07	-1.78199	-1.36571
133253973	chr9:133253973:A:G	4.96275e-09	-1.14446	-1.33178	1.59888e-09	-1.82518	-1.43128	2.53482e-07	-1.82251	-1.42443
133254224	chr9:133254224:G:A	4.83757e-09	-1.15703	-1.34476	1.59132e-09	-1.82597	-1.43523	2.51894e-07	-1.82365	-1.42957
133254255	chr9:133254255:T:G	4.81093e-09	-1.155	-1.35232	1.58853e-09	-1.82582	-1.43713	2.51293e-07	-1.82342	-1.43219
133254260	chr9:133254260:G:A	0.00687444	12.915	-1.24987	1.67429e-09	-1.79373	-1.41664	2.7538e-07	-1.77346	-1.39062
133254689	chr9:133254689:GTCTATGTGTCTGTGTGT:G	2.1394e-08	-1.90926e-10	-1.0151	1.79552e-08	-1.90926e-10	-0.837882	2.64961e-06	-1.90926e-10	-0.900065
133255682	chr9:133255682:G:A	1.41715e-08	-1.90926e-10	-1.42697	1.01906e-08	-1.90926e-10	-1.4043	1.58168e-06	-1.90926e-10	-1.41599
133255801	chr9:133255801:C:T	0.0042608	12.4883	-1.30155	1.68351e-09	-1.81166	-1.39322	2.78094e-07	-1.79626	-1.35801
133255805	chr9:133255805:T:C	3.2177e-08	-1.90926e-10	-0.606957	2.62041e-08	-1.90926e-10	-0.459848	3.75306e-06	-1.90926e-10	-0.551906
133255935	chr9:133255935:G:T	0.00522685	12.5926	-1.20149	1.62664e-09	-1.80862	-1.43063	2.64755e-07	-1.79186	-1.41157
133255963	chr9:133255963:G:T	1.13837e-07	0.656557	-4.23322e-10	4.06361e-08	-0.0211059	-4.23322e-10	6.77321e-06	0.0384987	-4.23322e-10
133256028	chr9:133256028:C:T	0.0050914	12.6113	-1.24645	1.64973e-09	-1.80712	-1.41803	2.70469e-07	-1.78959	-1.39248
133256050	chr9:133256050:C:T	1.05771e-08	-1.42956	-0.289961	4.35034e-09	-1.81374	-0.441774	6.2347e-07	-1.8138	-0.533132
133256074	chr9:133256074:G:A	0.00523494	12.6671	-1.27446	1.6724e-09	-1.80507	-1.40643	2.75516e-07	-1.78691	-1.37668
133256085	chr9:133256085:A:T	5.75693e-09	-1.36076	-0.96704	2.0669e-09	-1.821	-1.17871	3.26483e-07	-1.82291	-1.17094
133256189	chr9:133256189:C:T	1.54456e-08	-1.34088	-4.23322e-10	8.4539e-09	-1.59114	-4.23322e-10	1.28903e-06	-1.62059	-4.23322e-10
133256396	chr9:133256396:C:T	4.64463e-09	-1.17061	-1.37189	1.58095e-09	-1.82697	-1.44077	2.49498e-07	-1.82499	-1.43779
133256459	chr9:133256459:T:C	1.19604e-07	2.12157	-1.4156	1.66928e-09	-1.77945	-1.43392	2.65144e-07	-1.78559	-1.41637
133256508	chr9:133256508:C:T	0.159575	15.9861	-1.1763	1.66806e-09	-1.78262	-1.43148	2.67286e-07	-1.77787	-1.41604
133256518	chr9:133256518:T:C	1.04156e-07	1.98197	-1.41429	1.64229e-09	-1.79499	-1.43468	2.60961e-07	-1.80027	-1.41759
133256621	chr9:133256621:C:T	2.2998e-08	-1.90926e-10	-0.942799	1.96553e-08	-1.90926e-10	-0.747416	2.87081e-06	-1.90926e-10	-0.81988
133256692	chr9:133256692:C:T	1.94793e-08	-1.57168	0.462826	7.64421e-09	-1.76511	0.0732971	1.18594e-06	-1.76785	0.0639124
133256827	chr9:133256827:G:A	2.1482e-07	-1.90926e-10	1.29159	1.78833e-07	-1.90926e-10	1.46069	2.73645e-05	-1.90926e-10	1.43477
133256916	chr9:133256916:A:G	5.55121e-09	-1.3734	-0.990795	2.03601e-09	-1.81904	-1.19573	3.21154e-07	-1.8216	-1.18871
133256963	chr9:133256963:T:C	1.14173e-07	2.07639	-1.41688	1.66e-09	-1.78592	-1.43303	2.6389e-07	-1.7917	-1.415
133257129	chr9:133257129:G:A	0.155449	15.9065	-1.1229	1.65301e-09	-1.78417	-1.43899	2.62989e-07	-1.78067	-1.42944
133257138	chr9:133257138:T:C	0.164165	15.9846	-1.14645	1.66035e-09	-1.78261	-1.43613	2.65049e-07	-1.77815	-1.42416
133257141	chr9:133257141:A:C	2.31594e-08	-1.90926e-10	-0.935807	1.98107e-08	-1.90926e-10	-0.739541	2.89277e-06	-1.90926e-10	-0.812262
133257221	chr9:133257221:C:T	4.08673e-09	-1.25237	-1.41809	1.58063e-09	-1.82776	-1.44018	2.47983e-07	-1.82798	-1.44089
133257248	chr9:133257248:GA:G	2.19479e-08	-1.90926e-10	-0.989535	1.85952e-08	-1.90926e-10	-0.80286	2.72427e-06	-1.90926e-10	-0.872275
133257320	chr9:133257320:A:T	5.53328e-09	-1.31027	-1.05715	1.93144e-09	-1.82572	-1.24178	3.04143e-07	-1.82677	-1.23796
133257367	chr9:133257367:C:A	0.432069	16.075	-0.26909	1.98384e-09	-1.77856	-1.26216	3.03319e-07	-1.77249	-1.29496
133257465	chr9:133257465:G:A	2.12572e-08	-1.90926e-10	-1.02151	1.18615e-08	-1.90926e-10	-1.25247	2.04216e-06	-1.90926e-10	-1.16047
133257486	chr9:133257486:T:C	1.46553e-07	2.18269	-1.27351	1.70346e-09	-1.77423	-1.41887	2.61453e-07	-1.78095	-1.43502
133257567	chr9:133257567:T:C	0.000755201	9.65661	-0.200077	2.97343e-09	-1.82791	-0.808137	5.31502e-07	-1.82776	-0.678763
133257570	chr9:133257570:C:T	1.03524e-08	-1.29736	-0.443627	3.21223e-09	-1.82699	-0.731813	5.21012e-07	-1.8277	-0.698757
133257599	chr9:133257599:C:T	2.22317e-08	-1.90926e-10	-0.976689	1.88848e-08	-1.90926e-10	-0.787408	2.76268e-06	-1.90926e-10	-0.858274
133257647	chr9:133257647:G:T	1.02744e-08	-1.26502	-0.483537	3.1158e-09	-1.82793	-0.761345	5.03557e-07	-1.82797	-0.732567
133257791	chr9:133257791:G:A	9.18594e-09	-1.33708	-0.523452	3.04392e-09	-1.82332	-0.789299	4.87905e-07	-1.82461	-0.767498
133257831	chr9:133257831:C:T	8.52491e-08	1.52364	-1.15627	1.95217e-09	-1.67898	-1.37784	2.87937e-07	-1.73899	-1.3805
133257975	chr9:133257975:G:T	9.47628e-08	-1.90926e-10	0.473169	8.25261e-08	-1.90926e-10	0.687351	1.17883e-05	-1.90926e-10	0.592633
133258116	chr9:133258116:G:A	4.79698e-09	-1.70311	-0.807111	3.14994e-09	-1.55826	-1.02012	5.22753e-07	-1.54321	-0.979914
133258249	chr9:133258249:A:C	2.65886e-08	-1.90926e-10	-0.797727	2.12842e-08	-1.90926e-10	-0.6678	3.10088e-06	-1.90926e-10	-0.742791
133258308	chr9:133258308:A:C	2.95271e-09	-1.80262	-1.19286	1.78831e-09	-1.7998	-1.34469	2.83277e-07	-1.81276	-1.32305
133258323	chr9:133258323:A:G	2.90997e-09	-1.81141	-1.19865	1.80159e-09	-1.78866	-1.34843	2.84593e-07	-1.80427	-1.3269
133258352	chr9:133258352:C:T	2.82825e-09	-1.80704	-1.23151	1.75569e-09	-1.79472	-1.36819	2.77045e-07	-1.80888	-1.34917
133258643	chr9:133258643:G:A	1.11057e-08	-1.37269	-0.298062	3.62545e-09	-1.82129	-0.616491	5.96342e-07	-1.82343	-0.567986
133258727	chr9:133258727:G:A	2.0225e-07	1.23129	-4.23322e-10	7.41697e-09	-1.72199	-4.23322e-10	1.11383e-06	-1.76667	-4.23322e-10
133259592	chr9:133259592:G:A	1.82732e-08	-1.90926e-10	-1.17277	1.3352e-08	-1.90926e-10	-1.1341	2.07421e-06	-1.90926e-10	-1.1449
133259603	chr9:133259603:T:G	4.83527e-09	-1.33483	-1.16744	1.74894e-09	-1.8242	-1.34255	2.81579e-07	-1.82627	-1.31555
133259604	chr9:133259604:T:C	4.89296e-09	-1.32585	-1.16457	1.75056e-09	-1.82495	-1.34088	2.81974e-07	-1.82677	-1.31365
133259656	chr9:133259656:C:T	1.25038e-08	-1.39978	-0.152395	3.91568e-09	-1.8165	-0.544279	6.57385e-07	-1.8201	-0.473859
133259717	chr9:133259717:G:T	4.89532e-08	-1.80164	1.6143	5.29723e-08	-1.73071	1.97471	4.96551e-06	-1.76681	1.49485
133259791	chr9:133259791:C:G	4.86209e-09	-1.32203	-1.1747	1.73906e-09	-1.82522	-1.3472	2.80015e-07	-1.82692	-1.32046
133259833	chr9:133259833:G:A	5.19028e-08	-1.35259	1.22376	1.51063e-08	-1.82394	0.81329	2.45956e-06	-1.82503	0.850534
133259834	chr9:133259834:C:T	1.21089e-08	-1.39673	-0.18754	3.80236e-09	-1.81693	-0.573208	6.37329e-07	-1.82048	-0.504461
133260029	chr9:133260029:C:T	2.52608e-07	-1.90926e-10	1.45363	2.10489e-07	-1.90926e-10	1.62367	3.22863e-05	-1.90926e-10	1.60017
133260040	chr9:133260040:A:G	1.21472e-08	-1.41217	-0.168933	3.86684e-09	-1.81439	-0.558938	6.49142e-07	-1.81838	-0.488203
133260064	chr9:133260064:G:A	1.68647e-08	-1.90926e-10	-1.25298	1.2419e-08	-1.90926e-10	-1.20654	1.92071e-06	-1.90926e-10	-1.22178
133260074	chr9:133260074:G:A	1.25058e-08	-1.41572	-0.136299	3.97681e-09	-1.81373	-0.531552	6.68139e-07	-1.81782	-0.459911
133260099	chr9:133260099:G:A	1.4258e-08	-1.90926e-10	-1.42089	9.88937e-09	-1.90926e-10	-1.4343	1.56094e-06	-1.90926e-10	-1.42919
133260102	chr9:133260102:G:A	1.41523e-08	-1.90926e-10	-1.42833	9.82126e-09	-1.90926e-10	-1.44121	1.54298e-06	-1.90926e-10	-1.44076
133260148	chr9:133260148:G:A	7.92819e-08	1.69862	-1.40382	1.52031e-08	0.422287	-1.42655	2.7702e-06	0.572038	-1.42759
133260221	chr9:133260221:CTG:C	1.91327e-07	1.17578	-4.23322e-10	7.34115e-09	-1.73227	-4.23322e-10	1.10477e-06	-1.77484	-4.23322e-10
133260255	chr9:133260255:T:C	1.25868e-08	-1.407	-0.138562	3.96341e-09	-1.81533	-0.533326	6.66032e-07	-1.81914	-0.461755
133260349	chr9:133260349:A:G	4.77058e-09	-1.34747	-1.16827	1.7499e-09	-1.82304	-1.34316	2.81679e-07	-1.82534	-1.31612
133260743	chr9:133260743:G:A	2.79946e-09	-1.63371	-1.41507	2.40159e-09	-1.42989	-1.41974	3.78821e-07	-1.40294	-1.44223
133260793	chr9:133260793:T:A	1.28224e-08	-1.40775	-0.119269	4.02718e-09	-1.81523	-0.517467	6.77258e-07	-1.819	-0.445177
133260919	chr9:133260919:C:T	2.0679e-08	-1.90926e-10	-1.04909	1.53826e-08	-1.90926e-10	-0.992525	2.3915e-06	-1.90926e-10	-1.00256
133261113	chr9:133261113:G:A	6.25846e-08	-1.34827	1.40658	1.79105e-08	-1.82394	0.983565	2.91668e-06	-1.82529	1.02126
133261277	chr9:133261277:C:T	1.75729e-08	-1.90926e-10	-1.21185	1.30046e-08	-1.90926e-10	-1.16046	2.00778e-06	-1.90926e-10	-1.17744
133261367	chr9:133261367:C:A	1.36887e-08	-1.38935	-0.0722863	4.18111e-09	-1.81807	-0.47712	7.04083e-07	-1.82148	-0.403854
133261370	chr9:133261370:C:T	4.43621e-09	-1.15787	-1.43053	4.41883e-09	-0.797699	-1.44219	6.51286e-07	-0.863875	-1.43941
133261662	chr9:133261662:G:A	3.79777e-09	-1.51423	-1.22957	3.52567e-09	-1.09283	-1.37287	5.15156e-07	-1.12933	-1.40843
133261703	chr9:133261703:A:G	3.47844e-09	-1.50304	-1.32858	3.30442e-09	-1.10459	-1.42591	4.9442e-07	-1.13918	-1.43967
133261730	chr9:133261730:G:C	2.47721e-09	-1.82372	-1.34735	3.0013e-09	-1.2955	-1.33122	5.2236e-07	-1.29616	-1.22772
133261737	chr9:133261737:G:A	2.47239e-09	-1.82361	-1.34942	2.99822e-09	-1.29422	-1.33353	5.21459e-07	-1.29482	-1.23078
133261890	chr9:133261890:G:A	8.70302e-08	0.388048	-4.23322e-10	7.91733e-09	-1.65671	-4.23322e-10	1.1753e-06	-1.71295	-4.23322e-10
133262020	chr9:133262020:G:GA	1.41041e-08	-1.90926e-10	-1.43175	9.83709e-09	-1.90926e-10	-1.4396	1.54151e-06	-1.90926e-10	-1.44171
133262152	chr9:133262152:G:A	1.50741e-08	-1.90926e-10	-1.36523	1.02983e-08	-1.90926e-10	-1.39378	1.64183e-06	-1.90926e-10	-1.37866
133262197	chr9:133262197:C:T	2.10096e-07	1.26936	-4.23322e-10	7.48782e-09	-1.71249	-4.23322e-10	1.12054e-06	-1.76067	-4.23322e-10
133262238	chr9:133262238:C:T	1.44517e-07	0.89519	-4.23322e-10	7.05319e-09	-1.77228	-4.23322e-10	1.07379e-06	-1.80328	-4.23322e-10
133262239	chr9:133262239:G:A	1.83901e-07	-1.90926e-10	1.13619	1.52862e-07	-1.90926e-10	1.30377	2.34026e-05	-1.90926e-10	1.27837
133262243	chr9:133262243:T:C	7.68052e-09	-1.66621	-0.373314	4.47736e-09	-1.77501	-0.451716	6.24599e-07	-1.79411	-0.551014
133262254	chr9:133262254:C:T	0.00623077	11.8091	-0.242332	2.08277e-09	-1.82574	-1.16632	3.17082e-07	-1.81671	-1.20636
133262269	chr9:133262269:C:T	1.45061e-07	-1.90926e-10	0.898944	1.16002e-07	-1.90926e-10	1.02784	1.73254e-05	-1.90926e-10	0.977699
133262534	chr9:133262534:T:C	3.99649e-08	1.0485	-1.43871	1.77008e-09	-1.71726	-1.43748	2.65286e-07	-1.76303	-1.43839
133262671	chr9:133262671:A:G	1.81359e-07	1.12227	-4.23322e-10	7.27841e-09	-1.74085	-4.23322e-10	1.09761e-06	-1.78134	-4.23322e-10
133262722	chr9:133262722:T:G	6.72983e-09	-1.80316	-0.368495	3.46286e-09	-1.80116	-0.682503	5.67364e-07	-1.81217	-0.629057
133262826	chr9:133262826:C:T	2.65548e-09	-1.67288	-1.42871	2.52383e-09	-1.3683	-1.43168	4.0463e-07	-1.33879	-1.44047
133262914	chr9:133262914:A:G	2.39467e-09	-1.81687	-1.38809	3.01509e-09	-1.23944	-1.38269	5.19402e-07	-1.23244	-1.29711
133263149	chr9:133263149:T:C	1.41597e-08	-1.90926e-10	-1.42781	9.83084e-09	-1.90926e-10	-1.44024	1.5494e-06	-1.90926e-10	-1.43661
133263180	chr9:133263180:C:T	2.48508e-08	-1.90926e-10	-0.865317	1.23139e-08	-1.90926e-10	-1.21504	1.82222e-06	-1.90926e-10	-1.27442
133263255	chr9:133263255:G:A	1.49775e-08	-1.90926e-10	-1.37166	1.01285e-08	-1.90926e-10	-1.41041	1.60825e-06	-1.90926e-10	-1.39933
133263269	chr9:133263269:A:G	2.14703e-08	-1.90926e-10	-1.01154	1.40617e-08	-1.90926e-10	-1.08231	2.28713e-06	-1.90926e-10	-1.04718
133263471	chr9:133263471:G:A	2.09947e-08	-1.90926e-10	-1.03394	1.17851e-08	-1.90926e-10	-1.25893	2.01383e-06	-1.90926e-10	-1.17444
133263575	chr9:133263575:C:T	2.19654e-07	1.31385	-4.23322e-10	7.56269e-09	-1.70254	-4.23322e-10	1.12876e-06	-1.75336	-4.23322e-10
133263607	chr9:133263607:A:G	1.4051e-08	-1.90926e-10	-1.43552	9.81194e-09	-1.90926e-10	-1.44216	1.5428e-06	-1.90926e-10	-1.44088
133263665	chr9:133263665:A:G	2.84532e-08	-1.90926e-10	-0.729947	1.86227e-08	-1.90926e-10	-0.801385	3.13062e-06	-1.90926e-10	-0.733244
133263826	chr9:133263826:C:G	1.57111e-07	-1.90926e-10	0.978744	1.29182e-07	-1.90926e-10	1.13546	1.97535e-05	-1.90926e-10	1.10885
133263894	chr9:133263894:C:T	2.61332e-09	-1.67542	-1.44217	2.48838e-09	-1.37229	-1.44184	4.13346e-07	-1.34272	-1.41523
133263980	chr9:133263980:G:T	2.0351e-07	1.23751	-4.23322e-10	7.44732e-09	-1.71791	-4.23322e-10	1.11577e-06	-1.76493	-4.23322e-10
133264057	chr9:133264057:G:A	1.52723e-07	0.950416	-4.23322e-10	7.13874e-09	-1.76023	-4.23322e-10	1.08785e-06	-1.79027	-4.23322e-10
133264107	chr9:133264107:A:G	4.81347e-08	-1.90926e-10	-0.204205	4.02642e-08	-1.90926e-10	-0.030301	5.67264e-06	-1.90926e-10	-0.138822
133264214	chr9:133264214:C:T	2.39895e-08	-1.36119	0.460604	6.65029e-09	-1.82329	-0.00781265	1.15471e-06	-1.82519	0.0945624
133264291	chr9:133264291:A:C	9.52572e-09	-1.82421	-4.23322e-10	6.84055e-09	-1.8029	-4.23322e-10	1.06481e-06	-1.81168	-4.23322e-10
133264351	chr9:133264351:T:C	2.40159e-09	-1.80866	-1.39341	3.15633e-09	-1.18784	-1.38851	5.35662e-07	-1.19057	-1.30816
133264430	chr9:133264430:T:C	2.07171e-07	1.25534	-4.23322e-10	7.47414e-09	-1.71431	-4.23322e-10	1.11876e-06	-1.76226	-4.23322e-10
133264872	chr9:133264872:C:T	2.43591e-08	-1.90926e-10	-0.885303	1.7917e-08	-1.90926e-10	-0.840015	2.84419e-06	-1.90926e-10	-0.829197
133265051	chr9:133265051:T:C	2.7484e-09	-1.80607	-1.26111	1.71087e-09	-1.79682	-1.39194	2.71483e-07	-1.81073	-1.3676
133265058	chr9:133265058:C:T	2.06003e-07	1.24968	-4.23322e-10	7.46598e-09	-1.71541	-4.23322e-10	1.11775e-06	-1.76316	-4.23322e-10
133265202	chr9:133265202:T:G	1.87673e-07	1.15649	-4.23322e-10	7.34434e-09	-1.73183	-4.23322e-10	1.10387e-06	-1.77565	-4.23322e-10
133265724	chr9:133265724:T:C	3.0186e-08	-1.33838	0.667549	7.99176e-09	-1.82749	0.180137	1.39214e-06	-1.82793	0.284293
133266092	chr9:133266092:G:A	1.26255e-06	1.19168	1.871	2.1108e-08	-1.10732	0.431205	3.54531e-06	-1.16131	0.552455
133266456	chr9:133266456:T:C	4.86124e-09	-1.09861	-1.39831	1.80105e-09	-1.77197	-1.36542	2.86081e-07	-1.78034	-1.34561
133266772	chr9:133266772:C:T	0.00479298	11.7494	-0.444902	1.91403e-09	-1.82719	-1.24937	2.91759e-07	-1.82039	-1.28591
133266804	chr9:133266804:G:T	2.59285e-08	-0.885761	0.0628947	7.7723e-09	-1.28252	-0.392674	1.08019e-06	-1.26899	-0.528351
133266900	chr9:133266900:A:C	0.0190722	13.6575	-0.971932	1.6466e-09	-1.82742	-1.39963	2.59511e-07	-1.82048	-1.40296
133266926	chr9:133266926:C:T	1.62336e-07	1.01146	-4.23322e-10	7.18872e-09	-1.75325	-4.23322e-10	1.08762e-06	-1.79049	-4.23322e-10
133266942	chr9:133266942:A:G	2.78129e-08	-0.752698	-1.06462e-05	7.48144e-09	-1.25512	-0.45822	1.05976e-06	-1.23269	-0.583748
133267034	chr9:133267034:A:T	2.37222e-08	-1.90926e-10	-0.911799	1.74589e-08	-1.90926e-10	-0.865915	2.76605e-06	-1.90926e-10	-0.857056
133267122	chr9:133267122:T:C	2.1776e-08	-1.90926e-10	-0.997398	1.60435e-08	-1.90926e-10	-0.950458	2.53312e-06	-1.90926e-10	-0.945024
133267128	chr9:133267128:T:TG	1.68972e-07	1.05152	-4.23322e-10	7.23535e-09	-1.74678	-4.23322e-10	1.09263e-06	-1.78589	-4.23322e-10
133267299	chr9:133267299:A:G	1.76147e-07	1.09311	-4.23322e-10	7.28632e-09	-1.73976	-4.23322e-10	1.09819e-06	-1.78081	-4.23322e-10
133267332	chr9:133267332:G:A	1.48291e-07	-1.90926e-10	0.920969	5.38183e-08	-1.90926e-10	0.25985	7.80825e-06	-1.90926e-10	0.180705
133267642	chr9:133267642:A:G	1.65111e-07	1.02841	-4.23322e-10	7.20623e-09	-1.75082	-4.23322e-10	1.0895e-06	-1.78876	-4.23322e-10
133267707	chr9:133267707:G:A	2.92788e-08	-0.718207	0.0168642	7.3917e-09	-1.27992	-0.44549	1.04686e-06	-1.25777	-0.570909
133267708	chr9:133267708:C:T	3.05747e-08	-0.737569	0.079533	7.90121e-09	-1.26564	-0.393108	1.11672e-06	-1.24264	-0.521434
133267780	chr9:133267780:G:T	2.35104e-08	-1.90926e-10	-0.920764	1.7312e-08	-1.90926e-10	-0.874365	2.74061e-06	-1.90926e-10	-0.866296
133267800	chr9:133267800:A:G	3.14511e-08	-0.729781	0.100006	7.98752e-09	-1.27221	-0.375672	1.12593e-06	-1.24987	-0.505993
133267960	chr9:133267960:T:C	1.29415e-08	-1.49547	-0.0222945	8.64587e-09	-1.13049	-0.438189	1.16837e-06	-1.14293	-0.575941
133267979	chr9:133267979:G:A	1.71965e-07	1.06908	-4.23322e-10	7.25709e-09	-1.74379	-4.23322e-10	1.09499e-06	-1.78373	-4.23322e-10
133268030	chr9:133268030:G:A	1.26698e-08	-1.46432	-0.0746626	7.92142e-09	-1.17348	-0.482714	1.07518e-06	-1.18535	-0.616633
133268507	chr9:133268507:G:A	1.72012e-07	1.06936	-4.23322e-10	7.25745e-09	-1.74373	-4.23322e-10	1.09503e-06	-1.78369	-4.23322e-10
133268647	chr9:133268647:A:T	2.60043e-09	-1.72912	-1.39342	3.01739e-09	-1.25512	-1.36625	5.31733e-07	-1.21688	-1.28921
133268698	chr9:133268698:A:G	1.98597e-08	-1.13473	0.0452098	4.76934e-09	-1.82171	-0.341842	8.00702e-07	-1.81992	-0.276823
133268872	chr9:133268872:A:T	1.28577e-08	-1.49748	-0.0267882	8.62887e-09	-1.12789	-0.442762	1.16601e-06	-1.14111	-0.579783
133268885	chr9:133268885:G:A	1.30741e-08	-1.49272	-0.0148532	8.66145e-09	-1.13488	-0.431999	1.16872e-06	-1.14838	-0.570184
133268890	chr9:133268890:C:G	1.54732e-07	-1.90926e-10	0.963485	1.0977e-07	-1.90926e-10	0.972622	1.71426e-05	-1.90926e-10	0.967089
133268897	chr9:133268897:A:G	1.27739e-08	-1.52156	-0.00924686	9.08989e-09	-1.09132	-0.427282	1.22636e-06	-1.10463	-0.565801
133269015	chr9:133269015:C:T	1.32536e-08	-1.50919	0.0152515	9.10473e-09	-1.10981	-0.407161	1.22701e-06	-1.12308	-0.546823
133269042	chr9:133269042:A:G	0.00564532	12.3549	-0.886778	1.7688e-09	-1.78793	-1.36753	2.86039e-07	-1.75648	-1.36962
133269122	chr9:133269122:A:G	2.0586e-08	-1.24236	0.18876	5.1404e-09	-1.82784	-0.26079	8.89631e-07	-1.8273	-0.164125
133269166	chr9:133269166:G:C	1.39599e-08	-1.90926e-10	-1.44202	1.0077e-08	-1.90926e-10	-1.41551	1.60018e-06	-1.90926e-10	-1.40436
133269214	chr9:133269214:G:A	2.47156e-09	-1.73615	-1.4372	2.83127e-09	-1.24381	-1.44122	4.67935e-07	-1.20001	-1.43389
133269228	chr9:133269228:A:G	1.69118e-08	-1.90926e-10	-1.25019	1.03381e-08	-1.90926e-10	-1.38993	1.7061e-06	-1.90926e-10	-1.34026
133269461	chr9:133269461:T:C	1.26029e-08	-1.50858	-0.0357048	8.71143e-09	-1.11092	-0.450206	1.17793e-06	-1.12404	-0.586675
133269582	chr9:133269582:A:G	1.34848e-08	-1.517	0.0403581	9.39185e-09	-1.09999	-0.385936	1.26433e-06	-1.11266	-0.527271
133269643	chr9:133269643:C:T	1.42164e-08	-1.90926e-10	-1.42381	9.81194e-09	-1.90926e-10	-1.44216	1.54519e-06	-1.90926e-10	-1.43933
133269706	chr9:133269706:T:C	2.97888e-08	-0.783169	0.0990922	8.29273e-09	-1.23352	-0.376865	1.17163e-06	-1.20931	-0.506769
133269992	chr9:133269992:A:C	9.50468e-09	-1.0887	-0.737726	5.12457e-09	-1.04644	-1.04528	7.70072e-07	-1.01598	-1.11976
133270061	chr9:133270061:G:A	1.09312e-08	-1.5166	-0.169992	7.71875e-09	-1.12198	-0.560134	1.05435e-06	-1.13578	-0.685769
133270074	chr9:133270074:T:A	1.39833e-08	-1.46771	0.0273666	7.4988e-09	-1.3126	-0.398419	1.03601e-06	-1.32215	-0.516953
133270197	chr9:133270197:G:A	1.36096e-07	-1.90926e-10	0.835155	9.64207e-08	-1.90926e-10	0.842958	1.50724e-05	-1.90926e-10	0.838392
133270565	chr9:133270565:G:A	1.39682e-08	-1.52761	0.0861869	9.92878e-09	-1.08358	-0.346744	1.33322e-06	-1.09586	-0.491018
133270615	chr9:133270615:A:G	1.24389e-08	-1.51191	-0.0454659	8.67543e-09	-1.10703	-0.458238	1.17369e-06	-1.12021	-0.594112
133270637	chr9:133270637:AT:A	1.27039e-08	-1.49396	-0.0423437	8.46399e-09	-1.13408	-0.455865	1.14546e-06	-1.14688	-0.591789
133270647	chr9:133270647:G:T	1.33151e-08	-1.45884	-0.0304653	8.13358e-09	-1.18298	-0.446786	1.10236e-06	-1.1948	-0.582216
133270797	chr9:133270797:T:A	1.22228e-08	-1.51455	-0.0603592	8.598e-09	-1.10242	-0.471816	1.16549e-06	-1.11546	-0.60588
133270880	chr9:133270880:T:C	0.00970567	12.7634	-0.753385	1.91334e-09	-1.76313	-1.31379	3.11557e-07	-1.72445	-1.3162
133271001	chr9:133271001:T:C	1.21934e-08	-1.41068	-0.16663	6.82545e-09	-1.24382	-0.561282	9.36672e-07	-1.25269	-0.687204
133271182	chr9:133271182:T:C	8.93054e-08	1.80212	-1.38827	6.42323e-09	-0.481234	-1.38461	1.04173e-06	-0.460049	-1.37354
133271325	chr9:133271325:C:T	2.60508e-08	-1.22834	0.410179	6.32751e-09	-1.82748	-0.053379	1.10089e-06	-1.82677	0.0484205
133271505	chr9:133271505:G:T	1.38386e-08	-1.76295	0.312202	6.14024e-09	-1.82354	-0.0873548	1.04541e-06	-1.82701	-0.00305968
133271597	chr9:133271597:C:T	2.423e-09	-1.75174	-1.44146	2.97611e-09	-1.19887	-1.43627	5.03727e-07	-1.15663	-1.40357
133271745	chr9:133271745:T:C	6.03903e-09	-1.46681	-0.813151	4.38936e-09	-1.16697	-1.07961	6.25635e-07	-1.18311	-1.16035
133271880	chr9:133271880:G:A	2.50756e-09	-1.72903	-1.42987	2.82168e-09	-1.25975	-1.42869	4.57078e-07	-1.21647	-1.44091
133272124	chr9:133272124:T:C	1.41804e-07	0.876238	-4.23322e-10	7.04356e-09	-1.77365	-4.23322e-10	1.07275e-06	-1.80425	-4.23322e-10
133272138	chr9:133272138:G:A	4.02282e-08	-1.09732	0.713676	6.77831e-09	-1.82471	0.0126768	1.12259e-06	-1.82345	0.0646098
133272215	chr9:133272215:G:GA	2.62536e-08	-1.90926e-10	-0.810406	1.55043e-08	-1.90926e-10	-0.984644	2.62765e-06	-1.90926e-10	-0.908388
133272408	chr9:133272408:G:T	4.3069e-08	-1.07457	0.759166	7.04269e-09	-1.82304	0.0492651	1.16819e-06	-1.82144	0.102418
133272573	chr9:133272573:T:C	1.29681e-07	0.786869	-4.23322e-10	6.95957e-09	-1.78565	-4.23322e-10	1.06454e-06	-1.81194	-4.23322e-10
133272585	chr9:133272585:G:A	1.28211e-07	-0.0507179	0.826187	7.23594e-09	-1.80415	0.0574481	1.21209e-06	-1.80736	0.125232
133272809	chr9:133272809:T:C	2.47533e-08	-1.90926e-10	-0.869247	1.82868e-08	-1.90926e-10	-0.819587	2.8934e-06	-1.90926e-10	-0.812043
133272816	chr9:133272816:T:C	1.0338e-08	-1.02778	-0.714606	2.22394e-09	-1.81937	-1.10712	3.58978e-07	-1.81665	-1.08232
133272953	chr9:133272953:C:G	4.01174e-08	-1.10511	0.718713	6.79654e-09	-1.82504	0.0156945	1.12782e-06	-1.82382	0.0696278
133272983	chr9:133272983:G:A	1.1569e-07	-1.90926e-10	0.672707	6.64509e-08	-1.90926e-10	0.470699	9.26107e-06	-1.90926e-10	0.351344
133273171	chr9:133273171:G:A	1.37877e-07	-1.90926e-10	0.848155	9.65857e-08	-1.90926e-10	0.844668	1.49978e-05	-1.90926e-10	0.833429
133273282	chr9:133273282:A:G	2.09596e-08	-1.90926e-10	-1.03561	1.54269e-08	-1.90926e-10	-0.989649	2.42889e-06	-1.90926e-10	-0.98704
133273350	chr9:133273350:G:A	1.41746e-07	0.875829	-4.23322e-10	7.04341e-09	-1.77367	-4.23322e-10	1.07274e-06	-1.80426	-4.23322e-10
133273813	chr9:133273813:C:T	6.11839e-09	-1.57497	-0.691944	5.42101e-09	-0.954273	-1.08121	7.78274e-07	-0.984545	-1.14061
133273815	chr9:133273815:T:C	1.40253e-08	-1.90926e-10	-1.43734	9.98119e-09	-1.90926e-10	-1.42506	1.58116e-06	-1.90926e-10	-1.41632
133273837	chr9:133273837:C:T	1.44868e-08	-1.90926e-10	-1.40497	1.02313e-08	-1.90926e-10	-1.40031	1.61278e-06	-1.90926e-10	-1.39652
133273983	chr9:133273983:A:G	5.16267e-09	-1.0398	-1.39695	1.83761e-09	-1.7547	-1.3626	2.91273e-07	-1.76411	-1.34386
133274084	chr9:133274084:C:T	2.33917e-08	-1.59458	0.668758	1.51501e-08	-1.01757	0.0098118	2.3036e-06	-0.932827	-0.107178
133274165	chr9:133274165:G:A	7.45486e-09	-1.78984	-0.2795	1.04596e-08	-0.753175	-0.625068	1.47511e-06	-0.825585	-0.660159
133274293	chr9:133274293:AC:A	6.07118e-09	-1.10958	-1.16507	2.37745e-09	-1.7903	-1.06943	3.20721e-07	-1.78348	-1.22818
133274306	chr9:133274306:G:A	7.21932e-09	-1.79619	-0.305257	9.89085e-09	-0.786749	-0.647405	1.39674e-06	-0.859001	-0.681333
133274386	chr9:133274386:C:G	1.44929e-08	-1.90926e-10	-1.40455	9.9476e-09	-1.90926e-10	-1.42843	1.57062e-06	-1.90926e-10	-1.42301
133274414	chr9:133274414:A:G	5.26474e-09	-1.0447	-1.37247	1.89544e-09	-1.75445	-1.33187	3.01426e-07	-1.76412	-1.30959
133274466	chr9:133274466:G:A	1.44346e-08	-1.90926e-10	-1.40858	1.05204e-08	-1.90926e-10	-1.37244	1.61828e-06	-1.90926e-10	-1.39311
133274567	chr9:133274567:T:C	3.02273e-08	-1.90926e-10	-0.669463	2.42969e-08	-1.90926e-10	-0.535415	3.51519e-06	-1.90926e-10	-0.617381
133274604	chr9:133274604:C:A	2.67414e-08	-1.90926e-10	-0.791996	1.74454e-08	-1.90926e-10	-0.866687	2.93519e-06	-1.90926e-10	-0.797704
133274901	chr9:133274901:C:G	1.40875e-08	-1.90926e-10	-1.43292	9.81434e-09	-1.90926e-10	-1.44192	1.54328e-06	-1.90926e-10	-1.44057
133274963	chr9:133274963:G:A	3.73915e-07	1.84582	-4.23322e-10	1.09916e-07	0.973957	-4.23322e-10	1.88439e-05	1.06171	-4.23322e-10
133274987	chr9:133274987:G:A	1.20457e-08	-1.51793	-0.0715699	4.52981e-09	-1.80351	-0.411574	7.56909e-07	-1.8066	-0.346386
133275068	chr9:133275068:A:G	4.2711e-09	-1.79647	-0.829862	5.8449e-09	-0.842145	-1.11805	9.13601e-07	-0.851394	-1.11344
133275106	chr9:133275106:C:G	1.32348e-07	0.807225	-4.23322e-10	6.98488e-09	-1.78202	-4.23322e-10	1.06728e-06	-1.80936	-4.23322e-10
133275140	chr9:133275140:C:T	3.23739e-09	-1.57035	-1.33309	3.82083e-09	-0.981989	-1.40331	6.68376e-07	-0.967583	-1.3098
133275238	chr9:133275238:G:T	5.88527e-08	-1.90926e-10	-0.00317039	4.09725e-08	-1.90926e-10	-0.0128624	6.36305e-06	-1.90926e-10	-0.0239678
133275393	chr9:133275393:C:T	5.05023e-08	-0.156189	-4.23322e-10	6.52085e-08	0.451827	-4.23322e-10	8.00157e-06	0.205162	-4.23322e-10
133275491	chr9:133275491:G:C	6.00173e-08	-1.90926e-10	0.0164242	4.18545e-08	-1.90926e-10	0.00843579	6.48382e-06	-1.90926e-10	-0.00516667
133275580	chr9:133275580:G:A	1.44972e-08	-1.90926e-10	-1.40425	9.94943e-09	-1.90926e-10	-1.42825	1.57095e-06	-1.90926e-10	-1.4228
133275691	chr9:133275691:C:T	1.85644e-08	-1.90926e-10	-1.15696	1.35666e-08	-1.90926e-10	-1.11815	2.13708e-06	-1.90926e-10	-1.11504
133275782	chr9:133275782:G:A	1.91346e-08	-1.09857	-0.0281439	4.78347e-09	-1.81567	-0.344928	7.82977e-07	-1.81447	-0.30466
133275833	chr9:133275833:G:C	5.38878e-08	-1.90926e-10	-0.0913048	3.75896e-08	-1.90926e-10	-0.0990373	5.83312e-06	-1.90926e-10	-0.110923
133276253	chr9:133276253:C:G	3.4014e-08	-1.90926e-10	-0.551435	2.76888e-08	-1.90926e-10	-0.404736	3.9809e-06	-1.90926e-10	-0.492967
133276354	chr9:133276354:C:T	2.86691e-09	-1.71047	-1.3145	1.97648e-09	-1.77935	-1.26509	3.19083e-07	-1.77292	-1.24385
133276618	chr9:133276618:G:C	4.25285e-09	-1.42246	-1.20816	1.83985e-09	-1.82628	-1.2898	2.80926e-07	-1.82463	-1.31951
133276902	chr9:133276902:C:T	5.00434e-09	-1.48923	-0.978676	2.19757e-09	-1.82738	-1.11104	3.37383e-07	-1.81328	-1.14773
133277095	chr9:133277095:C:T	6.19878e-08	0.635577	-0.586847	6.21599e-09	-0.85321	-1.04543	1.01994e-06	-0.698056	-1.15668
133277142	chr9:133277142:C:T	4.34521e-07	1.99604	-4.23322e-10	1.15305e-07	1.02182	-4.23322e-10	2.16787e-05	1.20185	-4.23322e-10
133277934	chr9:133277934:A:T	3.29749e-08	-1.90926e-10	-0.582463	2.66924e-08	-1.90926e-10	-0.441386	3.84845e-06	-1.90926e-10	-0.526806
133278007	chr9:133278007:G:A	1.58623e-08	-1.21682	-0.0974487	4.50761e-09	-1.82744	-0.39256	7.28541e-07	-1.8267	-0.364493
133278037	chr9:133278037:C:T	1.89669e-08	-1.20235	0.0668311	5.17942e-09	-1.82695	-0.254118	8.43521e-07	-1.82596	-0.218682
133278100	chr9:133278100:A:T	2.82739e-09	-1.59998	-1.43888	5.95925e-09	-0.499152	-1.44167	9.71456e-07	-0.482517	-1.42092
133278201	chr9:133278201:G:C	1.40316e-08	-1.90926e-10	-1.43689	9.95193e-09	-1.90926e-10	-1.428	1.55851e-06	-1.90926e-10	-1.43074
133278228	chr9:133278228:C:T	3.02732e-08	-1.90926e-10	-0.667945	2.65866e-08	-1.90926e-10	-0.445356	3.68729e-06	-1.90926e-10	-0.569585
133278353	chr9:133278353:C:T	5.2553e-08	-1.90926e-10	-0.116385	1.91751e-08	-1.90926e-10	-0.772149	2.84237e-06	-1.90926e-10	-0.829838
133278431	chr9:133278431:T:C	2.92528e-09	-1.71235	-1.29247	2.02509e-09	-1.78097	-1.23918	3.27401e-07	-1.77433	-1.21671
133278537	chr9:133278537:C:T	6.57006e-09	-1.0578	-1.13788	2.62405e-09	-1.67995	-1.0811	3.61835e-07	-1.69699	-1.19405
133278724	chr9:133278724:C:T	2.91547e-09	-1.71465	-1.29352	2.01989e-09	-1.78251	-1.24021	3.26418e-07	-1.77596	-1.21809
133278744	chr9:133278744:C:T	1.39921e-08	-1.90926e-10	-1.43972	9.89821e-09	-1.90926e-10	-1.43341	1.54215e-06	-1.90926e-10	-1.4413
133279053	chr9:133279053:CA:C	1.44629e-07	2.22917	-1.3332	2.69443e-08	0.865906	-1.2979	5.01244e-06	1.02132	-1.28388
133279089	chr9:133279089:C:T	2.56506e-08	-1.90926e-10	-0.833639	2.04182e-08	-1.90926e-10	-0.709338	2.9889e-06	-1.90926e-10	-0.77957
133279293	chr9:133279293:A:G	1.23256e-08	-1.56653	-4.23322e-10	1.13105e-08	-1.30003	-4.23322e-10	1.66834e-06	-1.36265	-4.23322e-10
133279294	chr9:133279294:T:G	2.75058e-09	-1.70844	-1.35796	1.87582e-09	-1.77897	-1.31775	3.02292e-07	-1.77156	-1.29928
133279374	chr9:133279374:C:T	1.99652e-08	-1.90926e-10	-1.08422	1.56897e-08	-1.90926e-10	-0.972761	2.31702e-06	-1.90926e-10	-1.0342
133279427	chr9:133279427:T:C	6.04369e-09	-0.949241	-1.32995	2.05267e-09	-1.7228	-1.28382	3.26193e-07	-1.73376	-1.26098
133279490	chr9:133279490:C:T	3.02307e-09	-1.61924	-1.35269	6.15194e-09	-0.547304	-1.36169	1.05734e-06	-0.531358	-1.28736
133279554	chr9:133279554:G:A	1.57715e-07	2.31286	-1.33028	2.8975e-08	0.934841	-1.29417	5.39592e-06	1.09143	-1.28026
133279770	chr9:133279770:G:A	1.88414e-08	-1.19586	0.0537078	5.05356e-09	-1.82638	-0.279287	8.23262e-07	-1.82535	-0.243601
133279786	chr9:133279786:G:A	1.51547e-07	0.626261	0.316424	4.3863e-09	-1.77205	-0.475228	6.72037e-07	-1.79285	-0.479071
133279871	chr9:133279871:T:C	3.42e-08	-1.25559	0.709605	6.33103e-09	-1.82778	-0.0525253	1.03617e-06	-1.82574	-0.01321
133280386	chr9:133280386:G:A	3.15983e-08	-1.90926e-10	-0.625104	2.36553e-08	-1.90926e-10	-0.562177	3.68823e-06	-1.90926e-10	-0.569329
133280398	chr9:133280398:A:G	3.16475e-08	-1.90926e-10	-0.623549	2.36931e-08	-1.90926e-10	-0.560579	3.69416e-06	-1.90926e-10	-0.567722
133280475	chr9:133280475:ATT:A	5.93302e-09	-1.37876	-0.918913	2.33973e-09	-1.82095	-1.05478	3.5006e-07	-1.82778	-1.09635
133280491	chr9:133280491:G:A	9.49651e-09	-1.82728	-4.23322e-10	7.4574e-09	-1.71656	-4.23322e-10	1.16375e-06	-1.72283	-4.23322e-10
133280494	chr9:133280494:T:C	5.56809e-09	-1.39177	-0.969384	2.23672e-09	-1.82252	-1.09823	3.36193e-07	-1.82739	-1.13715
133280951	chr9:133280951:G:A	1.43863e-08	-1.90926e-10	-1.41193	9.81139e-09	-1.90926e-10	-1.44222	1.54232e-06	-1.90926e-10	-1.44118
133281464	chr9:133281464:A:C	9.97654e-09	-1.81838	0.0404122	4.97268e-09	-1.78995	-0.331857	8.01559e-07	-1.78385	-0.311823
133281560	chr9:133281560:G:A	3.55145e-09	-1.51492	-1.29593	2.48182e-09	-1.56421	-1.25256	4.24943e-07	-1.58672	-1.14356
133281565	chr9:133281565:C:A	1.25073e-07	0.750689	-4.23322e-10	6.98023e-09	-1.78268	-4.23322e-10	1.06582e-06	-1.81073	-4.23322e-10
133281578	chr9:133281578:A:G	1.41019e-08	-1.90926e-10	-1.4319	9.82463e-09	-1.90926e-10	-1.44087	1.54621e-06	-1.90926e-10	-1.43867
133281741	chr9:133281741:T:C	2.28824e-08	-1.90926e-10	-0.94784	1.71328e-08	-1.90926e-10	-0.884771	2.87856e-06	-1.90926e-10	-0.817185
133281947	chr9:133281947:C:T	7.85035e-07	3.3222	-0.734684	6.73592e-09	-0.992738	-0.825571	1.16967e-06	-0.852536	-0.865223
133282081	chr9:133282081:T:C	1.03771e-08	-0.734875	-1.00373	4.23768e-09	-1.44017	-0.841574	5.85467e-07	-1.36057	-1.04925
133282238	chr9:133282238:C:T	5.97369e-08	-1.90926e-10	0.0117424	4.84189e-08	-1.90926e-10	0.154127	6.96814e-06	-1.90926e-10	0.0668727
133282283	chr9:133282283:G:A	2.41973e-08	-1.90926e-10	-0.891969	1.80171e-08	-1.90926e-10	-0.83444	2.78384e-06	-1.90926e-10	-0.850645
133282351	chr9:133282351:C:T	8.28621e-07	3.5216	-0.880046	6.37216e-09	-0.909543	-0.964281	1.11987e-06	-0.762358	-0.998902
133282591	chr9:133282591:A:C	3.0881e-08	-1.90926e-10	-0.648066	2.48021e-08	-1.90926e-10	-0.514837	3.59616e-06	-1.90926e-10	-0.594609
133282654	chr9:133282654:C:T	1.55596e-08	-1.90926e-10	-1.33353	1.05904e-08	-1.90926e-10	-1.36582	1.64166e-06	-1.90926e-10	-1.37877
133282715	chr9:133282715:T:C	5.96309e-07	3.49508	-1.18253	5.05134e-09	-0.890827	-1.21528	8.82818e-07	-0.752644	-1.24647
133282754	chr9:133282754:A:T	2.5644e-09	-1.82543	-1.31105	2.24008e-09	-1.55536	-1.36389	3.49207e-07	-1.57938	-1.34718
133282759	chr9:133282759:C:T	2.61846e-08	-1.90926e-10	-0.813036	2.06243e-08	-1.90926e-10	-0.699295	3.02991e-06	-1.90926e-10	-0.765942
133282971	chr9:133282971:C:T	5.21395e-09	-0.9853	-1.44157	1.69882e-09	-1.82706	-1.36877	2.62662e-07	-1.8273	-1.38406
133283279	chr9:133283279:T:TCTAA	9.51969e-07	4.02214	-1.24182	6.77345e-09	-0.542583	-1.27017	1.20839e-06	-0.387832	-1.29736
133283289	chr9:133283289:G:A	9.47118e-07	4.01781	-1.2426	6.75509e-09	-0.544555	-1.27091	1.20511e-06	-0.389881	-1.29802
133283391	chr9:133283391:G:A	6.98312e-09	-0.80702	-1.32769	2.43362e-09	-1.48813	-1.34825	4.36096e-07	-1.37414	-1.33023
133283409	chr9:133283409:GA:G	1.44615e-08	-1.90926e-10	-1.40672	1.03471e-08	-1.90926e-10	-1.38906	1.62233e-06	-1.90926e-10	-1.39061
133283667	chr9:133283667:G:A	3.89428e-09	-1.27691	-1.44179	4.2848e-09	-0.829682	-1.44101	7.09185e-07	-0.777578	-1.44054
133283693	chr9:133283693:A:G	3.93157e-09	-1.26884	-1.44033	4.32673e-09	-0.818863	-1.44209	7.16116e-07	-0.766499	-1.44189
133283695	chr9:133283695:AAGGCC:A	3.92896e-09	-1.2692	-1.44063	4.32419e-09	-0.819546	-1.44199	7.15711e-07	-0.767208	-1.44175
133283728	chr9:133283728:G:A	1.43595e-08	-1.90926e-10	-1.4138	9.81604e-09	-1.90926e-10	-1.44175	1.54103e-06	-1.90926e-10	-1.44203
133283877	chr9:133283877:G:C	2.24373e-07	1.3351	-4.23322e-10	8.25107e-09	-1.61542	-4.23322e-10	1.21082e-06	-1.68318	-4.23322e-10
133283965	chr9:133283965:A:G	1.00162e-07	1.91364	-1.38506	1.8866e-08	0.628866	-1.41727	3.45209e-06	0.779044	-1.41454
133283967	chr9:133283967:C:G	3.82964e-09	-1.29647	-1.43897	4.16592e-09	-0.856582	-1.44225	6.88844e-07	-0.804985	-1.44223
133284006	chr9:133284006:G:A	3.85784e-09	-1.28863	-1.43947	4.19422e-09	-0.849802	-1.44225	6.94593e-07	-0.796738	-1.44217
133284217	chr9:133284217:A:G	3.83456e-09	-1.2943	-1.43985	4.17231e-09	-0.855067	-1.44223	6.9064e-07	-0.802529	-1.44208
133284270	chr9:133284270:A:G	3.87646e-09	-1.2819	-1.44139	4.24644e-09	-0.838062	-1.44162	7.03521e-07	-0.784952	-1.44118
133284646	chr9:133284646:T:C	4.07132e-09	-1.23311	-1.44113	4.52874e-09	-0.773489	-1.44183	7.52498e-07	-0.717393	-1.44144
133284908	chr9:133284908:C:T	3.83908e-09	-1.29441	-1.43857	4.17165e-09	-0.855238	-1.44221	6.90424e-07	-0.80267	-1.44225
133284965	chr9:133284965:G:C	3.77662e-09	-1.30837	-1.44101	4.09684e-09	-0.873648	-1.4419	6.77716e-07	-0.821965	-1.44154
133285059	chr9:133285059:G:A	3.83799e-09	-1.29426	-1.439	4.17152e-09	-0.855234	-1.44225	6.91299e-07	-0.801428	-1.44223
133285103	chr9:133285103:T:C	1.55864e-08	-1.90926e-10	-1.33181	1.04465e-08	-1.90926e-10	-1.37949	1.66352e-06	-1.90926e-10	-1.36554
133285160	chr9:133285160:G:A	1.52438e-08	-1.90926e-10	-1.35404	1.02941e-08	-1.90926e-10	-1.39419	1.63311e-06	-1.90926e-10	-1.38399
133285409	chr9:133285409:T:C	3.83195e-09	-1.29415	-1.44069	4.17345e-09	-0.854978	-1.44204	6.90899e-07	-0.802489	-1.44175
133285502	chr9:133285502:G:A	3.79472e-09	-1.30336	-1.44124	4.12346e-09	-0.867309	-1.44176	6.82557e-07	-0.815037	-1.44135
133285702	chr9:133285702:C:T	3.98217e-09	-1.30028	-1.3961	4.21145e-09	-0.863941	-1.42401	6.94064e-07	-0.820983	-1.41868
133285900	chr9:133285900:A:G	3.79084e-09	-1.30504	-1.44058	4.11259e-09	-0.869632	-1.44208	6.80806e-07	-0.817145	-1.44181
133286265	chr9:133286265:G:A	3.16298e-09	-1.57219	-1.35451	1.99081e-09	-1.71258	-1.32464	2.9533e-07	-1.68857	-1.40557
133286279	chr9:133286279:G:A	2.24701e-09	-1.82793	-1.44068	2.01778e-09	-1.58317	-1.44059	3.07949e-07	-1.61029	-1.44201
133286448	chr9:133286448:G:T	1.45841e-07	-1.90926e-10	0.904307	1.11125e-07	-1.90926e-10	0.984896	1.67875e-05	-1.90926e-10	0.94616
133286512	chr9:133286512:C:T	1.21006e-07	-1.90926e-10	0.717632	6.04295e-08	-1.90926e-10	0.375714	8.83259e-06	-1.90926e-10	0.303973
133286559	chr9:133286559:G:T	3.94908e-09	-1.26536	-1.43937	4.33591e-09	-0.816576	-1.44226	7.1917e-07	-0.761947	-1.44219
133286897	chr9:133286897:C:A	1.66789e-08	-1.90926e-10	-1.26407	1.05356e-08	-1.90926e-10	-1.371	1.62864e-06	-1.90926e-10	-1.38673
133287192	chr9:133287192:C:T	2.59658e-09	-1.81917	-1.30484	2.52476e-09	-1.43885	-1.36077	3.91739e-07	-1.43364	-1.37799
133287734	chr9:133287734:G:A	2.47572e-08	0.538192	-1.40728	2.31938e-09	-1.53417	-1.35029	3.82018e-07	-1.53031	-1.30646
133287757	chr9:133287757:A:G	2.27656e-08	0.451685	-1.40464	2.25858e-09	-1.56507	-1.34596	3.72359e-07	-1.56114	-1.30123
133287875	chr9:133287875:C:T	1.97899e-08	0.345167	-1.43821	1.69356e-09	-1.80536	-1.39357	2.62845e-07	-1.81678	-1.39389
133287998	chr9:133287998:A:G	2.08279e-08	0.394648	-1.43656	1.67725e-09	-1.81001	-1.39859	2.60658e-07	-1.8201	-1.39892
133288179	chr9:133288179:C:A	2.05359e-08	-1.90926e-10	-1.05603	1.62897e-08	-1.90926e-10	-0.93523	2.41117e-06	-1.90926e-10	-0.994364
133288429	chr9:133288429:C:T	3.84434e-09	-1.29152	-1.44009	4.18726e-09	-0.851518	-1.4422	6.92868e-07	-0.79938	-1.44201
133288594	chr9:133288594:A:G	2.00315e-08	-1.90926e-10	-1.0809	1.58667e-08	-1.90926e-10	-0.961544	2.35412e-06	-1.90926e-10	-1.01831
133289021	chr9:133289021:T:G	2.41913e-09	-1.77805	-1.41675	2.56368e-09	-1.35863	-1.42569	3.70271e-07	-1.46794	-1.40005
133289067	chr9:133289067:A:G	3.84405e-09	-1.29031	-1.44137	4.19988e-09	-0.849029	-1.44168	6.94949e-07	-0.797186	-1.44121
133289083	chr9:133289083:T:C	2.2475e-09	-1.8271	-1.44129	2.06405e-09	-1.56121	-1.43988	3.14144e-07	-1.59069	-1.44169
133289395	chr9:133289395:T:C	1.97217e-08	-1.90926e-10	-1.09649	1.31962e-08	-1.90926e-10	-1.14584	2.23522e-06	-1.90926e-10	-1.07014
133289579	chr9:133289579:A:G	1.51351e-08	-1.90926e-10	-1.36119	1.01847e-08	-1.90926e-10	-1.40488	1.65366e-06	-1.90926e-10	-1.37149
133289639	chr9:133289639:C:T	2.25045e-09	-1.82666	-1.44042	2.07592e-09	-1.55452	-1.44084	3.16103e-07	-1.58406	-1.44211
133289775	chr9:133289775:C:T	1.50259e-08	-1.90926e-10	-1.36843	1.02829e-08	-1.90926e-10	-1.39528	1.65131e-06	-1.90926e-10	-1.37291
133290122	chr9:133290122:G:A	8.55986e-08	1.75546	-1.384	1.67968e-08	0.513229	-1.4178	3.0423e-06	0.651803	-1.41366
133291027	chr9:133291027:G:A	1.52055e-08	-1.90926e-10	-1.35655	1.03858e-08	-1.90926e-10	-1.38532	1.67078e-06	-1.90926e-10	-1.36119
133291219	chr9:133291219:T:A	1.48899e-08	-1.90926e-10	-1.37752	1.01151e-08	-1.90926e-10	-1.41173	1.60341e-06	-1.90926e-10	-1.40234
133291606	chr9:133291606:G:A	1.07982e-08	-1.69883	-4.23322e-10	6.69667e-09	-1.82415	-4.23322e-10	1.07282e-06	-1.80419	-4.23322e-10
133291776	chr9:133291776:AG:A	3.03145e-07	1.636	-4.23322e-10	8.97078e-09	-1.53179	-4.23322e-10	1.29943e-06	-1.61255	-4.23322e-10
133291950	chr9:133291950:T:C	1.4264e-08	-1.90926e-10	-1.42047	9.88919e-09	-1.90926e-10	-1.43432	1.5702e-06	-1.90926e-10	-1.42327
133291993	chr9:133291993:T:C	1.54996e-08	-1.90926e-10	-1.33739	1.05223e-08	-1.90926e-10	-1.37227	1.70039e-06	-1.90926e-10	-1.34362
133292162	chr9:133292162:A:G	2.06117e-08	-1.90926e-10	-1.05235	1.61985e-08	-1.90926e-10	-0.940846	2.4474e-06	-1.90926e-10	-0.979452
133292205	chr9:133292205:C:T	7.67866e-08	-1.90926e-10	0.262822	5.6555e-08	-1.90926e-10	0.30945	8.67646e-06	-1.90926e-10	0.286137
133292296	chr9:133292296:C:T	2.71586e-08	-1.90926e-10	-0.776514	1.55692e-08	-1.90926e-10	-0.980471	2.70212e-06	-1.90926e-10	-0.88044
133292824	chr9:133292824:C:T	1.73934e-08	-0.0923373	-1.12978	5.342e-09	-1.07053	-0.979638	7.79476e-07	-0.956555	-1.16705
133292955	chr9:133292955:G:T	1.52313e-08	-1.90926e-10	-1.35485	1.04128e-08	-1.90926e-10	-1.38272	1.6162e-06	-1.90926e-10	-1.3944
133293118	chr9:133293118:G:A	1.4854e-08	-1.90926e-10	-1.37994	1.01336e-08	-1.90926e-10	-1.40991	1.60166e-06	-1.90926e-10	-1.40343
133293322	chr9:133293322:C:T	1.24072e-07	1.56202	-0.819367	2.50702e-08	0.407857	-0.911941	5.06212e-06	0.516762	-0.769452
133293515	chr9:133293515:G:A	2.64493e-09	-1.79102	-1.31455	3.67998e-09	-1.08585	-1.337	6.23683e-07	-0.990493	-1.3561
133294190	chr9:133294190:T:C	2.42936e-08	-1.90926e-10	-0.887997	2.24912e-08	-1.90926e-10	-0.612641	3.15864e-06	-1.90926e-10	-0.724334
133294427	chr9:133294427:TCCTGAGAGCTG:T	1.77145e-08	-1.90926e-10	-1.20382	1.07452e-08	-1.90926e-10	-1.3513	1.65657e-06	-1.90926e-10	-1.36973
133294517	chr9:133294517:C:A	2.52057e-08	-1.90926e-10	-0.851138	1.45714e-08	-1.90926e-10	-1.0467	2.45468e-06	-1.90926e-10	-0.976478
133294880	chr9:133294880:G:A	2.5635e-09	-1.78377	-1.35307	3.66869e-09	-1.05296	-1.37297	6.24263e-07	-0.958215	-1.38744
133294912	chr9:133294912:G:A	6.41024e-09	-0.778692	-1.44162	2.19057e-09	-1.50118	-1.44042	3.86606e-07	-1.3826	-1.44222
133295160	chr9:133295160:G:A	2.67279e-08	0.6337	-1.4262	2.31901e-09	-1.50021	-1.38442	3.79255e-07	-1.49533	-1.34869
133295530	chr9:133295530:A:G	4.45138e-09	-1.26504	-1.31995	4.86737e-09	-0.818307	-1.3249	7.89415e-07	-0.760206	-1.35073
133295903	chr9:133295903:G:T	2.81991e-08	-1.90926e-10	-0.738919	2.68545e-08	-1.90926e-10	-0.435329	3.74682e-06	-1.90926e-10	-0.553569
133295977	chr9:133295977:A:C	1.04271e-08	-0.586995	-1.14681	3.90968e-09	-1.35547	-1.00684	5.63512e-07	-1.26642	-1.18162
133296102	chr9:133296102:C:T	1.39885e-08	-1.90926e-10	-1.43998	1.00006e-08	-1.90926e-10	-1.42312	1.55351e-06	-1.90926e-10	-1.43396
133296239	chr9:133296239:G:A	1.66884e-08	-1.90926e-10	-1.2635	1.28552e-08	-1.90926e-10	-1.17202	1.85053e-06	-1.90926e-10	-1.259
133296614	chr9:133296614:A:G	2.2714e-09	-1.81774	-1.44007	1.73857e-09	-1.75482	-1.41789	2.70885e-07	-1.75626	-1.42428
133296719	chr9:133296719:G:A	7.77623e-09	-0.690578	-1.33656	2.80479e-09	-1.45057	-1.24387	4.37369e-07	-1.3443	-1.35716
133296818	chr9:133296818:C:T	1.69374e-08	-1.90926e-10	-1.24868	1.03552e-08	-1.90926e-10	-1.38827	1.58214e-06	-1.90926e-10	-1.41569
133296909	chr9:133296909:A:G	7.92434e-09	-1.00163	-1.00664	8.11084e-09	-0.600346	-1.03222	1.32263e-06	-0.530656	-1.0642
133297280	chr9:133297280:A:G	1.66409e-08	-1.90926e-10	-1.26635	1.0265e-08	-1.90926e-10	-1.39702	1.57241e-06	-1.90926e-10	-1.42187
133297857	chr9:133297857:C:T	6.29297e-09	-0.953914	-1.28486	7.18952e-09	-0.531461	-1.22168	1.16857e-06	-0.480821	-1.23787
133297948	chr9:133297948:G:C	6.42562e-09	-0.935464	-1.28245	7.36795e-09	-0.509503	-1.21912	1.19891e-06	-0.458007	-1.23505
133297982	chr9:133297982:G:A	6.60038e-09	-0.908851	-1.28223	7.61527e-09	-0.476861	-1.21875	1.23987e-06	-0.424635	-1.23483
133297985	chr9:133297985:T:C	6.63226e-09	-0.906468	-1.2798	7.66138e-09	-0.473477	-1.21609	1.24669e-06	-0.42193	-1.23206
133297986	chr9:133297986:G:A	1.42497e-08	-1.90926e-10	-1.42147	9.897e-09	-1.90926e-10	-1.43353	1.57055e-06	-1.90926e-10	-1.42305
133297990	chr9:133297990:G:A	5.67673e-07	3.49155	-1.22821	5.62898e-09	-0.688297	-1.30954	9.38448e-07	-0.586634	-1.35137
133298034	chr9:133298034:A:G	7.42148e-09	-0.802291	-1.27154	8.4419e-09	-0.387717	-1.20484	1.37994e-06	-0.329517	-1.22292
133298178	chr9:133298178:G:A	6.1394e-09	-0.965832	-1.29765	6.97632e-09	-0.54626	-1.23698	1.13494e-06	-0.49551	-1.25238
133298252	chr9:133298252:C:T	4.2172e-08	-1.90926e-10	-0.336451	3.03686e-08	-1.90926e-10	-0.312354	5.11635e-06	-1.90926e-10	-0.242034
133298280	chr9:133298280:A:T	5.54974e-07	3.45339	-1.21267	5.60357e-09	-0.705525	-1.29683	9.32094e-07	-0.603619	-1.34118
133298312	chr9:133298312:A:G	1.29676e-08	-1.51575	-4.23322e-10	1.14684e-08	-1.28617	-4.23322e-10	1.74125e-06	-1.31988	-4.23322e-10
133298911	chr9:133298911:A:G	1.39689e-08	-1.90926e-10	-1.44137	9.81647e-09	-1.90926e-10	-1.4417	1.54147e-06	-1.90926e-10	-1.44174
133298920	chr9:133298920:T:C	9.51083e-09	-1.82578	-4.23322e-10	7.09562e-09	-1.76629	-4.23322e-10	1.13081e-06	-1.75154	-4.23322e-10
133299006	chr9:133299006:C:T	1.72121e-08	-1.90926e-10	-1.23259	1.06653e-08	-1.90926e-10	-1.35876	1.64732e-06	-1.90926e-10	-1.37533
133299025	chr9:133299025:A:G	6.05879e-09	-0.945301	-1.3314	6.88278e-09	-0.521301	-1.27544	1.12236e-06	-0.468297	-1.29075
133299103	chr9:133299103:C:T	4.22956e-09	-1.22444	-1.41167	1.68535e-09	-1.81456	-1.38923	2.5438e-07	-1.80598	-1.43742
133299121	chr9:133299121:C:A	6.18318e-09	-0.94782	-1.30855	7.05703e-09	-0.523938	-1.2478	1.14783e-06	-0.472479	-1.26412
133299159	chr9:133299159:T:C	1.41967e-08	-1.90926e-10	-1.4252	9.85088e-09	-1.90926e-10	-1.4382	1.55031e-06	-1.90926e-10	-1.43602
133299228	chr9:133299228:A:G	2.78424e-07	-1.90926e-10	1.55094	2.71439e-07	-1.90926e-10	1.87797	3.50887e-05	-1.90926e-10	1.6834
133299239	chr9:133299239:T:A	6.23141e-07	-1.90926e-10	2.35656	6.40882e-07	-1.90926e-10	2.73708	8.05172e-05	-1.90926e-10	2.514
133299321	chr9:133299321:A:G	6.05783e-07	-1.90926e-10	2.32831	6.21968e-07	-1.90926e-10	2.70712	7.82307e-05	-1.90926e-10	2.48519
133299395	chr9:133299395:C:T	1.39573e-08	-1.90926e-10	-1.4422	9.83242e-09	-1.90926e-10	-1.44008	1.54067e-06	-1.90926e-10	-1.44226
133299472	chr9:133299472:A:G	6.6145e-09	-0.849073	-1.33987	7.65791e-09	-0.404061	-1.28596	1.25078e-06	-0.349994	-1.30071
133299476	chr9:133299476:C:T	6.61191e-09	-0.858042	-1.33129	7.65442e-09	-0.414956	-1.27552	1.24888e-06	-0.361533	-1.29069
133299595	chr9:133299595:G:A	6.10287e-07	-1.90926e-10	2.33572	6.26792e-07	-1.90926e-10	2.71485	7.88206e-05	-1.90926e-10	2.4927
133299910	chr9:133299910:G:A	2.42964e-08	-1.90926e-10	-0.887878	1.80603e-08	-1.90926e-10	-0.832047	2.78587e-06	-1.90926e-10	-0.849916
133300025	chr9:133300025:T:G	6.3551e-09	-0.896774	-1.33218	7.29963e-09	-0.461336	-1.2766	1.19016e-06	-0.408728	-1.29166
133300184	chr9:133300184:A:G	5.44091e-09	-1.08832	-1.29594	6.07099e-09	-0.690071	-1.23217	9.8592e-07	-0.640284	-1.24837
133300344	chr9:133300344:C:T	6.47001e-09	-0.882267	-1.32876	7.4677e-09	-0.442639	-1.27254	1.21725e-06	-0.390178	-1.2877
133300359	chr9:133300359:A:G	4.16245e-09	-1.37495	-1.27716	4.75895e-09	-0.982803	-1.18293	7.04641e-07	-1.03132	-1.19322
133300365	chr9:133300365:A:G	1.46434e-08	-1.90926e-10	-1.39422	1.01689e-08	-1.90926e-10	-1.40643	1.61096e-06	-1.90926e-10	-1.39765
133300457	chr9:133300457:A:T	2.8006e-07	-1.90926e-10	1.5568	2.7333e-07	-1.90926e-10	1.88492	3.5293e-05	-1.90926e-10	1.68921
133300518	chr9:133300518:C:T	1.09697e-06	-1.90926e-10	2.9221	1.16603e-06	-1.90926e-10	3.3356	0.000143695	-1.90926e-10	3.09321
133300570	chr9:133300570:A:C	2.7133e-08	-1.90926e-10	-0.777458	2.64931e-08	-1.90926e-10	-0.448877	3.4081e-06	-1.90926e-10	-0.648321
133300577	chr9:133300577:A:G	1.76034e-08	-1.90926e-10	-1.21012	1.13619e-08	-1.90926e-10	-1.2955	1.70729e-06	-1.90926e-10	-1.33957
133300608	chr9:133300608:T:G	1.04288e-07	-1.90926e-10	0.56895	1.23772e-07	-1.90926e-10	1.09268	1.36374e-05	-1.90926e-10	0.738337
133300630	chr9:133300630:AG:A	3.33732e-07	3.13546	-1.40333	5.29256e-08	1.53649	-1.29337	1.05992e-05	1.82044	-1.33414
133300635	chr9:133300635:G:A	4.90548e-08	0.325904	-0.511173	3.07172e-09	-1.80807	-0.795452	4.32602e-07	-1.81573	-0.896684
133300779	chr9:133300779:T:A	3.82689e-07	3.11671	-1.2477	4.69617e-09	-0.854802	-1.32421	7.78239e-07	-0.761331	-1.36387
133301119	chr9:133301119:AAAT:A	3.5079e-08	-0.520605	-4.23322e-10	1.73821e-08	-0.870321	-4.23322e-10	2.77862e-06	-0.852522	-4.23322e-10
133301281	chr9:133301281:G:A	1.39566e-08	-1.90926e-10	-1.44226	1.00226e-08	-1.90926e-10	-1.42092	1.5462e-06	-1.90926e-10	-1.43868
133301446	chr9:133301446:T:C	4.80877e-07	-1.90926e-10	2.0974	4.84798e-07	-1.90926e-10	2.45797	6.17663e-05	-1.90926e-10	2.24888
133301448	chr9:133301448:T:G	4.76849e-07	-1.90926e-10	2.08899	4.80573e-07	-1.90926e-10	2.44922	6.12395e-05	-1.90926e-10	2.24032
133301494	chr9:133301494:T:C	2.55549e-08	0.58698	-1.42436	1.62199e-09	-1.82253	-1.41958	2.53456e-07	-1.82705	-1.41999
133301515	chr9:133301515:C:T	9.90784e-08	1.41757	-0.899865	7.09076e-09	-1.26859	-0.498381	1.10257e-06	-1.23265	-0.544186
133301614	chr9:133301614:C:A	2.27563e-08	-1.90926e-10	-0.953364	1.34952e-08	-1.90926e-10	-1.12343	2.24991e-06	-1.90926e-10	-1.06359
133301843	chr9:133301843:G:A	4.88572e-07	-1.90926e-10	2.11328	4.9295e-07	-1.90926e-10	2.47464	6.27737e-05	-1.90926e-10	2.26506
133301884	chr9:133301884:C:T	1.22372e-08	-0.550722	-1.023	4.69519e-09	-1.33169	-0.847531	6.52101e-07	-1.23692	-1.06511
133301898	chr9:133301898:T:C	1.3957e-08	-1.90926e-10	-1.44223	1.00018e-08	-1.90926e-10	-1.423	1.5453e-06	-1.90926e-10	-1.43926
133301911	chr9:133301911:T:C	2.47188e-09	-1.75551	-1.41772	2.30815e-09	-1.44897	-1.44034	3.62579e-07	-1.44693	-1.44206
133302271	chr9:133302271:G:A	4.39305e-07	-1.90926e-10	2.00699	4.40876e-07	-1.90926e-10	2.363	5.63155e-05	-1.90926e-10	2.15649
133302397	chr9:133302397:C:T	4.61873e-07	-1.90926e-10	2.05708	4.63942e-07	-1.90926e-10	2.414	5.91598e-05	-1.90926e-10	2.20577
133302407	chr9:133302407:C:T	5.10454e-09	-1.54437	-0.903705	2.47544e-09	-1.82391	-0.995439	4.6033e-07	-1.82621	-0.824079
133302478	chr9:133302478:C:T	6.95344e-08	1.21327	-1.04965	9.56987e-09	-0.605403	-0.86174	1.62521e-06	-0.540238	-0.848601
133302510	chr9:133302510:G:A	4.86656e-09	-1.48288	-1.01294	3.12593e-09	-1.81852	-0.767507	4.76432e-07	-1.81938	-0.796531
133302794	chr9:133302794:G:A	1.74199e-08	-1.90926e-10	-1.22059	1.12368e-08	-1.90926e-10	-1.30657	1.71966e-06	-1.90926e-10	-1.33235
133302827	chr9:133302827:G:T	2.06641e-06	3.55536	-4.23322e-10	3.46834e-07	2.12308	-4.23322e-10	6.43067e-05	2.28919	-4.23322e-10
133303140	chr9:133303140:G:A	3.25232e-09	-1.8271	-1.07174	3.01698e-09	-1.79183	-0.829676	3.96662e-07	-1.74612	-1.05303
133303338	chr9:133303338:G:A	1.06245e-08	-0.664075	-1.05097	2.69835e-09	-1.54385	-1.18927	5.13153e-07	-1.46031	-1.08135
133303380	chr9:133303380:T:C	3.23682e-09	-1.55156	-1.35206	1.76525e-09	-1.82324	-1.33423	2.75524e-07	-1.82503	-1.33852
133303459	chr9:133303459:T:C	1.89854e-08	0.264905	-1.39944	4.28972e-09	-1.01048	-1.25906	6.09316e-07	-1.01945	-1.35045
133303468	chr9:133303468:C:T	1.80192e-08	0.247816	-1.43458	2.33179e-09	-1.45073	-1.4284	3.87934e-07	-1.37948	-1.44191
133303623	chr9:133303623:G:A	1.91398e-08	0.23106	-1.3575	6.645e-09	-0.471895	-1.36	9.18182e-07	-0.577721	-1.38211
133303671	chr9:133303671:AC:A	9.78e-09	-0.431302	-1.36657	3.12883e-09	-1.38618	-1.19893	4.36655e-07	-1.39497	-1.30812
133303824	chr9:133303824:C:G	2.68599e-09	-1.82641	-1.26376	2.33164e-09	-1.79651	-1.08269	3.23391e-07	-1.75244	-1.25093
133303865	chr9:133303865:C:T	1.91455e-08	0.313966	-1.44011	2.45156e-09	-1.42758	-1.40146	4.01456e-07	-1.35055	-1.43659
133303896	chr9:133303896:GGGCC:G	2.71877e-09	-1.82607	-1.25196	2.36512e-09	-1.79792	-1.06702	3.26464e-07	-1.75477	-1.23914
133303925	chr9:133303925:A:G	3.35081e-09	-1.47376	-1.39524	1.66845e-09	-1.82742	-1.38645	2.60707e-07	-1.82728	-1.39156
133304026	chr9:133304026:G:A	2.6984e-09	-1.82555	-1.26	2.3326e-09	-1.80027	-1.07851	3.22736e-07	-1.75815	-1.24724
133304031	chr9:133304031:C:T	1.60646e-08	-1.41881	0.117214	9.22692e-09	-1.78043	0.276796	1.54918e-06	-1.79426	0.357515
133304202	chr9:133304202:GT:G	3.16427e-09	-1.60507	-1.32122	1.89197e-09	-1.82702	-1.26113	2.84402e-07	-1.82001	-1.31183
133304213	chr9:133304213:T:C	2.69174e-09	-1.82552	-1.2625	2.32433e-09	-1.80024	-1.08209	3.21886e-07	-1.75821	-1.24982
133304241	chr9:133304241:C:T	1.40267e-08	-1.90926e-10	-1.43724	1.00043e-08	-1.90926e-10	-1.42275	1.55566e-06	-1.90926e-10	-1.43258
133304245	chr9:133304245:A:G	2.70135e-09	-1.82453	-1.25993	2.3265e-09	-1.80298	-1.07842	3.21454e-07	-1.76221	-1.24717
133304327	chr9:133304327:G:A	2.69829e-09	-1.82559	-1.26	2.33389e-09	-1.79971	-1.07851	3.22979e-07	-1.7574	-1.24724
133304381	chr9:133304381:G:A	2.66282e-09	-1.82649	-1.27233	2.30013e-09	-1.79636	-1.09644	3.20603e-07	-1.75202	-1.26
133304531	chr9:133304531:G:A	1.89206e-08	0.18933	-1.32728	2.664e-09	-1.61702	-1.12891	3.74453e-07	-1.62967	-1.22709
133304933	chr9:133304933:C:T	1.51773e-08	-1.90926e-10	-1.35841	1.12512e-08	-1.90926e-10	-1.30529	1.7195e-06	-1.90926e-10	-1.33244
133305007	chr9:133305007:G:C	1.54465e-08	-1.90926e-10	-1.34083	1.18061e-08	-1.90926e-10	-1.25715	1.74981e-06	-1.90926e-10	-1.31497
133305099	chr9:133305099:G:A	1.41936e-08	-1.90926e-10	-1.42542	1.00711e-08	-1.90926e-10	-1.41609	1.57982e-06	-1.90926e-10	-1.41716
133305207	chr9:133305207:C:T	2.82244e-08	-1.90926e-10	-0.738022	1.86065e-08	-1.90926e-10	-0.802254	3.11495e-06	-1.90926e-10	-0.738264
133305346	chr9:133305346:C:T	1.83201e-08	-1.90926e-10	-1.17021	1.29728e-08	-1.90926e-10	-1.16291	1.86455e-06	-1.90926e-10	-1.25146
133305431	chr9:133305431:G:A	2.65393e-09	-1.82715	-1.27502	2.30497e-09	-1.79083	-1.09986	3.19231e-07	-1.75352	-1.26279
133305768	chr9:133305768:A:C	4.43988e-09	-1.56133	-1.02625	2.65344e-09	-1.82113	-0.92878	4.35527e-07	-1.80319	-0.902481
133305960	chr9:133305960:G:T	5.56913e-08	-0.800624	0.74224	4.04122e-08	-1.25921	1.23258	4.96567e-06	-1.2947	1.02277
133305964	chr9:133305964:G:A	3.08989e-09	-1.70517	-1.2449	2.34502e-09	-1.81321	-1.06026	3.06275e-07	-1.82719	-1.23056
133306143	chr9:133306143:G:A	1.24757e-08	-0.252538	-1.30188	3.26319e-09	-1.58026	-0.962795	4.50557e-07	-1.59296	-1.07879
133306190	chr9:133306190:A:T	3.56404e-09	-1.44997	-1.35735	1.82117e-09	-1.82626	-1.30002	2.85632e-07	-1.8255	-1.30203
133306241	chr9:133306241:C:T	5.85987e-08	-0.696322	0.688827	4.12819e-08	-1.18518	1.17984	5.09126e-06	-1.22292	0.975973
133306242	chr9:133306242:G:A	2.01776e-08	-1.90926e-10	-1.07363	1.28728e-08	-1.90926e-10	-1.17065	2.27753e-06	-1.90926e-10	-1.05138
133306383	chr9:133306383:G:A	6.95072e-08	-1.90926e-10	0.163222	2.41305e-08	-1.90926e-10	-0.542287	3.5557e-06	-1.90926e-10	-0.605925
133306452	chr9:133306452:T:C	5.83896e-09	-0.881375	-1.43228	2.86933e-09	-1.37678	-1.2949	4.55804e-07	-1.29301	-1.36716
133306595	chr9:133306595:G:T	1.67164e-08	-1.90926e-10	-1.26182	1.03974e-08	-1.90926e-10	-1.3842	1.61014e-06	-1.90926e-10	-1.39816
133306648	chr9:133306648:G:A	2.78417e-08	-1.90926e-10	-0.751671	1.72741e-08	-1.90926e-10	-0.876554	2.96451e-06	-1.90926e-10	-0.787765
133306670	chr9:133306670:G:C	2.14148e-08	-1.90926e-10	-1.01412	1.35597e-08	-1.90926e-10	-1.11866	2.42243e-06	-1.90926e-10	-0.989706
133306763	chr9:133306763:G:A	2.46607e-09	-1.75534	-1.42025	2.58673e-09	-1.36537	-1.41	3.55787e-07	-1.4764	-1.4315
133306819	chr9:133306819:C:T	2.22055e-08	-1.90926e-10	-0.977869	1.39927e-08	-1.90926e-10	-1.08723	2.5126e-06	-1.90926e-10	-0.953158
133306900	chr9:133306900:C:A	1.07006e-07	-1.90926e-10	0.594677	4.37142e-08	-1.90926e-10	0.0519093	6.42852e-06	-1.90926e-10	-0.0137314
133306985	chr9:133306985:T:C	1.1847e-07	-1.90926e-10	0.696455	4.98786e-08	-1.90926e-10	0.183828	9.94787e-06	-1.90926e-10	0.422882
133306995	chr9:133306995:T:G	3.09578e-09	-1.51824	-1.42993	1.60611e-09	-1.82417	-1.42778	2.51714e-07	-1.82404	-1.4299
133307080	chr9:133307080:T:C	2.29211e-08	-1.90926e-10	-0.946149	1.33142e-08	-1.90926e-10	-1.13693	2.26056e-06	-1.90926e-10	-1.05886
133307219	chr9:133307219:C:T	2.35725e-08	-0.753459	-0.164666	1.43712e-08	-1.2218	0.161263	1.88228e-06	-1.26121	0.0192114
133307358	chr9:133307358:CCTT:C	1.84764e-08	-1.90926e-10	-1.16171	1.13621e-08	-1.90926e-10	-1.29548	1.88497e-06	-1.90926e-10	-1.24057
133307571	chr9:133307571:A:G	1.28316e-08	-1.5263	-4.23322e-10	6.82259e-09	-1.80552	-4.23322e-10	1.07216e-06	-1.8048	-4.23322e-10
133307758	chr9:133307758:A:G	1.31773e-08	-1.49972	-4.23322e-10	6.86141e-09	-1.79985	-4.23322e-10	1.06355e-06	-1.81286	-4.23322e-10
133307762	chr9:133307762:CTTT:C	1.00079e-08	-1.77483	-4.23322e-10	6.67107e-09	-1.82798	-4.23322e-10	1.0558e-06	-1.82018	-4.23322e-10
133307829	chr9:133307829:A:G	1.56851e-08	-1.3255	-4.23322e-10	6.67105e-09	-1.82799	-4.23322e-10	1.04764e-06	-1.82794	-4.23322e-10
133307937	chr9:133307937:G:A	1.51079e-08	-1.36299	-4.23322e-10	6.67651e-09	-1.82717	-4.23322e-10	1.04803e-06	-1.82757	-4.23322e-10
133307941	chr9:133307941:A:G	1.55916e-08	-1.33148	-4.23322e-10	6.67126e-09	-1.82795	-4.23322e-10	1.04759e-06	-1.82799	-4.23322e-10
133307967	chr9:133307967:C:T	1.48221e-08	-1.38209	-4.23322e-10	6.68313e-09	-1.82618	-4.23322e-10	1.04883e-06	-1.8268	-4.23322e-10
133308043	chr9:133308043:A:G	1.52797e-08	-1.35168	-4.23322e-10	6.67367e-09	-1.82759	-4.23322e-10	1.04774e-06	-1.82784	-4.23322e-10
133308519	chr9:133308519:A:G	6.64971e-08	0.11895	-4.23322e-10	9.42806e-09	-1.48207	-4.23322e-10	1.56529e-06	-1.42641	-4.23322e-10
133308597	chr9:133308597:C:T	2.89232e-08	-0.713563	-4.23322e-10	1.25346e-08	-1.19727	-4.23322e-10	1.90232e-06	-1.2314	-4.23322e-10
133308775	chr9:133308775:T:C	1.65398e-08	-1.27244	-4.23322e-10	6.67943e-09	-1.82673	-4.23322e-10	1.04952e-06	-1.82615	-4.23322e-10
133308886	chr9:133308886:C:T	5.99146e-08	0.0147116	-4.23322e-10	9.01802e-09	-1.52654	-4.23322e-10	1.49287e-06	-1.47378	-4.23322e-10
133308916	chr9:133308916:T:C	2.08558e-08	-1.90926e-10	-1.04058	1.3581e-08	-1.90926e-10	-1.11709	2.21825e-06	-1.90926e-10	-1.07776
133309130	chr9:133309130:G:C	1.52657e-08	-1.3526	-4.23322e-10	6.6739e-09	-1.82756	-4.23322e-10	1.04775e-06	-1.82783	-4.23322e-10
133309153	chr9:133309153:GC:G	1.58738e-08	-1.31354	-4.23322e-10	6.67131e-09	-1.82795	-4.23322e-10	1.04781e-06	-1.82777	-4.23322e-10
133309275	chr9:133309275:A:G	1.55187e-08	-1.33616	-4.23322e-10	6.67164e-09	-1.8279	-4.23322e-10	1.04759e-06	-1.82799	-4.23322e-10
133309386	chr9:133309386:A:G	1.31546e-08	-1.50144	-4.23322e-10	6.78057e-09	-1.8117	-4.23322e-10	1.06559e-06	-1.81095	-4.23322e-10
133309392	chr9:133309392:C:T	3.16468e-08	-0.623572	-4.23322e-10	1.34572e-08	-1.12625	-4.23322e-10	2.03345e-06	-1.16474	-4.23322e-10
133309565	chr9:133309565:C:A	1.60024e-08	-1.30547	-4.23322e-10	6.67195e-09	-1.82785	-4.23322e-10	1.04803e-06	-1.82756	-4.23322e-10
133309653	chr9:133309653:T:C	1.08045e-08	-1.69825	-4.23322e-10	6.76419e-09	-1.81412	-4.23322e-10	1.04818e-06	-1.82742	-4.23322e-10
133309713	chr9:133309713:G:A	1.592e-08	-1.31063	-4.23322e-10	6.67148e-09	-1.82792	-4.23322e-10	1.04788e-06	-1.82771	-4.23322e-10
133309720	chr9:133309720:A:C	1.57497e-08	-1.32138	-4.23322e-10	6.67103e-09	-1.82799	-4.23322e-10	1.04768e-06	-1.8279	-4.23322e-10
133309741	chr9:133309741:A:G	1.60142e-08	-1.30473	-4.23322e-10	6.67205e-09	-1.82784	-4.23322e-10	1.04805e-06	-1.82755	-4.23322e-10
133310010	chr9:133310010:T:A	1.72458e-08	-1.23064	-4.23322e-10	6.69729e-09	-1.82406	-4.23322e-10	1.05284e-06	-1.82299	-4.23322e-10
133310432	chr9:133310432:A:G	1.41895e-08	-1.4257	-4.23322e-10	6.70718e-09	-1.82259	-4.23322e-10	1.05232e-06	-1.82348	-4.23322e-10
133310436	chr9:133310436:G:A	1.43269e-08	-1.41607	-4.23322e-10	6.70086e-09	-1.82353	-4.23322e-10	1.05136e-06	-1.82439	-4.23322e-10
133310903	chr9:133310903:T:A	1.29066e-08	-1.52047	-4.23322e-10	6.81967e-09	-1.80595	-4.23322e-10	1.07053e-06	-1.80633	-4.23322e-10
133311214	chr9:133311214:A:C	1.00327e-08	-1.77235	-4.23322e-10	6.67151e-09	-1.82792	-4.23322e-10	1.055e-06	-1.82093	-4.23322e-10
133311657	chr9:133311657:T:A	1.33287e-08	-1.48829	-4.23322e-10	6.77049e-09	-1.81319	-4.23322e-10	1.06297e-06	-1.81341	-4.23322e-10
133311718	chr9:133311718:A:G	1.2226e-08	-1.57464	-4.23322e-10	6.75115e-09	-1.81605	-4.23322e-10	1.05102e-06	-1.82471	-4.23322e-10
133312528	chr9:133312528:A:C	1.35257e-08	-1.47362	-4.23322e-10	6.75011e-09	-1.8162	-4.23322e-10	1.05995e-06	-1.81626	-4.23322e-10
133312568	chr9:133312568:T:A	1.37213e-08	-1.45926	-4.23322e-10	7.33173e-09	-1.73355	-4.23322e-10	1.14077e-06	-1.74278	-4.23322e-10
133313170	chr9:133313170:C:T	1.18129e-08	-1.60902	-4.23322e-10	7.00186e-09	-1.77959	-4.23322e-10	1.09898e-06	-1.7801	-4.23322e-10
133316395	chr9:133316395:T:G	2.84906e-09	-1.59881	-1.43241	1.62926e-09	-1.80761	-1.43003	2.56004e-07	-1.80721	-1.42983
133316986	chr9:133316986:C:A	1.15543e-08	-1.62221	-0.00893933	5.15111e-09	-1.82421	-0.262344	1.14978e-06	-1.82796	0.0930613
133316997	chr9:133316997:G:C	1.64048e-08	-1.90926e-10	-1.28063	1.01099e-08	-1.90926e-10	-1.41225	1.57451e-06	-1.90926e-10	-1.42053
133317344	chr9:133317344:G:A	1.26092e-08	-0.104393	-1.43939	2.2318e-09	-1.58123	-1.34173	3.46508e-07	-1.52903	-1.4053
133317378	chr9:133317378:A:G	1.2815e-08	-1.62959	0.101998	5.66638e-09	-1.8252	-0.166013	1.29026e-06	-1.82798	0.208347
133317470	chr9:133317470:C:G	1.72523e-08	-1.90926e-10	-1.23026	1.18384e-08	-1.90926e-10	-1.25442	1.90071e-06	-1.90926e-10	-1.23225
133317616	chr9:133317616:C:T	4.89768e-09	-1.65321	-0.836241	2.6127e-09	-1.82609	-0.939288	4.79874e-07	-1.82789	-0.780823
133317691	chr9:133317691:G:A	0.000319506	8.59632	-4.23322e-10	7.8239e-09	-1.66858	-4.23322e-10	1.16652e-06	-1.72045	-4.23322e-10
133317867	chr9:133317867:A:G	2.22536e-07	0.099828	1.22705	1.61054e-07	-0.56263	1.91861	1.81447e-05	-0.607206	1.63111
133317925	chr9:133317925:G:A	1.49912e-08	-1.90926e-10	-1.37074	1.05551e-08	-1.90926e-10	-1.36916	1.64734e-06	-1.90926e-10	-1.37531
133317936	chr9:133317936:ACTG:A	4.23874e-09	-1.22584	-1.4081	1.767e-09	-1.7288	-1.42768	2.73194e-07	-1.73965	-1.4324
133317953	chr9:133317953:A:C	3.52326e-09	-1.54081	-1.27801	1.78628e-09	-1.80727	-1.33836	2.97476e-07	-1.81952	-1.26737
133318055	chr9:133318055:A:G	6.89799e-09	-0.791479	-1.3555	1.87695e-09	-1.65459	-1.44153	3.23184e-07	-1.57764	-1.42637
133318061	chr9:133318061:A:G	6.70733e-09	-0.819366	-1.35564	1.85493e-09	-1.6664	-1.44152	3.18839e-07	-1.59107	-1.42648
133318083	chr9:133318083:A:G	1.80434e-08	-1.90926e-10	-1.18543	1.43964e-08	-1.90926e-10	-1.05878	2.05627e-06	-1.90926e-10	-1.15358
133318150	chr9:133318150:T:C	6.27128e-09	-0.930712	-1.31152	2.96888e-09	-1.55438	-1.0832	4.31406e-07	-1.44681	-1.26837
133318183	chr9:133318183:G:A	1.49941e-08	-1.90926e-10	-1.37055	9.9046e-09	-1.90926e-10	-1.43276	1.55045e-06	-1.90926e-10	-1.43593
133318302	chr9:133318302:G:A	2.48488e-08	-1.90926e-10	-0.8654	1.98969e-08	-1.90926e-10	-0.7352	3.01202e-06	-1.90926e-10	-0.771864
133318380	chr9:133318380:T:C	1.20047e-08	-1.34053	-0.252379	3.92051e-09	-1.72622	-0.633317	7.05445e-07	-1.7582	-0.465206
133318594	chr9:133318594:A:G	7.68974e-08	-1.90926e-10	0.264264	4.59575e-08	-1.90926e-10	0.101954	7.45872e-06	-1.90926e-10	0.134908
133318693	chr9:133318693:A:G	9.18652e-09	-0.708304	-1.15217	1.97342e-09	-1.71759	-1.32841	3.0507e-07	-1.7614	-1.30029
133318817	chr9:133318817:C:T	1.93083e-08	-1.90926e-10	-1.11767	1.26685e-08	-1.90926e-10	-1.18665	2.05764e-06	-1.90926e-10	-1.15291
133319125	chr9:133319125:G:A	2.59114e-09	-1.71603	-1.41008	1.93121e-09	-1.75819	-1.30943	2.94419e-07	-1.72289	-1.37434
133319414	chr9:133319414:A:C	3.02533e-09	-1.8272	-1.14399	2.53919e-09	-1.82776	-0.966161	3.33545e-07	-1.81944	-1.15301
133319631	chr9:133319631:C:T	2.48448e-08	-1.90926e-10	-0.86556	1.35679e-08	-1.90926e-10	-1.11805	1.98644e-06	-1.90926e-10	-1.18813
133319640	chr9:133319640:T:A	1.44549e-08	-1.90926e-10	-1.40717	1.06831e-08	-1.90926e-10	-1.3571	1.6273e-06	-1.90926e-10	-1.38756
133319751	chr9:133319751:C:T	2.47746e-09	-1.80141	-1.36957	2.06948e-09	-1.62924	-1.36922	3.58535e-07	-1.5833	-1.31691
133319783	chr9:133319783:G:A	1.76459e-08	-1.90926e-10	-1.2077	1.3922e-08	-1.90926e-10	-1.09229	2.08167e-06	-1.90926e-10	-1.14131
133320090	chr9:133320090:T:C	6.52514e-09	-0.783537	-1.41901	1.67587e-09	-1.76736	-1.44207	3.05544e-07	-1.64183	-1.4183
133320214	chr9:133320214:A:G	1.48942e-08	-1.90926e-10	-1.37724	1.11676e-08	-1.90926e-10	-1.31275	1.68741e-06	-1.90926e-10	-1.35128
133320549	chr9:133320549:T:A	1.77987e-08	-1.90926e-10	-1.19908	1.40556e-08	-1.90926e-10	-1.08274	2.10175e-06	-1.90926e-10	-1.13171
133320624	chr9:133320624:G:A	1.41159e-08	-1.90926e-10	-1.43091	1.02122e-08	-1.90926e-10	-1.40218	1.5749e-06	-1.90926e-10	-1.42028
133320649	chr9:133320649:C:A	1.99656e-08	-1.90926e-10	-1.0842	1.53104e-08	-1.90926e-10	-0.997228	2.30336e-06	-1.90926e-10	-1.04011
133320816	chr9:133320816:G:T	9.12453e-08	-1.90926e-10	0.435343	4.49699e-08	-1.90926e-10	0.0802289	1.14507e-05	-1.90926e-10	0.563576
133321223	chr9:133321223:C:T	3.11522e-08	-1.90926e-10	-0.639323	2.21049e-08	-1.90926e-10	-0.629966	3.72587e-06	-1.90926e-10	-0.559176
133321378	chr9:133321378:A:G	6.98195e-08	-1.90926e-10	0.167706	4.27672e-08	-1.90926e-10	0.0300075	9.03567e-06	-1.90926e-10	0.326704
133321741	chr9:133321741:C:A	2.28e-08	-1.90926e-10	-0.951448	1.29964e-08	-1.90926e-10	-1.16109	2.28078e-06	-1.90926e-10	-1.04996
133322034	chr9:133322034:G:C	9.62578e-09	-1.82334	0.00957499	7.98425e-09	-1.82636	0.178068	1.03667e-06	-1.81504	-0.0234287
133322036	chr9:133322036:GGA:G	1.78307e-08	-1.90926e-10	-1.19728	1.21174e-08	-1.90926e-10	-1.23112	1.9466e-06	-1.90926e-10	-1.20839
133322720	chr9:133322720:C:A	3.09148e-09	-1.52619	-1.42336	1.89559e-09	-1.69386	-1.39237	2.81434e-07	-1.73928	-1.40305
133322807	chr9:133322807:C:A	2.81858e-09	-1.79079	-1.25118	2.30557e-09	-1.79361	-1.09683	3.16755e-07	-1.76526	-1.25884
133323002	chr9:133323002:T:A	8.27959e-09	-1.82526	-0.139153	6.55474e-09	-1.82747	-0.0181092	8.82599e-07	-1.81879	-0.180572
133323610	chr9:133323610:G:A	2.68081e-08	-1.90926e-10	-0.789502	1.47532e-08	-1.90926e-10	-1.03431	2.61599e-06	-1.90926e-10	-0.912835
133323730	chr9:133323730:A:G	1.49751e-08	-1.90926e-10	-1.37182	1.01944e-08	-1.90926e-10	-1.40392	1.61339e-06	-1.90926e-10	-1.39614
133323749	chr9:133323749:C:T	1.91116e-08	-1.90926e-10	-1.12791	1.23489e-08	-1.90926e-10	-1.2122	1.89682e-06	-1.90926e-10	-1.2343
133323762	chr9:133323762:G:GA	1.23971e-08	-1.12751	-0.433236	6.40307e-09	-1.78404	-0.0849461	8.74457e-07	-1.67211	-0.336523
133324088	chr9:133324088:G:A	1.59033e-08	-1.90926e-10	-1.31168	1.05482e-08	-1.90926e-10	-1.36981	1.70769e-06	-1.90926e-10	-1.33933
133324112	chr9:133324112:G:A	1.18183e-07	1.16952	-0.475489	7.35465e-09	-1.68593	-0.0444999	7.94997e-07	-1.78906	-0.314838
133324125	chr9:133324125:ACAGGTGGACAGGTG:A	1.39633e-08	-1.90926e-10	-1.44177	9.85417e-09	-1.90926e-10	-1.43787	1.55507e-06	-1.90926e-10	-1.43296
133324174	chr9:133324174:C:T	3.74744e-09	-1.69586	-1.06127	2.14153e-09	-1.82233	-1.14191	3.80232e-07	-1.82286	-1.01859
133324208	chr9:133324208:C:A	4.93873e-08	-1.90926e-10	-0.178514	3.10368e-08	-1.90926e-10	-0.290591	5.33401e-06	-1.90926e-10	-0.200373
133324277	chr9:133324277:C:T	9.27283e-08	-1.90926e-10	0.451466	5.27439e-08	-1.90926e-10	0.239685	9.31421e-06	-1.90926e-10	0.357065
133324675	chr9:133324675:T:TAG	4.04303e-07	1.01435	0.90961	1.7788e-08	-1.67931	0.83207	2.50555e-06	-1.79346	0.837496
133324803	chr9:133324803:G:A	6.50295e-08	0.963112	-0.866479	3.06356e-09	-1.5982	-1.00799	4.36789e-07	-1.76717	-0.935609
133324916	chr9:133324916:A:G	2.86078e-07	0.517118	1.06094	4.27985e-08	-1.71408	1.74482	4.16135e-06	-1.81187	1.36324
133325633	chr9:133325633:T:C	2.98716e-09	-1.80182	-1.18207	2.44531e-09	-1.80932	-1.02227	3.32757e-07	-1.7848	-1.19002
133325778	chr9:133325778:G:A	1.87879e-08	-1.145	-4.23322e-10	1.67864e-08	-0.905195	-4.23322e-10	2.41054e-06	-0.994626	-4.23322e-10
133325932	chr9:133325932:T:C	2.70801e-09	-1.7973	-1.28469	2.11632e-09	-1.80363	-1.17246	3.2258e-07	-1.77375	-1.23213
133326054	chr9:133326054:G:A	1.65755e-08	-1.90926e-10	-1.27028	1.08949e-08	-1.90926e-10	-1.33747	1.77693e-06	-1.90926e-10	-1.29959
133326200	chr9:133326200:G:A	3.90492e-08	-1.90926e-10	-0.413385	2.66484e-08	-1.90926e-10	-0.443033	4.51838e-06	-1.90926e-10	-0.366323
133326679	chr9:133326679:C:T	8.45031e-08	-1.90926e-10	0.35858	4.02883e-08	-1.90926e-10	-0.0297016	7.94438e-06	-1.90926e-10	0.197989
133327169	chr9:133327169:A:T	3.61699e-09	-1.7903	-1.00226	2.96561e-09	-1.807	-0.831684	3.73302e-07	-1.82305	-1.0368
133327392	chr9:133327392:G:T	1.41258e-08	-1.90926e-10	-1.43021	9.85118e-09	-1.90926e-10	-1.43817	1.54112e-06	-1.90926e-10	-1.44196
133327420	chr9:133327420:G:A	2.46627e-08	-1.90926e-10	-0.872914	1.98259e-08	-1.90926e-10	-0.738774	2.91994e-06	-1.90926e-10	-0.802914
133327443	chr9:133327443:C:T	2.77188e-08	-1.90926e-10	-0.756099	2.12651e-08	-1.90926e-10	-0.668698	3.20132e-06	-1.90926e-10	-0.710913
133327684	chr9:133327684:T:C	1.905e-08	-1.90926e-10	-1.13114	1.47593e-08	-1.90926e-10	-1.03389	2.19973e-06	-1.90926e-10	-1.08614
133327758	chr9:133327758:T:C	5.08447e-08	0.211187	-0.360619	9.25235e-09	-1.80356	0.30267	9.00262e-07	-1.79823	-0.181317
133327894	chr9:133327894:T:C	1.44726e-08	-1.90926e-10	-1.40595	9.81118e-09	-1.90926e-10	-1.44224	1.55084e-06	-1.90926e-10	-1.43568
133328138	chr9:133328138:C:T	1.29248e-06	-1.90926e-10	3.08611	1.32508e-06	-1.90926e-10	3.46346	0.000152617	-1.90926e-10	3.15345
133328255	chr9:133328255:T:C	1.16679e-07	-1.90926e-10	0.681216	1.0305e-07	-1.90926e-10	0.909447	1.42562e-05	-1.90926e-10	0.782717
133328311	chr9:133328311:G:A	2.75595e-09	-1.78914	-1.2753	2.12923e-09	-1.81818	-1.15182	2.97644e-07	-1.80077	-1.28556
133328502	chr9:133328502:C:T	1.74381e-08	-1.90926e-10	-1.21955	1.19656e-08	-1.90926e-10	-1.24373	1.88709e-06	-1.90926e-10	-1.23944
133328538	chr9:133328538:A:G	2.18937e-08	0.169251	-1.16126	3.22331e-09	-1.69426	-0.861095	4.17682e-07	-1.72164	-1.02587
133328681	chr9:133328681:C:T	2.2306e-08	-1.90926e-10	-0.973354	1.50064e-08	-1.90926e-10	-1.01729	2.13664e-06	-1.90926e-10	-1.11524
133328898	chr9:133328898:C:A	2.23982e-07	-1.54804	2.8814	1.23504e-07	-1.73074	2.82125	2.3185e-05	-1.6523	2.92133
133328939	chr9:133328939:C:T	3.61468e-07	2.47637	-0.664405	6.00483e-08	1.36477	-0.995384	1.18618e-05	1.46016	-0.861319
133328964	chr9:133328964:G:A	1.39804e-08	-1.90926e-10	-1.44055	9.8111e-09	-1.90926e-10	-1.44225	1.54913e-06	-1.90926e-10	-1.43678
133329004	chr9:133329004:T:C	1.24454e-07	-0.0532577	0.798989	4.06756e-08	-1.71404	1.6939	2.83638e-06	-1.73351	0.901565
133329029	chr9:133329029:C:T	3.83674e-08	-1.90926e-10	-0.431	2.44364e-08	-1.90926e-10	-0.529691	4.21781e-06	-1.90926e-10	-0.435159
133329231	chr9:133329231:G:C	1.41573e-08	-1.90926e-10	-1.42798	9.85225e-09	-1.90926e-10	-1.43806	1.54159e-06	-1.90926e-10	-1.44166
133329338	chr9:133329338:G:A	2.46889e-08	0.259318	-1.13117	3.45338e-09	-1.67004	-0.816367	4.43994e-07	-1.69853	-0.98789
133329585	chr9:133329585:A:G	2.95561e-09	-1.82299	-1.17152	2.41648e-09	-1.82776	-1.01569	3.22612e-07	-1.82496	-1.18083
133329669	chr9:133329669:G:A	4.52759e-08	-1.90926e-10	-0.265432	2.73039e-08	-1.90926e-10	-0.418734	4.61647e-06	-1.90926e-10	-0.344845
133329794	chr9:133329794:T:C	6.90014e-08	-1.90926e-10	0.155919	3.27468e-08	-1.90926e-10	-0.236958	4.92321e-06	-1.90926e-10	-0.280515
133329920	chr9:133329920:G:C	1.86189e-08	-1.90926e-10	-1.15403	1.13592e-08	-1.90926e-10	-1.29573	1.89089e-06	-1.90926e-10	-1.23743
133329979	chr9:133329979:G:A	1.78192e-08	-1.90926e-10	-1.19793	1.31006e-08	-1.90926e-10	-1.1531	2.01034e-06	-1.90926e-10	-1.17617
133330080	chr9:133330080:C:CT	2.44548e-08	-1.90926e-10	-0.88138	1.3949e-08	-1.90926e-10	-1.09036	2.15669e-06	-1.90926e-10	-1.1059
133330450	chr9:133330450:A:G	1.68342e-08	-1.51477	0.259972	9.70328e-09	-1.74768	0.294378	1.60139e-06	-1.68543	0.281827
133330591	chr9:133330591:A:G	2.88739e-09	-1.8148	-1.20305	2.32694e-09	-1.82713	-1.05408	3.14949e-07	-1.81817	-1.21165
133330649	chr9:133330649:A:G	2.98805e-09	-1.82177	-1.16182	2.44947e-09	-1.82794	-1.00195	3.2605e-07	-1.82409	-1.17109
133331302	chr9:133331302:AG:A	2.77741e-09	-1.82612	-1.23057	2.24554e-09	-1.826	-1.09082	3.03792e-07	-1.82738	-1.23851
133332070	chr9:133332070:G:A	1.39725e-08	-1.90926e-10	-1.44112	9.85724e-09	-1.90926e-10	-1.43756	1.54067e-06	-1.90926e-10	-1.44226
133332256	chr9:133332256:C:T	2.11094e-08	-1.90926e-10	-1.02849	1.63968e-08	-1.90926e-10	-0.92868	2.37663e-06	-1.90926e-10	-1.00879
133332630	chr9:133332630:G:A	2.05344e-07	0.10372	1.14276	6.34778e-08	-1.67163	2.09656	4.1781e-06	-1.69461	1.24999
133332667	chr9:133332667:G:A	1.91457e-07	0.0685763	1.10788	6.00195e-08	-1.68295	2.05186	3.99044e-06	-1.70416	1.21359
133332837	chr9:133332837:A:G	1.76549e-08	-1.90926e-10	-1.20719	1.3373e-08	-1.90926e-10	-1.13253	2.19301e-06	-1.90926e-10	-1.0892
133333314	chr9:133333314:G:A	3.44597e-08	-1.90926e-10	-0.538417	2.39489e-08	-1.90926e-10	-0.549843	3.15502e-06	-1.90926e-10	-0.72548
133333974	chr9:133333974:A:G	4.07927e-07	-1.60563	3.53851	2.39753e-07	-1.69298	3.44683	4.60685e-05	-1.60582	3.56148
133334116	chr9:133334116:G:A	1.43394e-08	-1.90926e-10	-1.4152	9.85749e-09	-1.90926e-10	-1.43753	1.56518e-06	-1.90926e-10	-1.42647
133334355	chr9:133334355:G:A	1.235e-08	-1.56455	-4.23322e-10	6.70521e-09	-1.82288	-4.23322e-10	1.05261e-06	-1.8232	-4.23322e-10
133334431	chr9:133334431:C:T	1.43385e-08	-1.90926e-10	-1.41526	9.85725e-09	-1.90926e-10	-1.43756	1.56511e-06	-1.90926e-10	-1.42652
133334634	chr9:133334634:A:C	1.95035e-08	-1.90926e-10	-1.10761	1.1761e-08	-1.90926e-10	-1.26098	1.96648e-06	-1.90926e-10	-1.19823
133334712	chr9:133334712:TC:T	2.35399e-08	-1.90926e-10	-0.919513	1.76909e-08	-1.90926e-10	-0.852716	2.62715e-06	-1.90926e-10	-0.908578
133336391	chr9:133336391:T:A	1.87896e-08	-1.90926e-10	-1.1449	1.10436e-08	-1.90926e-10	-1.32391	1.86283e-06	-1.90926e-10	-1.25238
133336789	chr9:133336789:T:C	1.62804e-08	-1.90926e-10	-1.28824	1.12494e-08	-1.90926e-10	-1.30544	1.77987e-06	-1.90926e-10	-1.29794
133336894	chr9:133336894:C:T	1.85248e-08	-1.90926e-10	-1.1591	1.09428e-08	-1.90926e-10	-1.33308	1.8417e-06	-1.90926e-10	-1.26379
133336941	chr9:133336941:G:A	3.81599e-08	-1.90926e-10	-0.436422	2.34656e-08	-1.90926e-10	-0.570229	3.86678e-06	-1.90926e-10	-0.522053
133337361	chr9:133337361:A:T	2.16986e-08	0.168178	-1.16914	3.14356e-09	-1.68838	-0.892023	4.16873e-07	-1.71698	-1.03247
133337474	chr9:133337474:G:A	3.04167e-08	0.281062	-0.944277	8.53873e-09	-0.380274	-1.20088	1.50358e-06	-0.369695	-1.09693
133337876	chr9:133337876:G:T	1.42541e-08	-1.90926e-10	-1.42116	9.92785e-09	-1.90926e-10	-1.43042	1.56686e-06	-1.90926e-10	-1.4254
133338163	chr9:133338163:A:G	4.05996e-09	-1.82457	-0.852464	3.00928e-09	-1.80709	-0.816972	4.25921e-07	-1.82298	-0.904997
133338391	chr9:133338391:C:T	1.88641e-08	-1.90926e-10	-1.14095	1.10056e-08	-1.90926e-10	-1.32736	1.86073e-06	-1.90926e-10	-1.25351
133338575	chr9:133338575:G:A	3.36091e-09	-1.82708	-1.03891	2.8666e-09	-1.81545	-0.857189	3.67505e-07	-1.82627	-1.04922
133338901	chr9:133338901:C:T	4.94256e-08	0.78165	-0.95939	1.31941e-08	0.0660976	-1.21209	2.30082e-06	0.0684453	-1.10966
133338938	chr9:133338938:C:T	3.95157e-07	-1.2038	3.10488	1.37354e-07	-1.822	3.0188	2.47887e-05	-1.79849	3.1344
133339220	chr9:133339220:CAAGT:C	1.19638e-08	-1.59633	-4.23322e-10	6.96902e-09	-1.78429	-4.23322e-10	1.10573e-06	-1.77397	-4.23322e-10
133339693	chr9:133339693:A:G	6.8735e-08	-1.90926e-10	0.15205	3.59343e-08	-1.90926e-10	-0.144071	4.91302e-06	-1.90926e-10	-0.282587
133339802	chr9:133339802:G:A	1.9078e-08	-1.90926e-10	-1.12967	1.41063e-08	-1.90926e-10	-1.07915	2.15933e-06	-1.90926e-10	-1.10468
133340381	chr9:133340381:T:C	1.79127e-08	-1.25681	0.0641105	5.68771e-09	-1.52982	-0.457636	1.29193e-06	-1.35926	-0.259081
133340871	chr9:133340871:G:A	1.97184e-08	-1.09665	-4.23322e-10	1.76046e-08	-0.857605	-4.23322e-10	2.54925e-06	-0.938677	-4.23322e-10
133340993	chr9:133340993:C:T	3.27028e-09	-1.82373	-1.0696	2.79552e-09	-1.80575	-0.891998	3.58234e-07	-1.82154	-1.07951
133341194	chr9:133341194:C:T	2.67506e-09	-1.82744	-1.2668	2.02781e-09	-1.66334	-1.35546	3.56683e-07	-1.66579	-1.23959
133341555	chr9:133341555:C:T	1.64415e-08	-1.90926e-10	-1.2784	1.22529e-08	-1.90926e-10	-1.22	2.0014e-06	-1.90926e-10	-1.18063
133341592	chr9:133341592:C:T	2.45505e-08	-0.877476	-4.23322e-10	1.35461e-08	-1.11966	-4.23322e-10	2.16566e-06	-1.10175	-4.23322e-10
133341861	chr9:133341861:G:T	1.85232e-08	0.278624	-1.43781	8.13325e-09	-0.187637	-1.44217	1.10404e-06	-0.33446	-1.44104
133343008	chr9:133343008:C:T	2.45972e-09	-1.75311	-1.42505	1.57997e-09	-1.82799	-1.44037	2.49048e-07	-1.8276	-1.43698
133343191	chr9:133343191:T:G	2.49036e-09	-1.81847	-1.34731	1.90661e-09	-1.79557	-1.28487	2.92863e-07	-1.74002	-1.36251
133343511	chr9:133343511:C:T	2.57332e-08	-1.90926e-10	-0.830426	1.49743e-08	-1.90926e-10	-1.01943	2.56285e-06	-1.90926e-10	-0.933357
133344371	chr9:133344371:G:T	1.63798e-08	-1.90926e-10	-1.28216	1.26277e-08	-1.90926e-10	-1.18987	1.89202e-06	-1.90926e-10	-1.23683
133344393	chr9:133344393:A:G	3.55191e-08	-0.382095	-0.126043	9.37478e-09	-1.75672	0.268978	1.19865e-06	-1.80055	0.107271
133344567	chr9:133344567:C:T	2.41e-09	-1.76204	-1.43654	1.65588e-09	-1.81944	-1.40199	2.50026e-07	-1.82689	-1.43378
133345008	chr9:133345008:C:T	1.48761e-07	-1.90926e-10	0.924134	8.18268e-08	-1.90926e-10	0.678841	1.50932e-05	-1.90926e-10	0.839765
133345063	chr9:133345063:G:A	1.80145e-08	-1.90926e-10	-1.18703	1.14637e-08	-1.90926e-10	-1.28658	1.89965e-06	-1.90926e-10	-1.2328
133345301	chr9:133345301:CA:C	1.40714e-08	-1.90926e-10	-1.43406	9.88374e-09	-1.90926e-10	-1.43487	1.57419e-06	-1.90926e-10	-1.42074
133345727	chr9:133345727:C:T	6.26089e-08	-1.90926e-10	0.0586998	3.59833e-08	-1.90926e-10	-0.142709	5.89847e-06	-1.90926e-10	-0.099782
133346201	chr9:133346201:C:A	1.6675e-07	-0.898194	1.93648	7.52623e-08	-1.80029	2.39551	6.62453e-06	-1.81546	1.83176
133347074	chr9:133347074:CCGAAGA:C	8.99785e-08	-1.90926e-10	0.421363	5.04204e-08	-1.90926e-10	0.194633	8.22343e-06	-1.90926e-10	0.232512
133347380	chr9:133347380:ATGGCAGGCGCCT:A	2.34247e-09	-1.82765	-1.39935	1.76662e-09	-1.81955	-1.33714	2.58886e-07	-1.82715	-1.3987
133347421	chr9:133347421:C:A	7.91626e-09	-1.39606	-0.613229	4.17579e-09	-1.69988	-0.596582	6.56201e-07	-1.73818	-0.557583
133348287	chr9:133348287:G:A	1.66722e-08	-1.90926e-10	-1.26447	1.29048e-08	-1.90926e-10	-1.16816	1.92892e-06	-1.90926e-10	-1.21751
133348543	chr9:133348543:C:T	1.54919e-08	-1.90926e-10	-1.33789	1.0844e-08	-1.90926e-10	-1.34215	1.80568e-06	-1.90926e-10	-1.28354
133348619	chr9:133348619:T:C	2.35344e-09	-1.78625	-1.43608	1.58278e-09	-1.82654	-1.44004	2.487e-07	-1.82748	-1.4385
133348656	chr9:133348656:T:C	1.50153e-08	-1.36914	-4.23322e-10	6.85574e-09	-1.80068	-4.23322e-10	1.07265e-06	-1.80434	-4.23322e-10
133348751	chr9:133348751:T:C	1.40679e-08	-1.90926e-10	-1.43431	1.01131e-08	-1.90926e-10	-1.41193	1.60863e-06	-1.90926e-10	-1.39909
133348762	chr9:133348762:C:T	1.65136e-08	-1.90926e-10	-1.27402	1.13287e-08	-1.90926e-10	-1.29842	1.89751e-06	-1.90926e-10	-1.23393
133348787	chr9:133348787:T:C	3.11175e-09	-1.57145	-1.37157	1.7794e-09	-1.76437	-1.38511	2.81185e-07	-1.80711	-1.33611
133348895	chr9:133348895:T:C	1.41663e-08	-1.90926e-10	-1.42734	9.85325e-09	-1.90926e-10	-1.43796	1.55314e-06	-1.90926e-10	-1.4342
133349337	chr9:133349337:A:G	1.88167e-08	-1.90926e-10	-1.14346	1.19991e-08	-1.90926e-10	-1.24093	1.99007e-06	-1.90926e-10	-1.18631
133350116	chr9:133350116:T:C	1.85925e-08	-1.90926e-10	-1.15545	1.18709e-08	-1.90926e-10	-1.25167	1.96832e-06	-1.90926e-10	-1.1973
133350521	chr9:133350521:T:A	1.36174e-08	-1.46686	-4.23322e-10	1.11976e-08	-1.31006	-4.23322e-10	1.77884e-06	-1.29851	-4.23322e-10
133350572	chr9:133350572:G:C	3.86007e-08	-1.90926e-10	-0.424939	3.18635e-08	-1.90926e-10	-0.264301	4.76117e-06	-1.90926e-10	-0.313981
133350820	chr9:133350820:T:G	1.80334e-08	-1.90926e-10	-1.18598	1.41836e-08	-1.90926e-10	-1.07368	2.10412e-06	-1.90926e-10	-1.13058
133351103	chr9:133351103:A:G	2.48977e-09	-1.72448	-1.44154	1.66248e-09	-1.79946	-1.418	2.50987e-07	-1.81637	-1.44046
133351226	chr9:133351226:G:A	2.92738e-09	-1.7347	-1.2694	1.95295e-09	-1.80318	-1.25324	2.92505e-07	-1.81918	-1.28457
133351795	chr9:133351795:A:G	2.42539e-09	-1.75017	-1.44204	1.63508e-09	-1.81238	-1.42169	2.48849e-07	-1.82404	-1.44135
133351995	chr9:133351995:A:G	1.48395e-08	-1.90926e-10	-1.38092	1.00819e-08	-1.90926e-10	-1.41502	1.61238e-06	-1.90926e-10	-1.39676
133352034	chr9:133352034:G:A	3.22857e-09	-1.51988	-1.38629	1.80359e-09	-1.74113	-1.39485	2.84596e-07	-1.79905	-1.33211
133352207	chr9:133352207:T:A	9.50451e-09	-1.82644	-4.23322e-10	7.14065e-09	-1.75996	-4.23322e-10	1.08235e-06	-1.79534	-4.23322e-10
133352440	chr9:133352440:A:G	1.45955e-08	-1.90926e-10	-1.39749	1.07063e-08	-1.90926e-10	-1.35493	1.63619e-06	-1.90926e-10	-1.38211
133352739	chr9:133352739:G:A	1.42695e-08	-1.90926e-10	-1.42009	1.00427e-08	-1.90926e-10	-1.41891	1.578e-06	-1.90926e-10	-1.41832
133352906	chr9:133352906:C:T	1.452e-08	-1.90926e-10	-1.40268	9.95121e-09	-1.90926e-10	-1.42807	1.55491e-06	-1.90926e-10	-1.43306
133352979	chr9:133352979:C:G	1.66424e-08	-1.90926e-10	-1.26625	1.08724e-08	-1.90926e-10	-1.33954	1.77901e-06	-1.90926e-10	-1.29842
133353031	chr9:133353031:A:G	1.48758e-08	-1.90926e-10	-1.37847	1.05051e-08	-1.90926e-10	-1.37391	1.70681e-06	-1.90926e-10	-1.33985
133353482	chr9:133353482:C:T	1.50955e-08	-1.90926e-10	-1.36381	1.05815e-08	-1.90926e-10	-1.36666	1.61474e-06	-1.90926e-10	-1.3953
133353536	chr9:133353536:T:C	2.52983e-09	-1.71232	-1.43774	1.69894e-09	-1.79243	-1.40333	2.5337e-07	-1.81196	-1.43542
133353607	chr9:133353607:T:G	1.43625e-07	-1.90926e-10	0.888997	7.03161e-08	-1.90926e-10	0.527238	9.4116e-06	-1.90926e-10	0.367467
133354279	chr9:133354279:T:G	3.53391e-08	-1.90926e-10	-0.513219	2.90454e-08	-1.90926e-10	-0.356902	4.34104e-06	-1.90926e-10	-0.406361
133354358	chr9:133354358:T:C	1.90508e-07	-1.20255	2.37403	6.78229e-08	-1.8275	2.31864	1.20268e-05	-1.8029	2.41556
133354430	chr9:133354430:C:T	1.77758e-08	-1.90926e-10	-1.20037	1.27096e-08	-1.90926e-10	-1.1834	1.92071e-06	-1.90926e-10	-1.22178
133355251	chr9:133355251:G:A	1.50128e-07	-1.90926e-10	0.933281	7.3242e-08	-1.90926e-10	0.568005	9.78682e-06	-1.90926e-10	0.40656
133355363	chr9:133355363:G:A	1.40282e-08	-1.90926e-10	-1.43714	9.96519e-09	-1.90926e-10	-1.42667	1.5875e-06	-1.90926e-10	-1.41231
133355635	chr9:133355635:G:A	1.49606e-07	-1.25926	2.18906	5.65301e-08	-1.82469	2.1337	1.01262e-05	-1.78999	2.23064
133355934	chr9:133355934:A:G	3.34176e-09	-1.54303	-1.32868	1.90038e-09	-1.74712	-1.33659	3.04812e-07	-1.79823	-1.2643
133356002	chr9:133356002:G:A	9.9701e-08	-1.90926e-10	0.523968	4.73411e-08	-1.90926e-10	0.131616	6.48709e-06	-1.90926e-10	-0.00466222
133356019	chr9:133356019:T:C	5.8879e-07	-1.90926e-10	2.29986	6.19712e-07	-1.90926e-10	2.70349	7.36639e-05	-1.90926e-10	2.42504
133356146	chr9:133356146:G:A	9.9701e-08	-1.90926e-10	0.523968	4.73411e-08	-1.90926e-10	0.131616	6.48709e-06	-1.90926e-10	-0.00466222
133356661	chr9:133356661:C:T	1.68082e-08	-1.25634	-4.23322e-10	7.07184e-09	-1.76964	-4.23322e-10	1.10578e-06	-1.77392	-4.23322e-10
133356665	chr9:133356665:C:T	1.41391e-08	-1.42926	-4.23322e-10	8.10411e-09	-1.63339	-4.23322e-10	1.24099e-06	-1.65857	-4.23322e-10
133356897	chr9:133356897:C:T	1.83492e-08	-1.90926e-10	-1.16862	1.17451e-08	-1.90926e-10	-1.26233	1.9445e-06	-1.90926e-10	-1.20947
133357298	chr9:133357298:G:A	1.6199e-08	-1.29326	-4.23322e-10	7.01031e-09	-1.77838	-4.23322e-10	1.08322e-06	-1.79454	-4.23322e-10
133357933	chr9:133357933:C:T	1.01335e-07	-1.90926e-10	0.540221	5.55773e-08	-1.90926e-10	0.292011	9.23786e-06	-1.90926e-10	0.348834
133358017	chr9:133358017:C:T	2.49386e-09	-1.72243	-1.44194	1.65664e-09	-1.79977	-1.4212	2.50817e-07	-1.81637	-1.44113
133358021	chr9:133358021:GGAGT:G	1.40081e-08	-1.90926e-10	-1.43858	9.90265e-09	-1.90926e-10	-1.43296	1.57556e-06	-1.90926e-10	-1.41987
133358102	chr9:133358102:G:A	1.72731e-08	-1.90926e-10	-1.22906	1.23295e-08	-1.90926e-10	-1.21377	1.86816e-06	-1.90926e-10	-1.24952
133358322	chr9:133358322:G:T	3.45986e-09	-1.44582	-1.39116	1.87271e-09	-1.69945	-1.39893	2.89958e-07	-1.77341	-1.33909
133358333	chr9:133358333:G:C	1.27514e-08	-1.53257	-4.23322e-10	7.79905e-09	-1.67176	-4.23322e-10	1.22678e-06	-1.67009	-4.23322e-10
133358539	chr9:133358539:G:A	2.492e-09	-1.7252	-1.43992	1.67047e-09	-1.80122	-1.41144	2.5135e-07	-1.81724	-1.43814
133358600	chr9:133358600:C:T	2.47422e-09	-1.73031	-1.44198	1.64952e-09	-1.80377	-1.42151	2.50172e-07	-1.81887	-1.44122
133358724	chr9:133358724:C:T	1.97021e-08	-1.90926e-10	-1.09748	1.57764e-08	-1.90926e-10	-0.967246	2.31835e-06	-1.90926e-10	-1.03362
133358735	chr9:133358735:G:A	1.8714e-08	-1.90926e-10	-1.14894	1.34843e-08	-1.90926e-10	-1.12424	2.37329e-06	-1.90926e-10	-1.0102
133358740	chr9:133358740:G:A	2.13784e-08	-1.90926e-10	-1.01583	1.25813e-08	-1.90926e-10	-1.19355	1.94863e-06	-1.90926e-10	-1.20735
133358763	chr9:133358763:G:C	2.44782e-09	-1.74077	-1.44224	1.63579e-09	-1.80851	-1.42513	2.49266e-07	-1.82183	-1.44188
133359654	chr9:133359654:G:C	2.50215e-09	-1.71895	-1.44211	1.65709e-09	-1.79804	-1.42266	2.51022e-07	-1.81521	-1.44148
133360141	chr9:133360141:A:G	3.71561e-09	-1.6668	-1.09887	1.97888e-09	-1.82777	-1.21546	3.63633e-07	-1.82783	-1.05826
133360217	chr9:133360217:C:T	1.64634e-08	-1.90926e-10	-1.27707	1.182e-08	-1.90926e-10	-1.25597	2.02909e-06	-1.90926e-10	-1.16689
133360409	chr9:133360409:G:A	3.72518e-07	-1.90926e-10	1.84208	3.82977e-07	-1.90926e-10	2.22221	4.61809e-05	-1.90926e-10	1.95809
133360576	chr9:133360576:G:A	1.64684e-08	-1.90926e-10	-1.27676	1.18197e-08	-1.90926e-10	-1.25599	2.02978e-06	-1.90926e-10	-1.16655
133360818	chr9:133360818:C:G	7.85491e-08	-0.705011	0.990526	5.04292e-08	-1.76597	1.96078	3.12925e-06	-1.78685	1.05317
133361098	chr9:133361098:C:T	8.04544e-08	-1.90926e-10	0.309482	4.5815e-08	-1.90926e-10	0.0988472	8.2555e-06	-1.90926e-10	0.236404
133361195	chr9:133361195:G:T	1.46855e-08	-1.90926e-10	-1.39134	1.0015e-08	-1.90926e-10	-1.42168	1.59813e-06	-1.90926e-10	-1.40564
133361351	chr9:133361351:T:C	2.30778e-09	-1.82781	-1.41411	1.72372e-09	-1.82052	-1.36076	2.55027e-07	-1.82733	-1.41353
133361429	chr9:133361429:A:G	1.35857e-08	-1.46919	-4.23322e-10	1.11632e-08	-1.31314	-4.23322e-10	1.77176e-06	-1.3025	-4.23322e-10
133361461	chr9:133361461:G:A	1.73116e-08	-1.90926e-10	-1.22683	1.12164e-08	-1.90926e-10	-1.30839	1.84306e-06	-1.90926e-10	-1.26305
133361588	chr9:133361588:T:C	1.48694e-08	-1.90926e-10	-1.3789	1.06538e-08	-1.90926e-10	-1.35985	1.65622e-06	-1.90926e-10	-1.36994
133361789	chr9:133361789:C:T	2.06197e-08	-1.90926e-10	-1.05196	1.66323e-08	-1.90926e-10	-0.914416	2.43563e-06	-1.90926e-10	-0.984272
133361962	chr9:133361962:A:AAG	1.50042e-08	-1.90926e-10	-1.36988	1.05101e-08	-1.90926e-10	-1.37342	1.60729e-06	-1.90926e-10	-1.39993
133362186	chr9:133362186:GCAGCCCTGGAGACAGGCTGAGC:G	1.84692e-08	-1.90926e-10	-1.1621	1.18225e-08	-1.90926e-10	-1.25576	1.95557e-06	-1.90926e-10	-1.20379
133362328	chr9:133362328:A:G	1.4535e-08	-1.90926e-10	-1.40165	9.92656e-09	-1.90926e-10	-1.43055	1.58206e-06	-1.90926e-10	-1.41575
133362377	chr9:133362377:G:A	1.45077e-08	-1.90926e-10	-1.40353	9.91792e-09	-1.90926e-10	-1.43142	1.58077e-06	-1.90926e-10	-1.41656
133362432	chr9:133362432:G:A	4.839e-07	-1.90926e-10	2.10367	5.05052e-07	-1.90926e-10	2.4989	6.06441e-05	-1.90926e-10	2.23055
133362568	chr9:133362568:T:C	1.42087e-07	-1.90926e-10	0.87823	6.93014e-08	-1.90926e-10	0.512701	9.29494e-06	-1.90926e-10	0.354995
133362796	chr9:133362796:T:C	1.86702e-08	-1.90926e-10	-1.15128	1.20313e-08	-1.90926e-10	-1.23825	2.00711e-06	-1.90926e-10	-1.17778
133362840	chr9:133362840:T:TAAA	2.52791e-09	-1.70885	-1.44197	1.66793e-09	-1.79302	-1.42116	2.51892e-07	-1.81203	-1.4412
133362910	chr9:133362910:A:G	2.03091e-08	-1.90926e-10	-1.06714	1.46112e-08	-1.90926e-10	-1.04397	2.61125e-06	-1.90926e-10	-0.914647
133362931	chr9:133362931:T:C	1.45226e-08	-1.90926e-10	-1.4025	9.92125e-09	-1.90926e-10	-1.43108	1.58091e-06	-1.90926e-10	-1.41647
133362957	chr9:133362957:C:G	7.76776e-08	-0.831501	1.10586	5.61843e-08	-1.79229	2.09516	3.45008e-06	-1.80727	1.17119
133362986	chr9:133362986:AAAC:A	1.75379e-08	-1.21384	-4.23322e-10	7.36425e-09	-1.72913	-4.23322e-10	1.12912e-06	-1.75303	-4.23322e-10
133363074	chr9:133363074:T:C	2.52818e-09	-1.70878	-1.44193	1.66972e-09	-1.79228	-1.42082	2.51982e-07	-1.81174	-1.44113
133363231	chr9:133363231:C:T	7.14016e-08	-1.90926e-10	0.190113	5.68479e-08	-1.90926e-10	0.314616	8.63617e-06	-1.90926e-10	0.281484
133364166	chr9:133364166:C:T	1.49063e-07	-1.90926e-10	0.926163	7.24216e-08	-1.90926e-10	0.556741	9.69619e-06	-1.90926e-10	0.397257
133365200	chr9:133365200:C:T	1.82673e-08	-1.90926e-10	-1.17309	1.44197e-08	-1.90926e-10	-1.05717	2.13416e-06	-1.90926e-10	-1.1164
133365348	chr9:133365348:C:T	2.76701e-08	-1.90926e-10	-0.757857	1.54807e-08	-1.90926e-10	-0.986169	2.38875e-06	-1.90926e-10	-1.0037
133365561	chr9:133365561:G:C	3.14889e-09	-1.53316	-1.398	1.78618e-09	-1.74435	-1.40134	2.79566e-07	-1.79531	-1.35369
133365870	chr9:133365870:T:A	2.52737e-09	-1.70917	-1.44185	1.67007e-09	-1.79265	-1.42025	2.51978e-07	-1.81189	-1.441
133365882	chr9:133365882:T:C	9.14632e-08	-0.638886	1.07661	5.66117e-08	-1.75015	2.0606	3.45876e-06	-1.7734	1.13984
133366892	chr9:133366892:G:A	2.52329e-09	-1.71054	-1.44211	1.65471e-09	-1.79317	-1.42897	2.51537e-07	-1.81241	-1.44223
133366976	chr9:133366976:C:G	2.95452e-09	-1.68455	-1.31032	1.92046e-09	-1.77657	-1.29663	2.86306e-07	-1.80154	-1.32363
133367176	chr9:133367176:C:T	1.59618e-08	-1.90926e-10	-1.30801	1.15479e-08	-1.90926e-10	-1.27926	1.78426e-06	-1.90926e-10	-1.29547
133367669	chr9:133367669:C:T	1.72074e-08	-1.90926e-10	-1.23287	1.29194e-08	-1.90926e-10	-1.16703	2.12081e-06	-1.90926e-10	-1.12268
133367688	chr9:133367688:G:A	2.55347e-09	-1.70669	-1.43406	1.71587e-09	-1.7914	-1.39445	2.54759e-07	-1.81102	-1.4309
133367696	chr9:133367696:C:A	2.56116e-09	-1.69561	-1.44214	1.67021e-09	-1.7845	-1.42831	2.53136e-07	-1.80607	-1.44223
133367946	chr9:133367946:G:A	1.31964e-07	-1.90926e-10	0.804318	6.51416e-08	-1.90926e-10	0.450801	8.74127e-06	-1.90926e-10	0.293579
133368224	chr9:133368224:G:C	8.90231e-08	-0.649012	1.0597	5.51699e-08	-1.75358	2.03824	3.40077e-06	-1.77587	1.12539
133368318	chr9:133368318:C:T	1.64513e-08	-1.90926e-10	-1.2778	1.1804e-08	-1.90926e-10	-1.25733	2.02669e-06	-1.90926e-10	-1.16807
133368492	chr9:133368492:G:A	1.65353e-08	-1.90926e-10	-1.27271	1.18675e-08	-1.90926e-10	-1.25196	2.04002e-06	-1.90926e-10	-1.16152
133368597	chr9:133368597:T:C	2.99285e-09	-1.78386	-1.19813	2.15231e-09	-1.79096	-1.16826	3.08503e-07	-1.80113	-1.24937
133368628	chr9:133368628:T:C	1.61135e-08	-0.598377	-0.700171	5.9642e-09	-1.08687	-0.853114	1.11234e-06	-1.00402	-0.763987
133368676	chr9:133368676:A:G	1.68074e-08	-1.90926e-10	-1.25639	1.19174e-08	-1.90926e-10	-1.24776	1.82038e-06	-1.90926e-10	-1.27543
133368689	chr9:133368689:C:T	2.08503e-08	-1.90926e-10	-1.04084	1.65497e-08	-1.90926e-10	-0.919393	2.44167e-06	-1.90926e-10	-0.981795
133368925	chr9:133368925:G:A	1.48551e-08	-1.90926e-10	-1.37986	1.04845e-08	-1.90926e-10	-1.37586	1.70305e-06	-1.90926e-10	-1.34205
133368982	chr9:133368982:A:G	2.60596e-09	-1.68674	-1.43367	1.65576e-09	-1.78	-1.4415	2.54385e-07	-1.80369	-1.43969
133369011	chr9:133369011:A:T	2.67458e-09	-1.71612	-1.37829	1.68298e-09	-1.82627	-1.37893	2.61546e-07	-1.824	-1.39162
133369059	chr9:133369059:T:C	3.43244e-08	-0.542351	-4.23322e-10	1.8337e-08	-0.816844	-4.23322e-10	2.92311e-06	-0.801829	-4.23322e-10
133369679	chr9:133369679:T:C	2.38184e-09	-1.82645	-1.38388	1.81566e-09	-1.8157	-1.31361	2.63359e-07	-1.8256	-1.38311
133369746	chr9:133369746:G:A	2.49833e-09	-1.72065	-1.44193	1.65907e-09	-1.79868	-1.42082	2.5094e-07	-1.81589	-1.44113
133370348	chr9:133370348:A:AG	1.49934e-08	-1.90926e-10	-1.3706	1.0503e-08	-1.90926e-10	-1.3741	1.60641e-06	-1.90926e-10	-1.40048
133371182	chr9:133371182:G:A	1.77726e-08	-1.90926e-10	-1.20055	1.14532e-08	-1.90926e-10	-1.28749	1.88791e-06	-1.90926e-10	-1.239
133371633	chr9:133371633:A:G	1.34963e-07	-1.1027	1.92949	4.42384e-08	-1.8266	1.89043	7.69576e-06	-1.81789	1.98408
133372047	chr9:133372047:T:C	1.39795e-08	-1.90926e-10	-1.44062	9.98845e-09	-1.90926e-10	-1.42433	1.55062e-06	-1.90926e-10	-1.43582
133372156	chr9:133372156:G:A	1.39981e-08	-1.90926e-10	-1.43928	9.81107e-09	-1.90926e-10	-1.44225	1.54425e-06	-1.90926e-10	-1.43994
133372523	chr9:133372523:G:C	4.35142e-09	-1.43256	-1.17515	2.18616e-09	-1.77957	-1.16404	3.47956e-07	-1.80492	-1.12524
133373129	chr9:133373129:G:A	1.53221e-08	-1.90926e-10	-1.34891	1.10361e-08	-1.90926e-10	-1.32459	1.70945e-06	-1.90926e-10	-1.3383
133373157	chr9:133373157:C:T	1.50242e-08	-1.90926e-10	-1.36854	1.06118e-08	-1.90926e-10	-1.3638	1.72679e-06	-1.90926e-10	-1.32821
133373428	chr9:133373428:T:C	3.44744e-09	-1.43254	-1.40803	1.67292e-09	-1.77558	-1.43561	2.75763e-07	-1.76693	-1.39576
133373516	chr9:133373516:T:C	1.36779e-07	-1.90926e-10	0.840162	7.26416e-08	-1.90926e-10	0.559774	1.22299e-05	-1.90926e-10	0.629405
133374096	chr9:133374096:A:G	3.20807e-08	-1.90926e-10	-0.609955	1.99675e-08	-1.90926e-10	-0.731658	3.27963e-06	-1.90926e-10	-0.686745
133374290	chr9:133374290:C:T	1.50864e-08	-1.90926e-10	-1.36441	1.02105e-08	-1.90926e-10	-1.40235	1.58915e-06	-1.90926e-10	-1.41128
133374318	chr9:133374318:T:C	1.36072e-08	-0.969335	-0.498275	3.63602e-09	-1.81385	-0.621025	6.41506e-07	-1.82722	-0.49119
133374768	chr9:133374768:T:C	2.02525e-07	-1.11862	2.35128	6.62992e-08	-1.82718	2.2956	1.16919e-05	-1.81586	2.40028
133374947	chr9:133374947:G:C	1.8107e-08	-1.18191	-4.23322e-10	7.30674e-09	-1.73697	-4.23322e-10	1.12049e-06	-1.76071	-4.23322e-10
133374978	chr9:133374978:C:T	1.90067e-08	-1.90926e-10	-1.13341	1.5106e-08	-1.90926e-10	-1.01067	2.22814e-06	-1.90926e-10	-1.07331
133375073	chr9:133375073:C:G	2.46659e-09	-1.73313	-1.44224	1.64365e-09	-1.80428	-1.42456	2.49921e-07	-1.81922	-1.44187
133375352	chr9:133375352:C:T	1.39732e-08	-1.90926e-10	-1.44107	9.81395e-09	-1.90926e-10	-1.44196	1.54318e-06	-1.90926e-10	-1.44063
133375724	chr9:133375724:G:A	8.32739e-08	-1.90926e-10	0.343928	4.61523e-08	-1.90926e-10	0.106184	7.65937e-06	-1.90926e-10	0.161454
133375798	chr9:133375798:C:T	1.37597e-07	-0.875065	1.72119	3.72034e-08	-1.78286	1.6735	6.15663e-06	-1.82451	1.76757
133375895	chr9:133375895:G:A	1.52191e-08	-1.90926e-10	-1.35566	1.0729e-08	-1.90926e-10	-1.35282	1.77437e-06	-1.90926e-10	-1.30103
133376281	chr9:133376281:C:A	1.60139e-08	-1.90926e-10	-1.30475	1.18597e-08	-1.90926e-10	-1.25262	1.94025e-06	-1.90926e-10	-1.21166
133376399	chr9:133376399:A:G	2.32461e-09	-1.81435	-1.42031	1.57897e-09	-1.82723	-1.44176	2.5299e-07	-1.82484	-1.42405
133376453	chr9:133376453:C:T	1.81181e-08	-1.1813	-4.23322e-10	7.26693e-09	-1.74243	-4.23322e-10	1.13633e-06	-1.74667	-4.23322e-10
133376723	chr9:133376723:C:T	4.51561e-07	-1.90926e-10	2.0345	4.65569e-07	-1.90926e-10	2.4175	5.63573e-05	-1.90926e-10	2.15724
133377455	chr9:133377455:C:T	1.39823e-08	-1.90926e-10	-1.44042	9.83904e-09	-1.90926e-10	-1.43941	1.56619e-06	-1.90926e-10	-1.42583
133378085	chr9:133378085:C:T	6.13174e-08	-1.90926e-10	0.0378557	3.84388e-08	-1.90926e-10	-0.0766956	6.68903e-06	-1.90926e-10	0.0259937
133378413	chr9:133378413:GCCATCTCT:G	2.05738e-08	-1.90926e-10	-1.05419	1.65996e-08	-1.90926e-10	-0.916387	2.42799e-06	-1.90926e-10	-0.987411
133379032	chr9:133379032:A:G	2.38794e-09	-1.76637	-1.44141	1.5862e-09	-1.82489	-1.43954	2.48352e-07	-1.82576	-1.44162
133379795	chr9:133379795:C:T	1.36531e-08	-1.15052	-0.313715	5.79994e-09	-1.5509	-0.417019	9.64827e-07	-1.61727	-0.293009
133380419	chr9:133380419:C:T	2.30478e-09	-1.80122	-1.442	1.57993e-09	-1.82662	-1.44176	2.53711e-07	-1.81039	-1.43564
133380624	chr9:133380624:G:A	1.3975e-08	-1.90926e-10	-1.44094	1.00323e-08	-1.90926e-10	-1.41996	1.55524e-06	-1.90926e-10	-1.43285
133381608	chr9:133381608:G:A	1.05679e-07	0.582199	-4.23322e-10	7.41126e-09	-1.72276	-4.23322e-10	1.23871e-06	-1.66041	-4.23322e-10
133382764	chr9:133382764:GTGA:G	2.03863e-08	-1.90926e-10	-1.06334	1.26021e-08	-1.90926e-10	-1.1919	2.09927e-06	-1.90926e-10	-1.13289
133383775	chr9:133383775:C:T	1.59595e-08	-1.90926e-10	-1.30815	1.05546e-08	-1.90926e-10	-1.3692	1.71478e-06	-1.90926e-10	-1.33519
133384072	chr9:133384072:G:A	1.01568e-08	-0.713104	-1.04696	4.06433e-09	-1.16891	-1.15461	7.34246e-07	-1.09138	-1.09201
133384145	chr9:133384145:A:G	5.93862e-08	-0.934741	0.940596	1.69124e-08	-1.795	0.897282	2.8021e-06	-1.82695	0.982843
133384379	chr9:133384379:T:C	1.56301e-08	-1.90926e-10	-1.32901	1.10441e-08	-1.90926e-10	-1.32387	1.81209e-06	-1.90926e-10	-1.28
133384839	chr9:133384839:C:T	1.61751e-08	-1.90926e-10	-1.29474	1.14568e-08	-1.90926e-10	-1.28718	1.91422e-06	-1.90926e-10	-1.22517
133385097	chr9:133385097:T:G	1.39569e-08	-1.90926e-10	-1.44223	9.8754e-09	-1.90926e-10	-1.43572	1.54432e-06	-1.90926e-10	-1.43989
133385241	chr9:133385241:C:T	5.99593e-09	-1.31069	-0.976439	3.25884e-09	-1.50395	-1.04045	5.98995e-07	-1.44426	-0.942716
133385242	chr9:133385242:G:A	5.09871e-08	-1.90926e-10	-0.146636	3.54775e-08	-1.90926e-10	-0.156864	5.69299e-06	-1.90926e-10	-0.13524
133385574	chr9:133385574:G:A	3.51095e-09	-1.80219	-1.02013	2.4689e-09	-1.82584	-0.996147	3.96244e-07	-1.82755	-0.972655
133385877	chr9:133385877:G:A	1.4528e-08	-1.90926e-10	-1.40213	1.01904e-08	-1.90926e-10	-1.40431	1.57025e-06	-1.90926e-10	-1.42324
133385923	chr9:133385923:T:G	9.33157e-08	-1.90926e-10	0.45778	4.49034e-08	-1.90926e-10	0.0787498	6.0983e-06	-1.90926e-10	-0.0664651
133386706	chr9:133386706:G:C	1.40302e-08	-1.90926e-10	-1.437	9.87985e-09	-1.90926e-10	-1.43527	1.56986e-06	-1.90926e-10	-1.42349
133386870	chr9:133386870:C:T	1.71671e-08	-1.23522	-4.23322e-10	7.14545e-09	-1.75929	-4.23322e-10	1.11777e-06	-1.76314	-4.23322e-10
133386965	chr9:133386965:G:GC	1.59528e-08	-1.90926e-10	-1.30857	1.12765e-08	-1.90926e-10	-1.30305	1.8566e-06	-1.90926e-10	-1.25573
133387172	chr9:133387172:A:G	2.56826e-09	-1.69786	-1.43712	1.65882e-09	-1.78094	-1.43872	2.54768e-07	-1.80275	-1.43912
133387508	chr9:133387508:T:C	1.56821e-08	-1.90926e-10	-1.32569	1.10759e-08	-1.90926e-10	-1.32099	1.81905e-06	-1.90926e-10	-1.27616
133387773	chr9:133387773:T:C	2.83881e-08	-0.732239	-4.23322e-10	1.22708e-08	-1.21854	-4.23322e-10	2.27023e-06	-1.0546	-4.23322e-10
133388143	chr9:133388143:G:A	1.81884e-08	-1.17742	-4.23322e-10	7.29302e-09	-1.73885	-4.23322e-10	1.14057e-06	-1.74295	-4.23322e-10
133388278	chr9:133388278:T:C	1.99647e-08	-1.90926e-10	-1.08424	1.60413e-08	-1.90926e-10	-0.950595	2.3491e-06	-1.90926e-10	-1.02044
133388668	chr9:133388668:A:G	2.2319e-08	-1.90926e-10	-0.972772	1.82433e-08	-1.90926e-10	-0.821964	2.65076e-06	-1.90926e-10	-0.899629
133389365	chr9:133389365:C:T	2.13924e-08	-1.5166	0.501432	1.47299e-08	-1.79853	0.762651	1.77368e-06	-1.73919	0.437771
133389508	chr9:133389508:C:A	1.55471e-08	-1.90926e-10	-1.33433	1.09788e-08	-1.90926e-10	-1.32979	1.79982e-06	-1.90926e-10	-1.28679
133389747	chr9:133389747:TC:T	1.73806e-08	-1.90926e-10	-1.22285	1.1536e-08	-1.90926e-10	-1.28029	1.93166e-06	-1.90926e-10	-1.2161
133390145	chr9:133390145:T:C	9.56889e-09	-1.81969	-4.23322e-10	7.31495e-09	-1.73584	-4.23322e-10	1.11145e-06	-1.76881	-4.23322e-10
133390156	chr9:133390156:C:T	5.50675e-08	-1.90926e-10	-0.0696479	3.43784e-08	-1.90926e-10	-0.188335	5.98792e-06	-1.90926e-10	-0.0847318
133390365	chr9:133390365:A:G	1.60343e-08	-1.90926e-10	-1.30348	1.13589e-08	-1.90926e-10	-1.29576	1.89334e-06	-1.90926e-10	-1.23613
133390402	chr9:133390402:C:T	1.57408e-08	-1.90926e-10	-1.32195	1.11278e-08	-1.90926e-10	-1.31632	1.8264e-06	-1.90926e-10	-1.27213
133390448	chr9:133390448:G:A	2.48621e-09	-1.76359	-1.40386	1.6451e-09	-1.82396	-1.404	2.52747e-07	-1.82669	-1.42315
133390601	chr9:133390601:T:G	5.65612e-08	-1.90926e-10	-0.0428856	3.56282e-08	-1.90926e-10	-0.152626	6.176e-06	-1.90926e-10	-0.053805
133390850	chr9:133390850:G:A	2.48616e-09	-1.76695	-1.40052	1.64899e-09	-1.82487	-1.40074	2.535e-07	-1.82611	-1.42076
133390854	chr9:133390854:C:T	2.47953e-09	-1.76925	-1.40089	1.64763e-09	-1.82532	-1.40111	2.53522e-07	-1.82575	-1.42103
133390907	chr9:133390907:G:A	1.89695e-08	-1.90926e-10	-1.13538	1.22132e-08	-1.90926e-10	-1.22324	2.03782e-06	-1.90926e-10	-1.1626
133391050	chr9:133391050:G:T	2.53322e-09	-1.74183	-1.40689	1.65078e-09	-1.81742	-1.40709	2.51893e-07	-1.82798	-1.42525
133391231	chr9:133391231:G:A	1.38381e-07	-1.90926e-10	0.851802	6.79116e-08	-1.90926e-10	0.492444	9.12141e-06	-1.90926e-10	0.336148
133391258	chr9:133391258:G:A	3.86706e-08	-1.90926e-10	-0.423128	2.05127e-08	-1.90926e-10	-0.704717	3.14852e-06	-1.90926e-10	-0.727543
133391397	chr9:133391397:G:A	5.10533e-09	-1.13977	-1.30815	2.71413e-09	-1.41895	-1.30834	3.64438e-07	-1.53681	-1.34707
133391530	chr9:133391530:T:C	3.47787e-09	-1.61597	-1.21582	2.05748e-09	-1.82544	-1.17884	2.97788e-07	-1.82298	-1.26287
133391555	chr9:133391555:A:G	3.85993e-09	-1.68404	-1.04352	2.46859e-09	-1.82711	-0.995009	3.46354e-07	-1.82788	-1.10689
133391588	chr9:133391588:CAT:C	1.52844e-08	-1.90926e-10	-1.35137	1.02248e-08	-1.90926e-10	-1.40094	1.65044e-06	-1.90926e-10	-1.37344
133391782	chr9:133391782:C:T	1.39702e-08	-1.90926e-10	-1.44128	9.82891e-09	-1.90926e-10	-1.44044	1.55455e-06	-1.90926e-10	-1.43329
133391816	chr9:133391816:C:T	2.47405e-09	-1.7827	-1.38966	1.66239e-09	-1.82746	-1.39005	2.56559e-07	-1.82209	-1.41279
133391892	chr9:133391892:C:T	1.60699e-08	-1.90926e-10	-1.30126	1.13839e-08	-1.90926e-10	-1.29356	1.89841e-06	-1.90926e-10	-1.23346
133392148	chr9:133392148:C:T	6.2629e-09	-1.75324	-0.490321	4.8016e-09	-1.47901	-0.677803	1.03036e-06	-1.4163	-0.428268
133392177	chr9:133392177:C:T	1.20837e-07	-1.90926e-10	0.716238	5.70712e-08	-1.90926e-10	0.318537	7.8703e-06	-1.90926e-10	0.188621
133392197	chr9:133392197:C:T	1.59321e-08	-1.90926e-10	-1.30987	1.06825e-08	-1.90926e-10	-1.35715	1.63948e-06	-1.90926e-10	-1.3801
133393697	chr9:133393697:T:C	2.4743e-09	-1.77657	-1.39568	1.65374e-09	-1.82676	-1.39596	2.54955e-07	-1.82388	-1.41726
133393731	chr9:133393731:G:A	2.34427e-08	-1.90926e-10	-0.92365	1.92849e-08	-1.90926e-10	-0.766439	2.79302e-06	-1.90926e-10	-0.847351
133393990	chr9:133393990:C:T	2.54179e-09	-1.74962	-1.39571	1.66436e-09	-1.82028	-1.39604	2.53942e-07	-1.82786	-1.41726
133394104	chr9:133394104:T:C	2.47117e-09	-1.77789	-1.39563	1.65334e-09	-1.82697	-1.396	2.55047e-07	-1.82351	-1.41727
133394541	chr9:133394541:T:C	2.58214e-09	-1.77313	-1.35646	1.72151e-09	-1.82637	-1.3562	2.62634e-07	-1.82454	-1.38693
133394654	chr9:133394654:C:A	2.3513e-08	-1.90926e-10	-0.920656	1.93499e-08	-1.90926e-10	-0.763078	2.80279e-06	-1.90926e-10	-0.843862
133394682	chr9:133394682:C:T	2.2903e-09	-1.82655	-1.42297	1.6876e-09	-1.8261	-1.37635	2.52692e-07	-1.82767	-1.42239
133394887	chr9:133394887:A:C	1.92813e-08	-1.90926e-10	-1.11907	1.2173e-08	-1.90926e-10	-1.22654	2.03705e-06	-1.90926e-10	-1.16297
133395594	chr9:133395594:G:A	2.4636e-09	-1.77012	-1.40647	1.63787e-09	-1.82563	-1.40674	2.52599e-07	-1.82547	-1.42496
133395751	chr9:133395751:G:A	3.48434e-08	-1.90926e-10	-0.527345	1.87628e-08	-1.90926e-10	-0.793889	2.88825e-06	-1.90926e-10	-0.813825
133396161	chr9:133396161:G:A	2.44767e-09	-1.77562	-1.40745	1.63472e-09	-1.82659	-1.4077	2.52751e-07	-1.82419	-1.42563
133396201	chr9:133396201:G:A	3.19902e-08	-0.61278	-4.23322e-10	1.7179e-08	-0.882074	-4.23322e-10	2.73663e-06	-0.867747	-4.23322e-10
133396343	chr9:133396343:G:A	1.40746e-08	-1.90926e-10	-1.43383	9.81485e-09	-1.90926e-10	-1.44187	1.54568e-06	-1.90926e-10	-1.43901
133397049	chr9:133397049:A:T	2.36334e-08	-1.90926e-10	-0.915546	1.94078e-08	-1.90926e-10	-0.760089	2.8147e-06	-1.90926e-10	-0.83962
133397236	chr9:133397236:G:T	5.27492e-07	-1.90926e-10	2.18993	5.58818e-07	-1.90926e-10	2.60006	6.62543e-05	-1.90926e-10	2.31902
133397789	chr9:133397789:T:C	2.44402e-09	-1.80219	-1.38237	1.67583e-09	-1.82736	-1.38209	2.60564e-07	-1.81225	-1.40713
133397850	chr9:133397850:T:G	2.85683e-08	-1.90926e-10	-0.725909	1.88052e-08	-1.90926e-10	-0.791632	3.14822e-06	-1.90926e-10	-0.727639
133398528	chr9:133398528:T:C	2.52323e-09	-1.74804	-1.40463	1.65141e-09	-1.81921	-1.40492	2.52315e-07	-1.82792	-1.42363
133398563	chr9:133398563:G:T	2.27562e-09	-1.82793	-1.42803	1.67678e-09	-1.82227	-1.38662	2.51333e-07	-1.82785	-1.4276
133398609	chr9:133398609:T:C	2.44197e-09	-1.77313	-1.41228	1.62763e-09	-1.82605	-1.41259	2.51817e-07	-1.82467	-1.42886
133398899	chr9:133398899:C:A	2.467e-09	-1.77218	-1.40302	1.64345e-09	-1.82584	-1.40313	2.53376e-07	-1.82488	-1.42247
133399077	chr9:133399077:C:T	2.23361e-08	-1.90926e-10	-0.972004	1.82267e-08	-1.90926e-10	-0.822877	2.65291e-06	-1.90926e-10	-0.898818
133399364	chr9:133399364:T:C	4.09535e-08	-1.06793	0.70216	1.3155e-08	-1.8132	0.664234	2.19839e-06	-1.82729	0.740538
133399602	chr9:133399602:G:A	2.45276e-09	-1.77702	-1.40397	1.64038e-09	-1.82671	-1.40412	2.53547e-07	-1.82358	-1.42311
133399736	chr9:133399736:A:G	2.44159e-09	-1.77912	-1.40644	1.63584e-09	-1.82702	-1.40659	2.53263e-07	-1.82296	-1.42484
133399920	chr9:133399920:C:T	2.28746e-09	-1.82672	-1.42405	1.77652e-09	-1.70885	-1.44225	2.81541e-07	-1.72791	-1.41404
133400778	chr9:133400778:C:T	4.49399e-08	-0.754466	0.481584	1.31184e-08	-1.74041	0.588661	1.51612e-06	-1.77745	0.319132
133401060	chr9:133401060:T:C	2.4652e-09	-1.77735	-1.39859	1.64946e-09	-1.82674	-1.39857	2.54545e-07	-1.82353	-1.41922
133401093	chr9:133401093:G:T	3.83415e-08	-1.90926e-10	-0.431674	2.38506e-08	-1.90926e-10	-0.553953	3.92661e-06	-1.90926e-10	-0.5067
133401266	chr9:133401266:A:G	2.47919e-09	-1.7761	-1.39418	1.65732e-09	-1.82652	-1.39404	2.55291e-07	-1.82391	-1.41592
133401507	chr9:133401507:T:C	2.44647e-09	-1.77597	-1.40759	1.635e-09	-1.82652	-1.4076	2.52828e-07	-1.82394	-1.42558
133401663	chr9:133401663:CTGTGAGCCT:C	2.45306e-09	-1.77764	-1.40323	1.64145e-09	-1.82682	-1.40337	2.5374e-07	-1.82345	-1.42247
133401697	chr9:133401697:C:T	6.1014e-08	-1.90926e-10	0.0328957	3.48078e-08	-1.90926e-10	-0.175923	5.75607e-06	-1.90926e-10	-0.124221
133401853	chr9:133401853:C:A	2.27764e-08	-1.90926e-10	-0.952482	1.40339e-08	-1.90926e-10	-1.08429	2.37806e-06	-1.90926e-10	-1.00819
133402044	chr9:133402044:G:A	2.45119e-09	-1.78141	-1.40023	1.64567e-09	-1.82732	-1.40029	2.54584e-07	-1.82221	-1.42039
133402194	chr9:133402194:A:G	2.39349e-09	-1.79777	-1.40769	1.63266e-09	-1.82773	-1.40782	2.55308e-07	-1.8141	-1.42566
133402241	chr9:133402241:C:T	2.09665e-08	-1.90926e-10	-1.03528	1.45582e-08	-1.90926e-10	-1.04761	2.51496e-06	-1.90926e-10	-0.952219
133402682	chr9:133402682:C:T	1.01864e-07	-0.340823	0.886253	2.32267e-08	-1.60188	1.02142	2.52937e-06	-1.66303	0.716525
133403025	chr9:133403025:C:T	3.48287e-08	-1.90926e-10	-0.527767	2.65677e-08	-1.90926e-10	-0.446067	4.01145e-06	-1.90926e-10	-0.485323
133403605	chr9:133403605:G:A	1.39611e-08	-1.90926e-10	-1.44193	9.81322e-09	-1.90926e-10	-1.44203	1.54822e-06	-1.90926e-10	-1.43737
133403773	chr9:133403773:G:A	2.63269e-09	-1.76952	-1.34069	1.9344e-09	-1.81545	-1.25052	2.83179e-07	-1.79337	-1.34279
133403810	chr9:133403810:T:C	1.80688e-08	-1.90926e-10	-1.18402	1.17066e-08	-1.90926e-10	-1.26561	1.89733e-06	-1.90926e-10	-1.23403
133403838	chr9:133403838:G:A	2.43936e-09	-1.77813	-1.40835	1.75148e-09	-1.73542	-1.42988	2.70735e-07	-1.75207	-1.42902
133403863	chr9:133403863:G:A	2.51516e-08	-1.90926e-10	-0.853287	1.62654e-08	-1.90926e-10	-0.936725	2.64135e-06	-1.90926e-10	-0.903186
133404019	chr9:133404019:G:A	2.37646e-09	-1.7822	-1.4304	1.58553e-09	-1.82291	-1.44193	2.49819e-07	-1.82792	-1.43358
133404946	chr9:133404946:A:G	2.62602e-09	-1.72737	-1.38537	1.72814e-09	-1.81752	-1.3612	2.74412e-07	-1.82789	-1.33971
133405146	chr9:133405146:C:T	2.42564e-08	-1.90926e-10	-0.889527	2.00471e-08	-1.90926e-10	-0.72768	2.89868e-06	-1.90926e-10	-0.810221
133405148	chr9:133405148:T:C	4.52818e-08	-1.90926e-10	-0.265302	2.66276e-08	-1.90926e-10	-0.443815	4.36253e-06	-1.90926e-10	-0.401425
133405161	chr9:133405161:G:A	6.00265e-08	-1.90926e-10	0.0165779	3.78175e-08	-1.90926e-10	-0.0929907	6.54624e-06	-1.90926e-10	0.0044149
133405169	chr9:133405169:T:C	2.56793e-09	-1.71456	-1.42054	1.65819e-09	-1.81295	-1.40709	2.6083e-07	-1.82707	-1.39129
133405195	chr9:133405195:T:C	2.55173e-09	-1.71725	-1.42419	1.64891e-09	-1.8139	-1.41174	2.59305e-07	-1.82729	-1.39694
133405217	chr9:133405217:A:G	2.58586e-09	-1.7059	-1.42225	1.66011e-09	-1.80959	-1.40929	2.60387e-07	-1.82613	-1.39393
133405218	chr9:133405218:C:T	2.59195e-09	-1.70517	-1.42062	1.6641e-09	-1.80929	-1.40719	2.61067e-07	-1.82604	-1.39142
133405414	chr9:133405414:T:G	7.07631e-09	-1.34552	-0.775935	3.11046e-09	-1.67752	-0.91347	5.73448e-07	-1.72292	-0.707645
133405717	chr9:133405717:A:C	2.59453e-09	-1.69948	-1.42532	1.65778e-09	-1.807	-1.41328	2.59367e-07	-1.82522	-1.39877
133405872	chr9:133405872:T:C	6.4686e-09	-1.43876	-0.772489	2.69262e-09	-1.81556	-0.919692	4.94426e-07	-1.75662	-0.822216
133405956	chr9:133405956:C:T	1.57861e-08	-1.90926e-10	-1.31908	1.07566e-08	-1.90926e-10	-1.35025	1.75784e-06	-1.90926e-10	-1.31039
133405977	chr9:133405977:A:C	2.56714e-09	-1.71389	-1.42153	1.6569e-09	-1.81247	-1.40835	2.60462e-07	-1.82697	-1.39281
133406101	chr9:133406101:C:T	1.6691e-08	-1.90926e-10	-1.26334	1.17207e-08	-1.90926e-10	-1.2644	1.96905e-06	-1.90926e-10	-1.19692
133406296	chr9:133406296:C:T	8.72336e-08	-1.90926e-10	0.390382	4.81947e-08	-1.90926e-10	0.149486	8.07075e-06	-1.90926e-10	0.213771
133406422	chr9:133406422:T:C	2.56103e-09	-1.71837	-1.41943	1.65848e-09	-1.81419	-1.40568	2.61197e-07	-1.82736	-1.38959
133406428	chr9:133406428:G:A	1.68747e-08	-1.90926e-10	-1.25239	1.18458e-08	-1.90926e-10	-1.25379	1.99438e-06	-1.90926e-10	-1.18414
133406447	chr9:133406447:T:C	1.68146e-08	-1.90926e-10	-1.25596	1.18042e-08	-1.90926e-10	-1.25731	1.98617e-06	-1.90926e-10	-1.18827
133406610	chr9:133406610:G:A	1.57911e-08	-0.417869	-0.900892	5.88445e-09	-0.928463	-1.02499	1.09168e-06	-0.837943	-0.948812
133406620	chr9:133406620:A:G	2.57751e-09	-1.71093	-1.42045	1.6611e-09	-1.81129	-1.40699	2.60971e-07	-1.82667	-1.39116
133406668	chr9:133406668:G:T	2.54977e-09	-1.72014	-1.42207	1.65193e-09	-1.81481	-1.40901	2.60121e-07	-1.82749	-1.3936
133406714	chr9:133406714:G:A	2.60038e-09	-1.70281	-1.41974	1.66784e-09	-1.80817	-1.40606	2.61511e-07	-1.82569	-1.39006
133406717	chr9:133406717:C:A	2.66351e-09	-1.6846	-1.41397	1.69613e-09	-1.80141	-1.396	2.6559e-07	-1.82306	-1.37721
133407493	chr9:133407493:C:T	2.06123e-08	-1.90926e-10	-1.05232	1.27687e-08	-1.90926e-10	-1.17877	2.12514e-06	-1.90926e-10	-1.12064
133407494	chr9:133407494:A:G	1.19811e-07	-1.36896	2.07667	4.53491e-08	-1.82309	1.91172	8.11261e-06	-1.7807	1.99964
133407655	chr9:133407655:G:A	1.52542e-08	-1.90926e-10	-1.35335	1.15429e-08	-1.90926e-10	-1.27969	1.73418e-06	-1.90926e-10	-1.32394
133407982	chr9:133407982:C:T	2.55878e-09	-1.70544	-1.43324	1.63606e-09	-1.80926	-1.42421	2.55643e-07	-1.82623	-1.41222
133408025	chr9:133408025:T:C	1.1984e-08	-1.59463	-4.23322e-10	1.07714e-08	-1.34887	-4.23322e-10	1.76101e-06	-1.30859	-4.23322e-10
133408188	chr9:133408188:T:C	2.62457e-09	-1.69122	-1.42207	1.67048e-09	-1.80354	-1.40911	2.61027e-07	-1.82394	-1.39367
133408257	chr9:133408257:T:C	2.6669e-09	-1.67325	-1.42404	1.68212e-09	-1.79653	-1.40918	2.62027e-07	-1.8208	-1.39298
133408339	chr9:133408339:G:A	2.59375e-09	-1.70638	-1.41873	1.66724e-09	-1.80968	-1.40491	2.61805e-07	-1.82616	-1.38847
133408403	chr9:133408403:G:C	2.68197e-09	-1.68411	-1.40754	1.70627e-09	-1.80047	-1.39098	2.67085e-07	-1.82262	-1.37205
133408474	chr9:133408474:A:G	1.40006e-08	-1.43911	-4.23322e-10	1.18391e-08	-1.25436	-4.23322e-10	1.73782e-06	-1.32185	-4.23322e-10
133408483	chr9:133408483:G:A	3.62307e-08	-1.90926e-10	-0.4883	2.15453e-08	-1.90926e-10	-0.655608	3.85517e-06	-1.90926e-10	-0.52506
133408778	chr9:133408778:C:T	1.93309e-07	-1.90926e-10	1.18608	9.27145e-08	-1.90926e-10	0.803761	1.2309e-05	-1.90926e-10	0.635853
133409358	chr9:133409358:T:C	2.6195e-09	-1.70136	-1.41386	1.6807e-09	-1.80765	-1.39891	2.63867e-07	-1.8255	-1.38129
133409578	chr9:133409578:T:G	1.41144e-08	-1.90926e-10	-1.43101	9.91151e-09	-1.90926e-10	-1.43207	1.57975e-06	-1.90926e-10	-1.41721
133409763	chr9:133409763:A:G	2.59695e-09	-1.70498	-1.41889	1.66773e-09	-1.8091	-1.4052	2.61767e-07	-1.82599	-1.38878
133410021	chr9:133410021:G:A	2.37869e-09	-1.78105	-1.4306	1.58666e-09	-1.82224	-1.44189	2.49799e-07	-1.82782	-1.43375
133410068	chr9:133410068:A:G	2.69329e-09	-1.68083	-1.40662	1.7143e-09	-1.79984	-1.38692	2.68695e-07	-1.82238	-1.36627
133410109	chr9:133410109:C:T	1.18293e-08	-1.60763	-4.23322e-10	6.86241e-09	-1.7997	-4.23322e-10	1.12427e-06	-1.75734	-4.23322e-10
133410193	chr9:133410193:C:T	5.73911e-08	-0.868691	0.840372	1.81679e-08	-1.77891	0.952808	2.07824e-06	-1.80575	0.66279
133410264	chr9:133410264:G:A	2.12812e-08	-0.148025	-0.872358	6.73415e-09	-0.734183	-1.08439	1.40319e-06	-0.585751	-0.949979
133410554	chr9:133410554:A:G	2.59881e-09	-1.70626	-1.4169	1.67114e-09	-1.8096	-1.40266	2.62519e-07	-1.82614	-1.38576
133411069	chr9:133411069:T:C	1.94081e-07	-1.90926e-10	1.19007	9.30492e-08	-1.90926e-10	0.807365	1.23526e-05	-1.90926e-10	0.639389
133411399	chr9:133411399:T:C	2.76124e-09	-1.71436	-1.34817	1.81082e-09	-1.81403	-1.31795	2.89127e-07	-1.82745	-1.28792
133411481	chr9:133411481:T:C	2.63831e-09	-1.71	-1.39807	1.707e-09	-1.81113	-1.3799	2.69555e-07	-1.82658	-1.35888
133411579	chr9:133411579:G:C	2.61261e-09	-1.70395	-1.41391	1.679e-09	-1.80866	-1.3989	2.63762e-07	-1.82585	-1.38134
133411772	chr9:133411772:C:A	5.84751e-08	-0.864639	0.855032	1.84579e-08	-1.77855	0.968278	2.10792e-06	-1.80535	0.676577
133411922	chr9:133411922:A:G	1.4072e-08	-1.90926e-10	-1.43402	9.81432e-09	-1.90926e-10	-1.44192	1.54549e-06	-1.90926e-10	-1.43914
133412261	chr9:133412261:A:G	4.17811e-09	-1.76033	-0.888017	2.35947e-09	-1.81375	-1.05357	4.16458e-07	-1.82499	-0.925454
133412544	chr9:133412544:T:A	4.20166e-09	-1.75854	-0.884187	2.36902e-09	-1.81296	-1.05033	4.18172e-07	-1.8246	-0.921744
133412623	chr9:133412623:G:A	1.74666e-08	-1.90926e-10	-1.21792	1.30175e-08	-1.90926e-10	-1.15947	2.00955e-06	-1.90926e-10	-1.17656
133412676	chr9:133412676:C:T	2.67925e-09	-1.70706	-1.38561	1.74754e-09	-1.81215	-1.35541	2.77126e-07	-1.82703	-1.33073
133412734	chr9:133412734:G:A	3.86969e-09	-1.82798	-0.897055	2.22356e-09	-1.79583	-1.13082	4.34695e-07	-1.81503	-0.892554
133413692	chr9:133413692:T:G	4.22146e-09	-1.75014	-0.887887	2.37103e-09	-1.80899	-1.05345	4.1751e-07	-1.82259	-0.925331
133413712	chr9:133413712:T:C	4.19282e-09	-1.75682	-0.888017	2.36317e-09	-1.81219	-1.05357	4.16775e-07	-1.82423	-0.925454
133413750	chr9:133413750:G:A	4.45933e-08	-0.716915	0.43629	1.16689e-08	-1.79698	0.528146	1.40098e-06	-1.80794	0.270637
133413996	chr9:133413996:G:A	4.21461e-09	-1.75163	-0.888017	2.36911e-09	-1.80967	-1.05357	4.17305e-07	-1.82296	-0.925454
133414075	chr9:133414075:C:G	2.42233e-09	-1.75637	-1.43711	1.60817e-09	-1.81176	-1.43891	2.495e-07	-1.8237	-1.43908
133414114	chr9:133414114:A:G	2.33533e-09	-1.82045	-1.4096	1.71869e-09	-1.759	-1.4252	2.70295e-07	-1.75296	-1.42975
133414312	chr9:133414312:A:C	2.38569e-09	-1.77832	-1.4304	1.58795e-09	-1.82139	-1.44193	2.49887e-07	-1.82764	-1.43358
133414815	chr9:133414815:C:T	2.79474e-09	-1.65925	-1.39122	1.76472e-09	-1.79012	-1.36766	2.75925e-07	-1.81755	-1.34456
133415065	chr9:133415065:C:A	3.29634e-08	-1.90926e-10	-0.58281	1.97706e-08	-1.90926e-10	-0.741567	3.50988e-06	-1.90926e-10	-0.618895
133415876	chr9:133415876:T:C	1.99038e-08	-1.90926e-10	-1.0873	1.42178e-08	-1.90926e-10	-1.07127	2.4607e-06	-1.90926e-10	-0.974029
133415918	chr9:133415918:G:A	2.47537e-09	-1.75028	-1.42154	1.6076e-09	-1.80908	-1.44194	2.53161e-07	-1.82237	-1.42584
133416296	chr9:133416296:T:A	2.42525e-09	-1.79745	-1.39483	1.80693e-09	-1.72265	-1.41149	3.21498e-07	-1.63905	-1.37019
133416428	chr9:133416428:G:A	2.63408e-09	-1.74979	-1.35988	1.6344e-09	-1.81567	-1.41882	2.76348e-07	-1.82078	-1.33979
133416613	chr9:133416613:A:G	3.47967e-08	-1.90926e-10	-0.528685	2.07614e-08	-1.90926e-10	-0.692667	3.70066e-06	-1.90926e-10	-0.565963
133416637	chr9:133416637:G:A	1.4602e-08	-1.90926e-10	-1.39705	1.05564e-08	-1.90926e-10	-1.36903	1.63537e-06	-1.90926e-10	-1.38261
133416766	chr9:133416766:T:C	3.98501e-09	-1.55037	-1.1453	2.66317e-09	-1.57339	-1.17286	4.56218e-07	-1.48678	-1.17248
133416797	chr9:133416797:C:A	2.38145e-07	-1.5696	2.96427	9.49597e-08	-1.79752	2.62521	1.91067e-05	-1.74415	2.81971
133416846	chr9:133416846:G:A	1.65375e-07	-1.51458	2.54458	6.3451e-08	-1.81225	2.23676	1.28479e-05	-1.76988	2.44858
133416976	chr9:133416976:C:T	2.40468e-09	-1.77696	-1.42383	1.83384e-09	-1.68668	-1.43267	3.25073e-07	-1.59129	-1.40689
133417174	chr9:133417174:G:C	2.52056e-09	-1.78054	-1.37318	1.89702e-09	-1.69372	-1.39176	3.43342e-07	-1.6	-1.34351
133417987	chr9:133417987:A:G	1.67109e-08	-1.90926e-10	-1.26215	1.22014e-08	-1.90926e-10	-1.22421	1.88038e-06	-1.90926e-10	-1.243
133418042	chr9:133418042:C:G	4.28659e-08	-1.90926e-10	-0.320131	2.45216e-08	-1.90926e-10	-0.526207	4.44479e-06	-1.90926e-10	-0.382742
133418105	chr9:133418105:G:T	2.50381e-08	-1.90926e-10	-0.857808	2.08023e-08	-1.90926e-10	-0.690699	2.99198e-06	-1.90926e-10	-0.778539
133418218	chr9:133418218:A:G	2.39626e-09	-1.7691	-1.4352	1.6032e-09	-1.81323	-1.44053	2.49189e-07	-1.82616	-1.43786
133418269	chr9:133418269:T:C	6.00302e-09	-1.80214	-0.483809	3.35155e-09	-1.78775	-0.728594	7.33574e-07	-1.76439	-0.41991
133418538	chr9:133418538:A:G	2.43182e-09	-1.76682	-1.42275	1.60256e-09	-1.8121	-1.44206	2.51915e-07	-1.82577	-1.42737
133418648	chr9:133418648:T:C	1.41556e-08	-1.90926e-10	-1.4281	1.0249e-08	-1.90926e-10	-1.39859	1.57853e-06	-1.90926e-10	-1.41798
133418663	chr9:133418663:G:T	1.40981e-08	-1.90926e-10	-1.43217	9.88744e-09	-1.90926e-10	-1.4345	1.54291e-06	-1.90926e-10	-1.44081
133418770	chr9:133418770:C:T	1.30517e-08	-0.423261	-1.08603	4.98962e-09	-0.934158	-1.18425	9.10286e-07	-0.838502	-1.12997
133418811	chr9:133418811:C:T	6.21154e-08	-1.90926e-10	0.0507862	3.40067e-08	-1.90926e-10	-0.199207	6.34843e-06	-1.90926e-10	-0.026268
133418930	chr9:133418930:G:T	2.24951e-09	-1.82788	-1.43961	1.74923e-09	-1.72498	-1.44161	2.82043e-07	-1.69902	-1.44115
133419223	chr9:133419223:T:A	1.80042e-08	-1.90926e-10	-1.1876	1.34859e-08	-1.90926e-10	-1.12412	2.0464e-06	-1.90926e-10	-1.15839
133419330	chr9:133419330:C:T	4.64986e-07	-1.50417	3.56797	1.72094e-07	-1.81099	3.23327	2.95995e-05	-1.75261	3.26589
133419614	chr9:133419614:C:T	2.39248e-09	-1.77068	-1.4352	1.60199e-09	-1.81399	-1.44053	2.4912e-07	-1.82644	-1.43786
133419759	chr9:133419759:G:A	3.47476e-08	-1.90926e-10	-0.530099	2.92363e-08	-1.90926e-10	-0.350351	4.25847e-06	-1.90926e-10	-0.425567
133419949	chr9:133419949:G:A	1.6189e-08	-1.90926e-10	-1.29388	1.0613e-08	-1.90926e-10	-1.36368	1.7208e-06	-1.90926e-10	-1.33169
133420053	chr9:133420053:T:C	2.38143e-09	-1.77522	-1.43528	1.59852e-09	-1.8162	-1.44049	2.48936e-07	-1.82711	-1.43792
133420523	chr9:133420523:A:G	4.39268e-08	-1.90926e-10	-0.295684	2.48586e-08	-1.90926e-10	-0.512561	4.53436e-06	-1.90926e-10	-0.362793
133420594	chr9:133420594:C:G	2.39206e-09	-1.77086	-1.4352	1.60199e-09	-1.81399	-1.44053	2.49116e-07	-1.82646	-1.43786
133420619	chr9:133420619:G:A	1.53088e-08	-1.90926e-10	-1.34978	1.08567e-08	-1.90926e-10	-1.34098	1.75611e-06	-1.90926e-10	-1.31138
133421010	chr9:133421010:A:G	3.95059e-08	-0.838052	0.436294	1.23843e-08	-1.77316	0.563829	1.43195e-06	-1.8004	0.284957
133421761	chr9:133421761:G:A	2.43051e-09	-1.75049	-1.43962	1.62463e-09	-1.80382	-1.43667	2.49379e-07	-1.82213	-1.44113
133422087	chr9:133422087:T:C	2.74285e-09	-1.64251	-1.4267	1.70122e-09	-1.7714	-1.42302	2.59458e-07	-1.80633	-1.4173
133422847	chr9:133422847:C:T	1.46344e-08	-1.90926e-10	-1.39483	1.07027e-08	-1.90926e-10	-1.35527	1.71811e-06	-1.90926e-10	-1.33325
133423809	chr9:133423809:C:T	3.29591e-08	-1.76678	1.18384	5.82927e-08	-1.69282	2.03253	4.61377e-06	-1.55089	1.20546
133423851	chr9:133423851:C:T	1.4112e-08	-1.90926e-10	-1.43119	1.01958e-08	-1.90926e-10	-1.40379	1.61198e-06	-1.90926e-10	-1.39701
133424252	chr9:133424252:C:T	3.10166e-08	-1.90926e-10	-0.643686	2.51617e-08	-1.90926e-10	-0.50044	3.7459e-06	-1.90926e-10	-0.553813
133424273	chr9:133424273:G:A	2.37803e-09	-1.77498	-1.43696	1.60024e-09	-1.81595	-1.43966	2.48595e-07	-1.82711	-1.4393
133424303	chr9:133424303:C:T	2.25731e-09	-1.82535	-1.43869	1.62717e-09	-1.82702	-1.4119	2.48928e-07	-1.82673	-1.43834
133424982	chr9:133424982:C:G	1.5171e-08	-1.90926e-10	-1.35883	1.12184e-08	-1.90926e-10	-1.30821	1.80554e-06	-1.90926e-10	-1.28362
133425487	chr9:133425487:T:C	2.44972e-09	-1.73999	-1.44224	1.96125e-09	-1.61137	-1.44081	2.84356e-07	-1.69804	-1.43397
133425552	chr9:133425552:G:A	2.3034e-09	-1.80167	-1.44215	1.67554e-09	-1.78427	-1.42535	2.69418e-07	-1.74417	-1.44179
133425555	chr9:133425555:C:T	1.90041e-08	-1.90926e-10	-1.13355	1.25671e-08	-1.90926e-10	-1.19468	1.92032e-06	-1.90926e-10	-1.22199
133425674	chr9:133425674:C:T	1.87513e-08	-1.90926e-10	-1.14695	1.2696e-08	-1.90926e-10	-1.18447	1.92112e-06	-1.90926e-10	-1.22157
133425943	chr9:133425943:T:C	4.10867e-09	-1.49397	-1.17114	5.19567e-09	-0.975192	-1.10275	1.1636e-06	-0.588286	-1.13468
133426023	chr9:133426023:C:T	2.44975e-08	-1.90926e-10	-0.879636	1.47388e-08	-1.90926e-10	-1.03528	2.54653e-06	-1.90926e-10	-0.939743
133426166	chr9:133426166:G:A	9.71883e-09	-1.80414	-4.23322e-10	6.67385e-09	-1.82757	-4.23322e-10	1.04935e-06	-1.8263	-4.23322e-10
133426349	chr9:133426349:T:G	2.28696e-09	-1.81632	-1.43467	1.71335e-09	-1.79157	-1.39574	2.6996e-07	-1.75226	-1.43169
133426419	chr9:133426419:G:A	3.23501e-08	-1.90926e-10	-0.601592	2.27112e-08	-1.90926e-10	-0.602906	3.66432e-06	-1.90926e-10	-0.575833
133426453	chr9:133426453:G:A	1.00753e-07	-1.90926e-10	0.534464	4.66495e-08	-1.90926e-10	0.1169	7.08226e-06	-1.90926e-10	0.0831178
133426474	chr9:133426474:G:A	9.8282e-09	-1.78727	-0.00568456	1.70018e-08	-1.60041	0.707969	1.64359e-06	-1.40678	0.0291843
133426501	chr9:133426501:A:T	1.15178e-08	-1.75209	0.117774	1.64714e-08	-1.67432	0.750188	1.58598e-06	-1.55218	0.138903
133427322	chr9:133427322:G:A	2.60067e-07	1.48273	-4.23322e-10	6.89921e-09	-1.79436	-4.23322e-10	1.12376e-06	-1.75779	-4.23322e-10
133427610	chr9:133427610:A:G	3.70143e-09	-1.33595	-1.43354	1.73145e-09	-1.73638	-1.44043	2.7746e-07	-1.71585	-1.4407
133427807	chr9:133427807:TA:T	3.23056e-09	-1.54716	-1.3584	3.99856e-09	-0.957695	-1.38213	1.00583e-06	-0.518899	-1.34977
133427848	chr9:133427848:T:G	2.29002e-09	-1.81488	-1.43477	1.71662e-09	-1.78942	-1.39599	2.70856e-07	-1.74882	-1.43182
133427946	chr9:133427946:T:C	3.77242e-09	-1.74254	-1.00795	2.48045e-09	-1.67555	-1.14178	5.36947e-07	-1.51077	-0.985561
133428188	chr9:133428188:C:G	2.43031e-07	-1.90926e-10	1.41498	1.25315e-07	-1.90926e-10	1.10507	2.1936e-05	-1.90926e-10	1.21365
133429376	chr9:133429376:C:T	9.85912e-09	-1.78981	-4.23322e-10	6.67659e-09	-1.82716	-4.23322e-10	1.05513e-06	-1.82081	-4.23322e-10
133429769	chr9:133429769:T:C	2.21176e-08	0.460386	-1.44222	8.04989e-09	-0.198644	-1.44146	1.4786e-06	-0.0434348	-1.43994
133430050	chr9:133430050:C:T	1.42121e-05	-1.90926e-10	5.48364	5.59617e-06	-1.90926e-10	4.90407	0.00137434	-1.90926e-10	5.35125
133430112	chr9:133430112:C:T	6.28549e-09	-0.860046	-1.37992	4.02468e-09	-0.988115	-1.3452	7.42762e-07	-0.790105	-1.38175
133430338	chr9:133430338:G:C	1.86273e-05	-1.90926e-10	5.75418	7.24231e-06	-1.90926e-10	5.16193	0.00179315	-1.90926e-10	5.61726
133430414	chr9:133430414:T:G	8.67795e-08	-1.90926e-10	0.385162	8.49227e-08	-1.90926e-10	0.715978	9.74839e-06	-1.90926e-10	0.402627
133431111	chr9:133431111:C:T	1.18504e-08	-1.7551	0.149248	1.73409e-08	-1.66582	0.793119	1.65425e-06	-1.54072	0.169588
133431338	chr9:133431338:T:C	1.50079e-08	-1.90926e-10	-1.36963	1.0216e-08	-1.90926e-10	-1.40181	1.63207e-06	-1.90926e-10	-1.38463
133431353	chr9:133431353:G:T	4.98744e-07	-1.90926e-10	2.13388	2.64046e-07	-1.90926e-10	1.85036	5.28837e-05	-1.90926e-10	2.09362
133431391	chr9:133431391:A:G	7.35529e-08	-1.90926e-10	0.219797	8.31396e-08	-1.90926e-10	0.694758	8.63328e-06	-1.90926e-10	0.281148
133431876	chr9:133431876:G:A	7.33933e-07	-1.90926e-10	2.52021	8.34058e-07	-1.90926e-10	3.00054	9.45553e-05	-1.90926e-10	2.67471
133431890	chr9:133431890:G:A	1.6379e-08	-1.90926e-10	-1.28221	1.26865e-08	-1.90926e-10	-1.18523	1.84259e-06	-1.90926e-10	-1.2633
133432121	chr9:133432121:C:T	9.46787e-08	-1.90926e-10	0.472281	9.30453e-08	-1.90926e-10	0.807323	1.06441e-05	-1.90926e-10	0.490527
133432286	chr9:133432286:T:G	3.5472e-09	-1.48128	-1.33077	4.01412e-09	-0.972166	-1.36378	6.39474e-07	-0.974463	-1.34712
133432512	chr9:133432512:G:A	3.50443e-08	-0.521594	-4.23322e-10	4.21832e-08	0.0162593	-4.23322e-10	5.34168e-06	-0.198936	-4.23322e-10
133432759	chr9:133432759:G:A	2.28929e-09	-1.81166	-1.4383	1.6904e-09	-1.78333	-1.41746	2.71204e-07	-1.74122	-1.43814
133432991	chr9:133432991:C:A	1.43466e-08	-1.90926e-10	-1.41469	1.03476e-08	-1.90926e-10	-1.38901	1.61489e-06	-1.90926e-10	-1.39521
133433011	chr9:133433011:T:G	2.26434e-09	-1.82181	-1.43912	1.67757e-09	-1.80145	-1.40697	2.64925e-07	-1.76579	-1.437
133433166	chr9:133433166:G:C	1.36116e-08	-1.46729	-4.23322e-10	6.84936e-09	-1.80161	-4.23322e-10	1.06317e-06	-1.81322	-4.23322e-10
133433721	chr9:133433721:G:T	3.43409e-07	-1.90926e-10	1.76072	1.77835e-07	-1.90926e-10	1.45509	3.41642e-05	-1.90926e-10	1.6567
133433956	chr9:133433956:C:T	1.05852e-08	-1.82181	0.103061	2.22401e-08	-1.47672	0.852852	2.16098e-06	-1.24089	0.136972
133434013	chr9:133434013:T:C	2.05673e-08	-1.90926e-10	-1.05451	1.26387e-08	-1.90926e-10	-1.189	2.1546e-06	-1.90926e-10	-1.10687
133434047	chr9:133434047:G:C	1.40237e-08	-1.90926e-10	-1.43746	9.81123e-09	-1.90926e-10	-1.44224	1.54173e-06	-1.90926e-10	-1.44157
133434106	chr9:133434106:T:A	1.61855e-08	-1.90926e-10	-1.29409	1.06044e-08	-1.90926e-10	-1.3645	1.70772e-06	-1.90926e-10	-1.33932
133434274	chr9:133434274:C:T	3.71702e-09	-1.33402	-1.43127	1.73584e-09	-1.73499	-1.43928	2.78388e-07	-1.71357	-1.43964
133434600	chr9:133434600:C:T	1.0221e-07	0.548819	-4.23322e-10	3.61118e-08	-0.139143	-4.23322e-10	6.52403e-06	0.00101637	-4.23322e-10
133435002	chr9:133435002:T:C	1.18105e-08	-1.81525	0.206025	2.11539e-08	-1.53533	0.861389	2.07343e-06	-1.37054	0.225271
133435035	chr9:133435035:G:T	1.73893e-08	-1.90926e-10	-1.22235	1.16159e-08	-1.90926e-10	-1.27339	1.78391e-06	-1.90926e-10	-1.29567
133435151	chr9:133435151:A:G	1.75513e-08	-1.90926e-10	-1.21308	1.30425e-08	-1.90926e-10	-1.15755	1.99557e-06	-1.90926e-10	-1.18355
133435404	chr9:133435404:G:T	1.16809e-08	-1.81903	0.198769	2.14309e-08	-1.5145	0.85357	2.11139e-06	-1.34532	0.218193
133435590	chr9:133435590:C:T	3.14405e-07	-1.90926e-10	1.67247	1.63528e-07	-1.90926e-10	1.37122	3.1322e-05	-1.90926e-10	1.56985
133435592	chr9:133435592:C:T	1.09967e-08	-1.81856	0.13795	1.98142e-08	-1.51742	0.77805	1.97857e-06	-1.3487	0.156601
133435617	chr9:133435617:C:A	5.9413e-07	-1.90926e-10	2.30889	3.15398e-07	-1.90926e-10	2.02807	6.30401e-05	-1.90926e-10	2.26929
133435903	chr9:133435903:T:C	2.39993e-08	-1.90926e-10	-0.900181	2.12496e-08	-1.90926e-10	-0.669426	2.71827e-06	-1.90926e-10	-0.874481
133435905	chr9:133435905:C:T	2.81528e-09	-1.68013	-1.36302	2.01949e-09	-1.74121	-1.2817	3.12251e-07	-1.6913	-1.34713
133435980	chr9:133435980:T:C	6.20886e-09	-0.892532	-1.3597	3.98334e-09	-1.02554	-1.3181	7.43469e-07	-0.831221	-1.33968
133435983	chr9:133435983:T:C	2.32234e-09	-1.80595	-1.42968	1.76617e-09	-1.77308	-1.38388	2.7851e-07	-1.72688	-1.4259
133436096	chr9:133436096:C:T	1.58674e-08	-1.90926e-10	-1.31394	1.18759e-08	-1.90926e-10	-1.25125	1.74562e-06	-1.90926e-10	-1.31737
133436206	chr9:133436206:C:T	2.58191e-05	-1.90926e-10	6.08066	9.80526e-06	-1.90926e-10	5.46491	0.00248878	-1.90926e-10	5.94507
133436363	chr9:133436363:GCAGTGTGGT:G	1.06684e-08	-1.82617	0.115254	2.05384e-08	-1.45535	0.75188	2.08727e-06	-1.27235	0.133732
133436622	chr9:133436622:T:C	2.01719e-08	-1.90926e-10	-1.07392	1.51002e-08	-1.90926e-10	-1.01105	2.17577e-06	-1.90926e-10	-1.09709
133436625	chr9:133436625:G:A	9.37887e-08	0.462836	-4.23322e-10	3.33269e-08	-0.219397	-4.23322e-10	5.95818e-06	-0.0897105	-4.23322e-10
133436698	chr9:133436698:C:T	1.12009e-06	-1.90926e-10	2.94296	5.53244e-07	-1.90926e-10	2.59004	0.000111956	-1.90926e-10	2.84363
133436888	chr9:133436888:G:T	1.14109e-05	-1.90926e-10	5.26412	4.51554e-06	-1.90926e-10	4.68952	0.00110514	-1.90926e-10	5.13325
133437088	chr9:133437088:G:A	2.27639e-09	-1.81778	-1.43784	1.69843e-09	-1.79264	-1.40342	2.6836e-07	-1.75446	-1.43545
133437314	chr9:133437314:G:T	1.03518e-08	-1.82559	0.0845503	2.24232e-08	-1.44206	0.8264	2.21518e-06	-1.19749	0.11835
133437330	chr9:133437330:C:T	3.71498e-09	-1.33929	-1.42654	1.73543e-09	-1.73799	-1.43652	2.78063e-07	-1.71734	-1.43705
133437477	chr9:133437477:C:T	1.72026e-08	0.201967	-1.43511	6.55462e-09	-0.414451	-1.43114	1.1941e-06	-0.270829	-1.42626
133437563	chr9:133437563:T:C	8.29242e-09	-1.82342	-0.13945	1.64336e-08	-1.45434	0.527905	1.7161e-06	-1.22418	-0.110244
133437642	chr9:133437642:A:G	1.44615e-08	-1.90926e-10	-1.40672	1.03182e-08	-1.90926e-10	-1.39185	1.60826e-06	-1.90926e-10	-1.39932
133438003	chr9:133438003:C:G	1.03613e-08	-1.82605	0.0859206	2.25864e-08	-1.43584	0.827424	2.23769e-06	-1.18865	0.119614
133438133	chr9:133438133:T:C	7.86186e-09	-1.82434	-0.191844	1.55401e-08	-1.4453	0.462962	1.64647e-06	-1.21265	-0.163193
133438380	chr9:133438380:C:T	5.40932e-08	-1.90926e-10	-0.0874991	3.36202e-08	-1.90926e-10	-0.210637	5.65357e-06	-1.90926e-10	-0.142188
133438544	chr9:133438544:C:T	2.00963e-08	-1.90926e-10	-1.07767	1.46905e-08	-1.90926e-10	-1.03856	2.27016e-06	-1.90926e-10	-1.05463
133438664	chr9:133438664:G:A	5.61244e-09	-0.982174	-1.37105	2.15534e-09	-1.55701	-1.40081	3.63764e-07	-1.52842	-1.35731
133438768	chr9:133438768:G:C	1.21315e-08	-1.78369	0.201293	1.91276e-08	-1.62202	0.84739	1.84453e-06	-1.483	0.220742
133438873	chr9:133438873:T:C	2.43543e-08	-0.885499	-4.23322e-10	1.19272e-08	-1.24694	-4.23322e-10	2.08062e-06	-1.14181	-4.23322e-10
133438885	chr9:133438885:C:T	4.8385e-07	-1.90926e-10	2.10357	2.4237e-07	-1.90926e-10	1.7647	4.76578e-05	-1.90926e-10	1.98957
133438993	chr9:133438993:A:G	1.35533e-08	-1.47158	-4.23322e-10	6.87591e-09	-1.79774	-4.23322e-10	1.06625e-06	-1.81032	-4.23322e-10
133439111	chr9:133439111:G:C	3.74652e-09	-1.32944	-1.42794	1.741e-09	-1.73392	-1.43739	2.79157e-07	-1.71263	-1.43782
133439376	chr9:133439376:G:A	6.10078e-09	-0.958302	-1.31149	9.25899e-09	-0.123572	-1.3766	3.03807e-06	0.572907	-1.33616
133439462	chr9:133439462:G:A	1.501e-08	-1.90926e-10	-1.36949	1.02208e-08	-1.90926e-10	-1.40134	1.58811e-06	-1.90926e-10	-1.41193
133439607	chr9:133439607:G:C	1.08417e-08	-1.80904	0.114234	1.86665e-08	-1.55122	0.752192	1.82655e-06	-1.40218	0.130132
133439744	chr9:133439744:T:C	4.91661e-07	-1.90926e-10	2.11958	2.60395e-07	-1.90926e-10	1.83644	5.22402e-05	-1.90926e-10	2.08138
133439770	chr9:133439770:T:C	3.94202e-08	-0.40393	-4.23322e-10	6.75582e-09	-1.81536	-4.23322e-10	1.07316e-06	-1.80387	-4.23322e-10
133439891	chr9:133439891:T:C	3.68313e-09	-1.36274	-1.41171	1.73513e-09	-1.74799	-1.42669	2.77584e-07	-1.72862	-1.42749
133440318	chr9:133440318:A:G	5.59572e-09	-0.952714	-1.40349	8.8842e-09	-0.109224	-1.43226	2.87079e-06	0.594701	-1.41459
133440337	chr9:133440337:C:T	4.06409e-07	-1.90926e-10	1.92915	2.0799e-07	-1.90926e-10	1.61173	4.03334e-05	-1.90926e-10	1.8227
133440354	chr9:133440354:C:T	5.36571e-07	-1.90926e-10	2.20699	2.82914e-07	-1.90926e-10	1.91938	5.69698e-05	-1.90926e-10	2.16805
133440387	chr9:133440387:C:T	1.40689e-08	-1.90926e-10	-1.43424	9.93396e-09	-1.90926e-10	-1.4298	1.55452e-06	-1.90926e-10	-1.43331
133440409	chr9:133440409:C:G	2.26795e-09	-1.82161	-1.43772	1.69438e-09	-1.79517	-1.40327	2.65279e-07	-1.76574	-1.43572
133440431	chr9:133440431:G:A	8.30354e-07	-1.90926e-10	2.64364	9.66939e-07	-1.90926e-10	3.14837	0.000108737	-1.90926e-10	2.81446
133440568	chr9:133440568:T:C	3.57108e-08	-1.90926e-10	-0.502754	2.92974e-08	-1.90926e-10	-0.348264	4.05302e-06	-1.90926e-10	-0.475012
133440735	chr9:133440735:C:T	1.6228e-08	-1.90926e-10	-1.29147	1.22147e-08	-1.90926e-10	-1.22312	1.78511e-06	-1.90926e-10	-1.295
133441640	chr9:133441640:T:TA	1.88815e-08	-1.90926e-10	-1.14003	1.40889e-08	-1.90926e-10	-1.08038	2.04414e-06	-1.90926e-10	-1.1595
133441968	chr9:133441968:A:G	3.66574e-09	-1.34942	-1.42976	1.72461e-09	-1.74239	-1.43837	2.76244e-07	-1.72209	-1.43886
133442226	chr9:133442226:C:T	1.21596e-08	-1.58009	-4.23322e-10	1.01114e-08	-1.4121	-4.23322e-10	1.48144e-06	-1.48146	-4.23322e-10
133442287	chr9:133442287:A:G	3.73424e-09	-1.33266	-1.428	1.73868e-09	-1.73529	-1.43735	2.78718e-07	-1.71414	-1.43789
133442704	chr9:133442704:C:T	1.34946e-08	-1.47592	-4.23322e-10	6.86694e-09	-1.79905	-4.23322e-10	1.06533e-06	-1.81119	-4.23322e-10
133442727	chr9:133442727:G:A	5.46564e-07	-1.90926e-10	2.22544	2.88496e-07	-1.90926e-10	1.93892	5.80182e-05	-1.90926e-10	2.18628
133443213	chr9:133443213:A:G	4.13666e-07	-1.90926e-10	1.94685	4.45056e-07	-1.90926e-10	2.37244	5.23049e-05	-1.90926e-10	2.08261
133443421	chr9:133443421:T:C	4.49505e-09	-1.4716	-1.10363	4.91245e-09	-0.914962	-1.21903	1.36639e-06	-0.416158	-1.14615
133443920	chr9:133443920:C:G	1.49638e-08	-1.90926e-10	-1.37257	1.05421e-08	-1.90926e-10	-1.37039	1.6245e-06	-1.90926e-10	-1.38928
133444183	chr9:133444183:C:CCACTTTAG	1.30035e-08	-1.51299	-4.23322e-10	7.78115e-09	-1.67406	-4.23322e-10	1.28337e-06	-1.62499	-4.23322e-10
133444280	chr9:133444280:A:G	4.32522e-08	-1.90926e-10	-0.311159	2.51633e-08	-1.90926e-10	-0.500375	3.70652e-06	-1.90926e-10	-0.564383
133444343	chr9:133444343:G:A	1.76597e-08	-1.90926e-10	-1.20692	1.33111e-08	-1.90926e-10	-1.13716	2.06109e-06	-1.90926e-10	-1.15124
133444646	chr9:133444646:A:C	1.63711e-08	0.157724	-1.44041	6.16007e-09	-0.466829	-1.44085	1.10442e-06	-0.335796	-1.43936
133444720	chr9:133444720:A:T	3.82174e-09	-1.29673	-1.44077	1.72246e-09	-1.74241	-1.4396	2.79726e-07	-1.71046	-1.43796
133444936	chr9:133444936:G:A	1.86557e-08	-1.90926e-10	-1.15206	1.39327e-08	-1.90926e-10	-1.09152	2.12714e-06	-1.90926e-10	-1.1197
133444950	chr9:133444950:T:C	1.02153e-07	-1.90926e-10	0.54826	5.48318e-08	-1.90926e-10	0.278507	1.07414e-05	-1.90926e-10	0.499625
133445437	chr9:133445437:T:A	3.20466e-07	-1.90926e-10	1.69157	3.77045e-07	-1.90926e-10	2.2066	3.83904e-05	-1.90926e-10	1.77333
133445551	chr9:133445551:C:T	2.38217e-07	-1.90926e-10	1.39497	1.18114e-07	-1.90926e-10	1.04589	2.37419e-05	-1.90926e-10	1.29276
133445552	chr9:133445552:G:A	3.21621e-07	-1.90926e-10	1.69516	3.78863e-07	-1.90926e-10	2.21141	3.87329e-05	-1.90926e-10	1.78221
133445557	chr9:133445557:C:T	1.17715e-07	-1.90926e-10	0.690056	6.22406e-08	-1.90926e-10	0.405244	1.23447e-05	-1.90926e-10	0.638751
133445896	chr9:133445896:G:A	9.44474e-09	-0.871699	-0.96105	9.57456e-09	-0.519637	-0.947018	2.37475e-06	-0.0483526	-0.961233
133446038	chr9:133446038:C:T	2.4542e-09	-1.81411	-1.3663	1.6468e-09	-1.82297	-1.40396	2.58744e-07	-1.8274	-1.39899
133446051	chr9:133446051:C:T	1.85619e-07	-1.90926e-10	1.14549	1.85601e-07	-1.90926e-10	1.49783	2.04577e-05	-1.90926e-10	1.14389
133446270	chr9:133446270:A:G	3.24468e-08	-1.79202	1.19341	6.38359e-08	-1.66713	2.09768	4.56002e-06	-1.54749	1.19034
133446558	chr9:133446558:G:T	2.28134e-08	-1.67464	0.723783	4.28975e-08	-1.04444	1.07749	7.64136e-06	-0.697198	0.856297
133446763	chr9:133446763:A:C	6.95993e-07	-1.90926e-10	2.46713	3.69751e-07	-1.90926e-10	2.18707	6.9392e-05	-1.90926e-10	2.3653
133446953	chr9:133446953:G:T	2.86517e-08	-1.14375	0.420756	1.95619e-08	-1.68691	0.934729	2.36755e-06	-1.56674	0.554121
133446998	chr9:133446998:T:C	4.32339e-09	-1.81391	-0.800256	3.09666e-09	-1.81083	-0.78461	4.57041e-07	-1.80311	-0.854347
133447248	chr9:133447248:A:G	6.05519e-08	0.806563	-0.78127	2.47531e-08	0.190292	-0.707106	4.12249e-06	0.318696	-0.776714
133447275	chr9:133447275:A:G	1.30006e-08	-1.51321	-4.23322e-10	1.12586e-08	-1.30463	-4.23322e-10	1.76031e-06	-1.30898	-4.23322e-10
133447335	chr9:133447335:A:G	3.21571e-08	-1.81289	1.20532	6.57294e-08	-1.63094	2.09072	4.89011e-06	-1.48796	1.2007
133447630	chr9:133447630:C:T	1.43966e-08	-1.90926e-10	-1.41121	9.9005e-09	-1.90926e-10	-1.43318	1.5467e-06	-1.90926e-10	-1.43835
133447790	chr9:133447790:C:T	2.75526e-08	-0.76211	-4.23322e-10	1.54826e-08	-0.98605	-4.23322e-10	2.4076e-06	-0.995847	-4.23322e-10
133448001	chr9:133448001:T:C	2.6248e-09	-1.71361	-1.39959	1.74247e-09	-1.78382	-1.38664	2.78242e-07	-1.76353	-1.39021
133449253	chr9:133449253:C:A	9.49927e-09	-1.82699	-4.23322e-10	7.13092e-09	-1.76132	-4.23322e-10	1.1551e-06	-1.73029	-4.23322e-10
133449511	chr9:133449511:G:C	1.16524e-08	-0.218189	-1.40451	2.90775e-09	-1.25271	-1.40567	4.33976e-07	-1.30379	-1.40545
133449522	chr9:133449522:C:G	1.39951e-08	-1.90926e-10	-1.4395	9.82125e-09	-1.90926e-10	-1.44121	1.5466e-06	-1.90926e-10	-1.43842
133449831	chr9:133449831:C:T	4.75039e-08	0.749538	-0.966935	1.93279e-08	0.138446	-0.902659	3.25012e-06	0.267683	-0.963468
133450086	chr9:133450086:C:G	1.40387e-08	-1.90926e-10	-1.43639	9.95258e-09	-1.90926e-10	-1.42793	1.58907e-06	-1.90926e-10	-1.41133
133450736	chr9:133450736:C:T	2.22705e-08	-1.90926e-10	-0.974946	1.45821e-08	-1.90926e-10	-1.04597	2.43154e-06	-1.90926e-10	-0.985951
133450805	chr9:133450805:G:A	9.55154e-09	-1.82151	-4.23322e-10	7.33997e-09	-1.73243	-4.23322e-10	1.1961e-06	-1.69541	-4.23322e-10
133450853	chr9:133450853:G:C	3.90212e-09	-1.43223	-1.28446	1.97773e-09	-1.70352	-1.34029	3.27918e-07	-1.73726	-1.25221
133450919	chr9:133450919:G:A	2.83219e-08	-1.90926e-10	-0.734573	2.17117e-08	-1.90926e-10	-0.647911	3.27975e-06	-1.90926e-10	-0.686708
133451385	chr9:133451385:G:A	9.5968e-09	-1.81678	-4.23322e-10	7.45877e-09	-1.71637	-4.23322e-10	1.2194e-06	-1.67611	-4.23322e-10
133451471	chr9:133451471:C:T	2.16724e-08	-1.90926e-10	-1.00217	1.42099e-08	-1.90926e-10	-1.07183	2.36721e-06	-1.90926e-10	-1.01276
133451628	chr9:133451628:C:T	1.41313e-08	-1.90926e-10	-1.42982	9.81592e-09	-1.90926e-10	-1.44176	1.5407e-06	-1.90926e-10	-1.44224
133451821	chr9:133451821:A:G	3.85358e-09	-1.4129	-1.3163	2.24707e-09	-1.72039	-1.19574	3.12755e-07	-1.74711	-1.2897
133452199	chr9:133452199:G:A	1.46779e-08	-1.90926e-10	-1.39186	1.04365e-08	-1.90926e-10	-1.38045	1.63604e-06	-1.90926e-10	-1.3822
133452205	chr9:133452205:T:C	3.22894e-09	-1.55014	-1.35592	1.8102e-09	-1.78239	-1.34993	2.87021e-07	-1.77771	-1.34496
133452402	chr9:133452402:C:G	2.16042e-08	-1.90926e-10	-1.00532	1.41676e-08	-1.90926e-10	-1.07481	2.35983e-06	-1.90926e-10	-1.01589
133452645	chr9:133452645:C:T	1.22792e-08	-1.5703	-4.23322e-10	7.48274e-09	-1.71316	-4.23322e-10	1.16801e-06	-1.71918	-4.23322e-10
133453073	chr9:133453073:G:A	1.69469e-08	-1.90926e-10	-1.24812	1.13457e-08	-1.90926e-10	-1.29693	1.84194e-06	-1.90926e-10	-1.26366
133453208	chr9:133453208:G:A	3.06855e-09	-1.66476	-1.29225	1.85032e-09	-1.81967	-1.29073	2.94208e-07	-1.81745	-1.2805
133453946	chr9:133453946:T:C	1.1462e-07	-1.35963	2.02305	8.75997e-08	-1.6836	2.43061	1.28479e-05	-1.56405	2.24276
133454367	chr9:133454367:T:C	9.62675e-09	-1.81366	-4.23322e-10	7.52797e-09	-1.70714	-4.23322e-10	1.23252e-06	-1.66542	-4.23322e-10
133454374	chr9:133454374:G:A	9.77604e-09	-1.79827	-4.23322e-10	7.82984e-09	-1.66782	-4.23322e-10	1.28927e-06	-1.6204	-4.23322e-10
133454467	chr9:133454467:G:A	1.05933e-07	0.584602	-4.23322e-10	4.10998e-08	-0.00976108	-4.23322e-10	7.32647e-06	0.117017	-4.23322e-10
133454541	chr9:133454541:G:A	1.46356e-08	-1.90926e-10	-1.39475	9.97498e-09	-1.90926e-10	-1.42568	1.55678e-06	-1.90926e-10	-1.43186
133454734	chr9:133454734:G:A	4.83633e-08	-1.90926e-10	-0.199467	3.04038e-08	-1.90926e-10	-0.311197	5.08635e-06	-1.90926e-10	-0.247915
133455007	chr9:133455007:G:T	1.4123e-08	-1.90926e-10	-1.43041	9.81436e-09	-1.90926e-10	-1.44192	1.54076e-06	-1.90926e-10	-1.4422
133455266	chr9:133455266:T:C	2.64026e-08	-1.90926e-10	-0.804745	1.66566e-08	-1.90926e-10	-0.912959	2.86329e-06	-1.90926e-10	-0.822504
133456177	chr9:133456177:C:T	1.40364e-08	-1.90926e-10	-1.43655	9.82716e-09	-1.90926e-10	-1.44061	1.54552e-06	-1.90926e-10	-1.43912
133456252	chr9:133456252:T:C	1.40717e-08	-1.90926e-10	-1.43404	9.81103e-09	-1.90926e-10	-1.44226	1.54173e-06	-1.90926e-10	-1.44157
133456358	chr9:133456358:G:T	2.2392e-08	-1.90926e-10	-0.969503	1.64888e-08	-1.90926e-10	-0.923084	2.77554e-06	-1.90926e-10	-0.853631
133456673	chr9:133456673:G:A	2.12257e-08	-1.90926e-10	-1.023	1.39262e-08	-1.90926e-10	-1.09199	2.31818e-06	-1.90926e-10	-1.0337
133457407	chr9:133457407:C:T	5.27305e-09	-1.60711	-0.808493	3.36655e-09	-1.7033	-0.808578	6.22716e-07	-1.65005	-0.698085
133457521	chr9:133457521:A:G	2.34862e-08	-1.90926e-10	-0.921794	1.51456e-08	-1.90926e-10	-1.00805	2.49294e-06	-1.90926e-10	-0.961012
133458126	chr9:133458126:T:C	5.84035e-09	-1.29427	-1.01914	2.38377e-09	-1.69117	-1.16591	4.58724e-07	-1.67766	-0.976117
133458632	chr9:133458632:A:G	5.26871e-09	-1.24421	-1.17222	2.99682e-09	-1.62597	-1.00224	3.96933e-07	-1.66613	-1.13234
133458756	chr9:133458756:A:G	1.44125e-08	-1.90926e-10	-1.41011	9.9836e-09	-1.90926e-10	-1.42482	1.55091e-06	-1.90926e-10	-1.43564
133459317	chr9:133459317:T:C	1.91579e-08	-1.90926e-10	-1.12549	1.39567e-08	-1.90926e-10	-1.08981	2.32502e-06	-1.90926e-10	-1.03075
133459348	chr9:133459348:C:T	3.67449e-08	-1.90926e-10	-0.474207	2.32053e-08	-1.90926e-10	-0.581384	3.43463e-06	-1.90926e-10	-0.640567
133459512	chr9:133459512:T:C	1.63896e-08	-1.28156	-4.23322e-10	9.22533e-09	-1.50381	-4.23322e-10	1.53936e-06	-1.44311	-4.23322e-10
133459656	chr9:133459656:C:G	2.59241e-09	-1.81341	-1.31221	1.91232e-09	-1.70751	-1.36994	3.26376e-07	-1.66425	-1.32993
133459696	chr9:133459696:C:T	2.22175e-08	-1.90926e-10	-0.977326	1.45343e-08	-1.90926e-10	-1.04925	2.4258e-06	-1.90926e-10	-0.988313
133460001	chr9:133460001:C:T	1.47308e-08	-1.90926e-10	-1.38827	1.06154e-08	-1.90926e-10	-1.36346	1.65636e-06	-1.90926e-10	-1.36985
133460785	chr9:133460785:G:C	1.94071e-07	0.850107	0.339911	3.21596e-08	-0.567815	0.312763	7.5004e-06	-0.250952	0.391432
133461126	chr9:133461126:T:G	5.28416e-09	-1.27996	-1.13353	3.06267e-09	-1.6486	-0.95788	4.05431e-07	-1.68598	-1.0913
133461400	chr9:133461400:T:C	2.09921e-08	-1.90926e-10	-1.03406	1.53098e-08	-1.90926e-10	-0.997268	2.57683e-06	-1.90926e-10	-0.927917
133461493	chr9:133461493:T:G	1.39608e-08	-1.90926e-10	-1.44195	9.90171e-09	-1.90926e-10	-1.43306	1.54389e-06	-1.90926e-10	-1.44017
133461735	chr9:133461735:T:C	3.009e-09	-1.62588	-1.35073	1.7607e-09	-1.80906	-1.35099	2.79851e-07	-1.80583	-1.34215
133462588	chr9:133462588:A:G	2.44225e-08	-1.90926e-10	-0.882705	1.98332e-08	-1.90926e-10	-0.738405	2.88066e-06	-1.90926e-10	-0.816456
133462696	chr9:133462696:G:A	1.09455e-08	-1.68528	-4.23322e-10	6.82552e-09	-1.8051	-4.23322e-10	1.09173e-06	-1.78672	-4.23322e-10
133463055	chr9:133463055:G:A	2.39401e-08	-1.90926e-10	-0.902652	1.51954e-08	-1.90926e-10	-1.00477	2.2779e-06	-1.90926e-10	-1.05122
133463314	chr9:133463314:G:A	1.6313e-08	-1.90926e-10	-1.28625	1.10886e-08	-1.90926e-10	-1.31985	1.77625e-06	-1.90926e-10	-1.29997
133463790	chr9:133463790:G:A	1.09668e-07	0.61925	-4.23322e-10	4.22465e-08	0.017757	-4.23322e-10	7.52602e-06	0.143891	-4.23322e-10
133464031	chr9:133464031:G:A	3.52149e-08	-1.90926e-10	-0.516739	2.24501e-08	-1.90926e-10	-0.614468	3.8363e-06	-1.90926e-10	-0.529968
133464442	chr9:133464442:G:A	2.812e-08	-1.90926e-10	-0.741728	1.89642e-08	-1.90926e-10	-0.783213	2.90845e-06	-1.90926e-10	-0.806854
133464924	chr9:133464924:TACTA:T	2.42555e-08	-1.90926e-10	-0.889564	1.60391e-08	-1.90926e-10	-0.950736	2.53255e-06	-1.90926e-10	-0.94525
133464927	chr9:133464927:T:C	1.60261e-08	-0.458546	-0.845444	8.69337e-09	-0.859726	-0.703476	1.22077e-06	-0.831246	-0.843748
133464959	chr9:133464959:T:C	2.48718e-06	-1.90926e-10	3.7407	1.26966e-06	-1.90926e-10	3.42074	0.000246457	-1.90926e-10	3.63271
133465306	chr9:133465306:G:A	5.09263e-09	-1.19882	-1.25159	2.34059e-09	-1.56101	-1.31435	3.83987e-07	-1.6152	-1.21642
133465701	chr9:133465701:GCA:G	2.14147e-08	-1.90926e-10	-1.01413	1.48341e-08	-1.90926e-10	-1.02884	2.40782e-06	-1.90926e-10	-0.995754
133465842	chr9:133465842:C:T	1.64324e-08	-1.90926e-10	-1.27895	1.13833e-08	-1.90926e-10	-1.29362	1.76024e-06	-1.90926e-10	-1.30902
133466061	chr9:133466061:T:C	1.17018e-07	-1.72316	2.40728	1.91469e-07	-1.79167	3.32063	1.23644e-05	-1.73522	2.37556
133466159	chr9:133466159:T:A	3.21486e-08	-1.65102	1.04318	3.46701e-08	-1.74639	1.56651	3.64316e-06	-1.66214	1.08052
133466210	chr9:133466210:C:G	1.54029e-08	-1.90926e-10	-1.34365	1.11505e-08	-1.90926e-10	-1.31428	1.82918e-06	-1.90926e-10	-1.27061
133466319	chr9:133466319:T:C	5.92644e-07	-1.90926e-10	2.30639	2.66297e-07	-1.90926e-10	1.85885	5.78568e-05	-1.90926e-10	2.1835
133466479	chr9:133466479:C:G	3.78438e-08	-1.90926e-10	-0.444742	2.90954e-08	-1.90926e-10	-0.355182	4.42534e-06	-1.90926e-10	-0.387129
133466604	chr9:133466604:G:A	3.04026e-09	-1.82752	-1.13874	2.03435e-09	-1.78347	-1.23212	3.49326e-07	-1.76419	-1.16203
133466696	chr9:133466696:C:T	1.63676e-08	-1.90926e-10	-1.28291	1.08415e-08	-1.90926e-10	-1.34239	1.75489e-06	-1.90926e-10	-1.31207
133466757	chr9:133466757:A:C	4.67007e-07	1.94236	0.125772	5.45673e-08	0.198326	0.0753444	1.42139e-05	0.604183	0.175562
133466857	chr9:133466857:T:C	2.56255e-09	-1.82795	-1.30926	1.76905e-09	-1.76749	-1.38783	2.89382e-07	-1.74368	-1.3708
133467006	chr9:133467006:C:T	2.6985e-08	-0.782927	-4.23322e-10	1.34128e-08	-1.12955	-4.23322e-10	2.11145e-06	-1.1271	-4.23322e-10
133467089	chr9:133467089:CAT:C	1.49633e-08	-1.90926e-10	-1.37261	1.0291e-08	-1.90926e-10	-1.39449	1.58589e-06	-1.90926e-10	-1.41333
133467315	chr9:133467315:G:C	1.07918e-07	-1.79937	2.40253	1.90355e-07	-1.82605	3.34917	1.20736e-05	-1.80255	2.4191
133467345	chr9:133467345:G:A	1.45924e-08	-1.90926e-10	-1.39771	1.05586e-08	-1.90926e-10	-1.36882	1.63552e-06	-1.90926e-10	-1.38251
133467614	chr9:133467614:T:A	3.88609e-09	-1.52039	-1.20041	2.11168e-09	-1.77183	-1.20645	3.39972e-07	-1.76474	-1.18863
133468234	chr9:133468234:C:T	4.00552e-08	0.26701	-0.65496	8.29043e-09	-0.921717	-0.688945	1.21256e-06	-1.00231	-0.679439
133468350	chr9:133468350:G:A	2.03675e-08	-1.90926e-10	-1.06427	1.33988e-08	-1.90926e-10	-1.1306	2.22834e-06	-1.90926e-10	-1.07322
133469294	chr9:133469294:G:A	1.89098e-08	-1.90926e-10	-1.13853	1.22874e-08	-1.90926e-10	-1.21719	2.01918e-06	-1.90926e-10	-1.17178
133469336	chr9:133469336:G:A	2.47673e-09	-1.79595	-1.37532	1.89715e-09	-1.65961	-1.4258	3.16621e-07	-1.60719	-1.41734
133469476	chr9:133469476:T:C	3.97632e-09	-1.45857	-1.23929	2.08908e-09	-1.74617	-1.24287	3.3514e-07	-1.73925	-1.22844
133469578	chr9:133469578:C:T	1.65455e-08	-1.90926e-10	-1.2721	1.14617e-08	-1.90926e-10	-1.28676	1.77098e-06	-1.90926e-10	-1.30294
133469764	chr9:133469764:G:A	9.84812e-09	-1.79093	-4.23322e-10	7.93888e-09	-1.65399	-4.23322e-10	1.3102e-06	-1.60429	-4.23322e-10
133469788	chr9:133469788:T:C	8.82902e-09	-1.00121	-0.898951	4.9005e-09	-1.4551	-0.681324	6.10708e-07	-1.51706	-0.850549
133469866	chr9:133469866:C:T	1.43015e-08	-1.90926e-10	-1.41784	1.02064e-08	-1.90926e-10	-1.40274	1.64482e-06	-1.90926e-10	-1.37685
133470797	chr9:133470797:T:G	9.78294e-08	-1.90926e-10	0.505017	5.72805e-08	-1.90926e-10	0.322198	9.998e-06	-1.90926e-10	0.427909
133471052	chr9:133471052:TG:T	1.55852e-08	-1.90926e-10	-1.33188	1.08366e-08	-1.90926e-10	-1.34283	1.67894e-06	-1.90926e-10	-1.35631
133471147	chr9:133471147:G:A	1.41205e-08	-1.90926e-10	-1.43058	9.94028e-09	-1.90926e-10	-1.42917	1.56533e-06	-1.90926e-10	-1.42638
133471364	chr9:133471364:C:T	1.43197e-08	-1.90926e-10	-1.41657	9.85575e-09	-1.90926e-10	-1.43771	1.54358e-06	-1.90926e-10	-1.44037
133471422	chr9:133471422:C:T	4.53256e-08	-1.90926e-10	-0.264336	3.48629e-08	-1.90926e-10	-0.17434	5.33049e-06	-1.90926e-10	-0.201033
133471786	chr9:133471786:G:A	9.80851e-09	-1.79496	-4.23322e-10	7.87169e-09	-1.66249	-4.23322e-10	1.29728e-06	-1.6142	-4.23322e-10
133471811	chr9:133471811:G:A	1.83368e-08	-0.0841075	-1.08519	8.96747e-09	-0.522972	-1.00919	1.38577e-06	-0.468565	-1.07965
133472018	chr9:133472018:G:T	1.87425e-08	-1.90926e-10	-1.14742	1.24351e-08	-1.90926e-10	-1.20524	2.01553e-06	-1.90926e-10	-1.1736
133472243	chr9:133472243:C:T	1.44376e-08	-1.90926e-10	-1.40837	1.00763e-08	-1.90926e-10	-1.41558	1.5728e-06	-1.90926e-10	-1.42162
133472463	chr9:133472463:A:C	1.73075e-08	-1.90926e-10	-1.22707	1.1922e-08	-1.90926e-10	-1.24737	1.84471e-06	-1.90926e-10	-1.26215
133472609	chr9:133472609:C:G	1.33672e-08	-1.48541	-4.23322e-10	1.07525e-08	-1.35063	-4.23322e-10	1.56506e-06	-1.42655	-4.23322e-10
133472783	chr9:133472783:G:A	1.39309e-08	-1.4441	-4.23322e-10	8.50014e-09	-1.58568	-4.23322e-10	1.36953e-06	-1.56001	-4.23322e-10
133472893	chr9:133472893:C:T	1.39967e-08	-1.90926e-10	-1.43939	9.90907e-09	-1.90926e-10	-1.43231	1.57615e-06	-1.90926e-10	-1.41949
133472926	chr9:133472926:T:G	1.81014e-07	-1.90926e-10	1.12037	8.73154e-08	-1.90926e-10	0.743764	1.81473e-05	-1.90926e-10	1.02405
133473065	chr9:133473065:A:C	3.17698e-09	-1.65778	-1.26449	2.13437e-09	-1.76243	-1.20516	3.47858e-07	-1.72639	-1.20404
133473458	chr9:133473458:G:A	1.23576e-08	-1.73478	0.170838	1.28417e-08	-1.82186	0.648796	1.16514e-06	-1.82684	0.105207
133473476	chr9:133473476:C:A	6.78654e-09	-1.57555	-0.587721	5.86137e-09	-1.67642	-0.28096	6.71304e-07	-1.66031	-0.612704
133474059	chr9:133474059:C:T	9.9027e-09	-1.7854	-4.23322e-10	8.02738e-09	-1.64291	-4.23322e-10	1.32715e-06	-1.59144	-4.23322e-10
133474570	chr9:133474570:T:C	1.42481e-08	-1.90926e-10	-1.42158	9.94718e-09	-1.90926e-10	-1.42847	1.56496e-06	-1.90926e-10	-1.42662
133474633	chr9:133474633:T:C	7.6674e-09	-0.978485	-1.06275	4.05519e-09	-1.44583	-0.879931	5.19672e-07	-1.50832	-1.02072
133474675	chr9:133474675:G:A	4.0123e-07	1.66058	0.25575	5.23527e-08	0.0502457	0.181994	1.31885e-05	0.387606	0.317264
133474837	chr9:133474837:T:C	2.47642e-08	-0.0244578	-0.844353	7.20599e-09	-0.895935	-0.854916	1.18839e-06	-0.86818	-0.8337
133475203	chr9:133475203:C:A	2.41853e-09	-1.77355	-1.4215	1.95239e-09	-1.61449	-1.44221	3.25126e-07	-1.55746	-1.44056
133475314	chr9:133475314:T:C	9.91465e-09	-1.78419	-4.23322e-10	8.02979e-09	-1.64261	-4.23322e-10	1.32652e-06	-1.59191	-4.23322e-10
133475337	chr9:133475337:G:A	2.20972e-08	-1.90926e-10	-0.982759	1.61646e-08	-1.90926e-10	-0.942937	2.72741e-06	-1.90926e-10	-0.871123
133475412	chr9:133475412:G:A	9.10351e-08	-1.90926e-10	0.433037	4.92558e-08	-1.90926e-10	0.171264	9.49795e-06	-1.90926e-10	0.376601
133475977	chr9:133475977:G:A	1.42761e-08	-1.90926e-10	-1.41962	9.81309e-09	-1.90926e-10	-1.44205	1.54979e-06	-1.90926e-10	-1.43636
133476483	chr9:133476483:A:G	1.47504e-08	-1.90926e-10	-1.38694	1.01428e-08	-1.90926e-10	-1.409	1.61491e-06	-1.90926e-10	-1.3952
133476654	chr9:133476654:C:G	1.66249e-08	-1.2673	-4.23322e-10	8.23739e-09	-1.61708	-4.23322e-10	1.24737e-06	-1.65344	-4.23322e-10
133476759	chr9:133476759:T:C	1.39574e-08	-1.90926e-10	-1.44219	9.82888e-09	-1.90926e-10	-1.44044	1.54253e-06	-1.90926e-10	-1.44105
133476807	chr9:133476807:G:A	2.32228e-08	-1.90926e-10	-0.933075	1.5189e-08	-1.90926e-10	-1.00519	2.51629e-06	-1.90926e-10	-0.951689
133477062	chr9:133477062:G:A	1.42534e-08	-1.90926e-10	-1.42121	9.96748e-09	-1.90926e-10	-1.42644	1.5592e-06	-1.90926e-10	-1.4303
133477293	chr9:133477293:A:G	2.14941e-08	-0.224558	-0.785871	6.02687e-09	-1.16411	-0.765421	1.00596e-06	-1.0895	-0.779029
133477633	chr9:133477633:G:A	1.95401e-08	-1.90926e-10	-1.10574	1.42233e-08	-1.90926e-10	-1.07088	2.3768e-06	-1.90926e-10	-1.00872
133477646	chr9:133477646:C:A	8.53798e-08	0.368902	-4.23322e-10	3.39472e-08	-0.200958	-4.23322e-10	6.10123e-06	-0.0659852	-4.23322e-10
133477746	chr9:133477746:C:T	1.39634e-08	-1.90926e-10	-1.44177	9.81356e-09	-1.90926e-10	-1.442	1.54069e-06	-1.90926e-10	-1.44225
133478286	chr9:133478286:G:A	7.22746e-08	-1.90926e-10	0.202265	3.98318e-08	-1.90926e-10	-0.0410975	7.5557e-06	-1.90926e-10	0.147827
133478402	chr9:133478402:T:C	1.49504e-08	-1.90926e-10	-1.37347	1.01334e-08	-1.90926e-10	-1.40993	1.57691e-06	-1.90926e-10	-1.41901
133478465	chr9:133478465:C:T	1.60313e-08	-1.30366	-4.23322e-10	1.22857e-08	-1.21733	-4.23322e-10	2.04489e-06	-1.15913	-4.23322e-10
133479731	chr9:133479731:G:A	5.16972e-08	-0.267363	0.134558	1.39639e-08	-1.18243	0.0931404	2.42532e-06	-1.10812	0.119605
133480222	chr9:133480222:C:T	2.76119e-08	-1.90926e-10	-0.759961	2.08534e-08	-1.90926e-10	-0.688248	2.9045e-06	-1.90926e-10	-0.808214
133480275	chr9:133480275:C:G	1.42792e-08	-1.90926e-10	-1.4194	9.92782e-09	-1.90926e-10	-1.43042	1.57285e-06	-1.90926e-10	-1.42159
133480688	chr9:133480688:T:C	1.39737e-08	-1.90926e-10	-1.44103	1.00477e-08	-1.90926e-10	-1.41842	1.58013e-06	-1.90926e-10	-1.41697
133480756	chr9:133480756:A:C	3.5062e-08	-0.52109	-4.23322e-10	1.70735e-08	-0.888237	-4.23322e-10	2.93553e-06	-0.797586	-4.23322e-10
133480981	chr9:133480981:A:G	9.9438e-08	1.95504	-1.43372	7.95984e-09	-0.242527	-1.40883	1.6354e-06	0.0542853	-1.43687
133481211	chr9:133481211:C:T	5.34371e-08	0.890404	-0.990107	1.94999e-08	0.204762	-0.960117	2.94642e-06	0.208244	-1.00213
133481572	chr9:133481572:T:C	1.72223e-08	-1.90926e-10	-1.232	1.27243e-08	-1.90926e-10	-1.18225	1.94993e-06	-1.90926e-10	-1.20668
133481937	chr9:133481937:AAAG:A	1.43045e-08	-1.90926e-10	-1.41763	1.03362e-08	-1.90926e-10	-1.39011	1.59487e-06	-1.90926e-10	-1.40768
133482398	chr9:133482398:C:T	2.29357e-08	-1.68228	0.736771	1.568e-08	-1.81557	0.842189	2.1449e-06	-1.79087	0.679489
133482710	chr9:133482710:T:C	1.88024e-07	2.58743	-1.42907	1.01211e-07	2.33249	-1.44104	2.12518e-05	2.60356	-1.42159
133482927	chr9:133482927:T:C	1.61115e-08	-1.32838	0.029703	9.21217e-09	-1.62228	0.117047	1.55136e-06	-1.52513	0.0897807
133483072	chr9:133483072:C:T	1.54485e-08	-1.65276	0.312061	1.31191e-08	-1.79816	0.646462	1.73412e-06	-1.80167	0.477692
133483237	chr9:133483237:G:A	2.87914e-08	-1.90926e-10	-0.718133	2.03744e-08	-1.90926e-10	-0.711484	3.03839e-06	-1.90926e-10	-0.763148
133483397	chr9:133483397:A:G	1.96652e-08	-1.90926e-10	-1.09936	1.45889e-08	-1.90926e-10	-1.0455	2.23433e-06	-1.90926e-10	-1.07054
133483631	chr9:133483631:G:A	3.18422e-09	-1.74246	-1.17754	2.18066e-09	-1.82513	-1.121	3.37707e-07	-1.82746	-1.13259
133483980	chr9:133483980:T:G	2.50169e-08	-1.90926e-10	-0.858656	1.58164e-08	-1.90926e-10	-0.964714	2.66656e-06	-1.90926e-10	-0.893688
133484506	chr9:133484506:A:G	8.02081e-09	-1.69597	-0.300196	4.72672e-09	-1.77729	-0.395244	9.31765e-07	-1.69754	-0.247609
133484577	chr9:133484577:G:A	3.87623e-08	-1.90926e-10	-0.42076	2.89303e-08	-1.90926e-10	-0.360874	4.42641e-06	-1.90926e-10	-0.386888
133484876	chr9:133484876:C:T	1.0484e-07	-1.90926e-10	0.574226	6.74588e-08	-1.90926e-10	0.485754	1.07489e-05	-1.90926e-10	0.500324
133485356	chr9:133485356:A:C	4.39736e-09	-1.80778	-0.789425	3.36591e-09	-1.82795	-0.684119	4.77559e-07	-1.8196	-0.793941
133485475	chr9:133485475:A:T	1.63167e-07	-1.90926e-10	1.01657	8.55486e-08	-1.90926e-10	0.723322	1.61168e-05	-1.90926e-10	0.905389
133485618	chr9:133485618:G:T	1.64014e-07	-1.90926e-10	1.02175	8.56989e-08	-1.90926e-10	0.725076	1.6161e-05	-1.90926e-10	0.908122
133485770	chr9:133485770:C:T	2.00498e-08	-1.90926e-10	-1.07999	1.34642e-08	-1.90926e-10	-1.12573	2.0464e-06	-1.90926e-10	-1.15839
133486161	chr9:133486161:G:A	2.0057e-08	-1.90926e-10	-1.07963	1.34691e-08	-1.90926e-10	-1.12536	2.04704e-06	-1.90926e-10	-1.15808
133486306	chr9:133486306:G:A	5.34415e-08	1.3426	-1.44222	8.72768e-09	-0.121718	-1.43755	1.53515e-06	-0.00784529	-1.438
133486360	chr9:133486360:T:A	2.7299e-09	-1.77919	-1.29476	1.97565e-09	-1.82097	-1.2239	3.05406e-07	-1.82774	-1.23285
133486409	chr9:133486409:AC:A	3.37204e-09	-1.77116	-1.09153	2.19727e-09	-1.82159	-1.11696	3.59617e-07	-1.80189	-1.0953
133486512	chr9:133486512:A:C	4.70193e-09	-1.59369	-0.936542	3.12991e-09	-1.74528	-0.839477	4.70041e-07	-1.7358	-0.893616
133487268	chr9:133487268:T:G	3.04802e-09	-1.79422	-1.1695	2.12194e-09	-1.81136	-1.16208	3.35048e-07	-1.78863	-1.17933
133487290	chr9:133487290:C:T	1.92461e-08	0.146821	-1.26772	7.48485e-09	-0.469605	-1.24328	1.18372e-06	-0.432135	-1.27368
133487468	chr9:133487468:C:T	3.89851e-08	-0.415027	-4.23322e-10	1.8339e-08	-0.816733	-4.23322e-10	3.18202e-06	-0.716961	-4.23322e-10
133488008	chr9:133488008:G:A	1.93998e-08	-1.90926e-10	-1.11294	1.33875e-08	-1.90926e-10	-1.13144	2.21856e-06	-1.90926e-10	-1.07762
133488067	chr9:133488067:G:A	1.4565e-08	-1.90926e-10	-1.39959	1.10252e-08	-1.90926e-10	-1.32558	1.72808e-06	-1.90926e-10	-1.32746
133488228	chr9:133488228:G:A	2.74378e-08	0.349393	-1.11568	1.08564e-08	-0.29404	-1.04697	1.63468e-06	-0.263803	-1.11923
133488366	chr9:133488366:C:T	2.58625e-08	-1.90926e-10	-0.825415	1.75677e-08	-1.90926e-10	-0.859701	2.72596e-06	-1.90926e-10	-0.871655
133488399	chr9:133488399:G:T	1.85383e-08	0.0845463	-1.24291	7.29631e-09	-0.522401	-1.21599	1.15147e-06	-0.484516	-1.24892
133488541	chr9:133488541:G:A	9.97893e-09	-1.79986	0.0221249	8.88883e-09	-1.82123	0.280258	1.27151e-06	-1.81788	0.183606
133488632	chr9:133488632:A:G	1.54489e-07	-1.76766	2.72958	1.18983e-07	-1.76489	2.81811	1.92598e-05	-1.70491	2.78846
133488961	chr9:133488961:C:T	3.28229e-08	-1.90926e-10	-0.587082	2.21403e-08	-1.90926e-10	-0.628366	3.43128e-06	-1.90926e-10	-0.641542
133489413	chr9:133489413:G:A	3.01965e-09	-1.7805	-1.19256	1.95606e-09	-1.82375	-1.23108	3.20827e-07	-1.79433	-1.217
133489482	chr9:133489482:C:A	2.54715e-08	-1.90926e-10	-0.840646	2.45193e-08	-1.90926e-10	-0.526304	3.22187e-06	-1.90926e-10	-0.704514
133489879	chr9:133489879:G:A	8.60204e-09	-1.33168	-0.594523	4.97453e-09	-1.82387	-0.297559	6.43583e-07	-1.82362	-0.491556
133489890	chr9:133489890:AG:A	8.73337e-09	-1.35289	-0.558162	5.20246e-09	-1.82107	-0.255565	6.70463e-07	-1.82111	-0.453155
133490272	chr9:133490272:G:A	2.51026e-09	-1.79077	-1.36706	1.67318e-09	-1.82627	-1.38476	2.69386e-07	-1.80302	-1.38307
133490302	chr9:133490302:C:T	2.48593e-09	-1.80807	-1.35949	1.68414e-09	-1.82787	-1.37664	2.67429e-07	-1.81713	-1.37625
133490353	chr9:133490353:C:T	1.40359e-08	-1.90926e-10	-1.43659	9.81779e-09	-1.90926e-10	-1.44157	1.54489e-06	-1.90926e-10	-1.43952
133490551	chr9:133490551:G:A	1.90421e-07	-1.90926e-10	1.17103	1.12074e-07	-1.90926e-10	0.993398	2.05542e-05	-1.90926e-10	1.14859
133491324	chr9:133491324:C:T	1.44242e-08	-1.52814	0.118839	1.21439e-08	-1.48948	0.260542	1.47298e-06	-1.61077	0.123583
133491326	chr9:133491326:G:A	6.73963e-08	0.132382	-4.23322e-10	7.26859e-09	-1.7422	-4.23322e-10	1.21063e-06	-1.68333	-4.23322e-10
133491785	chr9:133491785:C:T	7.67023e-08	-1.90926e-10	0.261723	4.89785e-08	-1.90926e-10	0.165619	8.13141e-06	-1.90926e-10	0.221258
133491801	chr9:133491801:C:T	5.05563e-08	-1.90926e-10	-0.15512	3.78208e-08	-1.90926e-10	-0.0929049	5.47571e-06	-1.90926e-10	-0.174154
133492482	chr9:133492482:C:T	9.5835e-09	-1.81817	-4.23322e-10	7.12381e-09	-1.76232	-4.23322e-10	1.10996e-06	-1.77015	-4.23322e-10
133492555	chr9:133492555:G:A	8.57848e-09	-1.66836	-0.260591	7.44154e-09	-1.64806	-0.0706236	1.09414e-06	-1.64767	-0.136846
133492803	chr9:133492803:C:T	3.92811e-09	-1.81151	-0.898534	3.4116e-09	-1.81842	-0.680159	4.86202e-07	-1.81126	-0.784343
133492859	chr9:133492859:T:C	6.31133e-08	-1.90926e-10	0.0667232	4.97378e-08	-1.90926e-10	0.181002	7.23485e-06	-1.90926e-10	0.104434
133492955	chr9:133492955:T:C	1.6778e-07	2.31944	-1.27499	1.02877e-08	-0.169351	-1.22546	1.82096e-06	-0.0313521	-1.24376
133493072	chr9:133493072:C:T	2.78203e-09	-1.65001	-1.40502	1.84865e-09	-1.67062	-1.44068	2.9619e-07	-1.67608	-1.41515
133493082	chr9:133493082:G:T	2.4265e-09	-1.77828	-1.41347	1.58541e-09	-1.82791	-1.43701	2.50673e-07	-1.82686	-1.43122
133493135	chr9:133493135:C:T	6.43469e-08	-1.90926e-10	0.0860811	3.98311e-08	-1.90926e-10	-0.0411149	6.66258e-06	-1.90926e-10	0.0220309
133493195	chr9:133493195:A:G	1.51673e-08	-1.35907	-4.23322e-10	8.4188e-09	-1.5953	-4.23322e-10	1.31974e-06	-1.59704	-4.23322e-10
133493230	chr9:133493230:C:T	2.68844e-07	2.61138	-1.09546	7.4378e-08	1.70564	-1.12224	1.55112e-05	1.99392	-1.12683
133493263	chr9:133493263:C:T	2.28823e-08	0.420391	-1.36824	4.46178e-09	-0.863169	-1.36705	8.03982e-07	-0.75099	-1.34166
133493537	chr9:133493537:A:G	1.70599e-06	4.16836	-0.80467	7.50227e-08	1.38835	-0.796318	1.39614e-05	1.5812	-0.819378
133493915	chr9:133493915:A:G	2.21611e-08	0.381503	-1.36137	4.36341e-09	-0.891697	-1.36081	7.95536e-07	-0.769798	-1.33342
133493929	chr9:133493929:GGCT:G	9.87377e-09	-1.39059	-0.397736	4.56146e-09	-1.82064	-0.387478	7.28876e-07	-1.82775	-0.362974
133493963	chr9:133493963:A:G	5.20415e-09	-0.988885	-1.43987	1.62711e-09	-1.81992	-1.41904	2.52682e-07	-1.82614	-1.42396
133494060	chr9:133494060:A:G	5.02e-09	-1.76563	-0.699146	2.95636e-09	-1.82647	-0.81534	4.77948e-07	-1.8275	-0.785229
133494083	chr9:133494083:A:G	1.23575e-08	-1.56395	-4.23322e-10	1.03014e-08	-1.39349	-4.23322e-10	1.58065e-06	-1.41664	-4.23322e-10
133494104	chr9:133494104:TAGGAGAGCCGGGGCAGGGCAGAGGGGCACAGGCCCCCAGACAC:T	1.58039e-08	-1.90926e-10	-1.31795	1.13574e-08	-1.90926e-10	-1.2959	1.74022e-06	-1.90926e-10	-1.32046
133494394	chr9:133494394:G:A	2.33664e-09	-1.79192	-1.43757	1.5805e-09	-1.82607	-1.44196	2.48913e-07	-1.82303	-1.4421
133494477	chr9:133494477:C:T	2.39435e-09	-1.78478	-1.42032	1.67565e-09	-1.82734	-1.38222	2.59118e-07	-1.82538	-1.39957
133494502	chr9:133494502:G:A	1.18644e-08	-1.60466	-4.23322e-10	9.50813e-09	-1.47362	-4.23322e-10	1.44421e-06	-1.50692	-4.23322e-10
133494663	chr9:133494663:A:G	1.20076e-08	-1.82421	0.231541	1.17901e-08	-1.78223	0.523725	1.31004e-06	-1.81307	0.208653
133495031	chr9:133495031:C:T	8.02037e-09	-1.45805	-0.538176	6.60229e-09	-1.77574	-0.0626086	6.96764e-07	-1.78286	-0.452919
133495299	chr9:133495299:A:C	9.83438e-09	-1.79232	-4.23322e-10	6.68075e-09	-1.82653	-4.23322e-10	1.05526e-06	-1.82069	-4.23322e-10
133495422	chr9:133495422:C:T	1.09238e-08	-1.541	-0.146257	9.13434e-09	-1.50025	-0.0134693	1.12293e-06	-1.61677	-0.14176
133495855	chr9:133495855:T:C	2.5341e-07	2.22246	-0.765656	2.15114e-08	0.141236	-0.798416	3.81416e-06	0.282375	-0.818129
133496384	chr9:133496384:A:G	1.61654e-08	-1.90926e-10	-1.29534	1.23679e-08	-1.90926e-10	-1.21066	1.95328e-06	-1.90926e-10	-1.20496
133496388	chr9:133496388:A:G	2.94051e-09	-1.55922	-1.44041	1.58303e-09	-1.82597	-1.44045	2.54826e-07	-1.80129	-1.44035
133496747	chr9:133496747:G:A	1.39949e-08	-1.90926e-10	-1.43951	9.82096e-09	-1.90926e-10	-1.44124	1.5409e-06	-1.90926e-10	-1.44211
133496760	chr9:133496760:G:T	1.33991e-07	2.05811	-1.23854	3.36982e-08	1.11923	-1.32755	6.37533e-06	1.26921	-1.29125
133496919	chr9:133496919:T:C	1.75306e-08	-1.90926e-10	-1.21426	1.16007e-08	-1.90926e-10	-1.2747	1.89023e-06	-1.90926e-10	-1.23778
133496947	chr9:133496947:C:A	2.65034e-07	-1.90926e-10	1.50165	2.1505e-07	-1.90926e-10	1.64511	2.93281e-05	-1.90926e-10	1.50407
133497360	chr9:133497360:G:A	3.95371e-07	-1.90926e-10	1.90162	3.25383e-07	-1.90926e-10	2.05924	4.37878e-05	-1.90926e-10	1.90488
133497550	chr9:133497550:G:T	7.33589e-09	-1.70598	-0.379445	7.31236e-09	-1.58999	-0.146208	8.24979e-07	-1.66763	-0.399239
133497560	chr9:133497560:A:G	5.36454e-09	-0.967667	-1.43073	1.65051e-09	-1.81482	-1.40986	2.55369e-07	-1.81089	-1.42863
133497739	chr9:133497739:G:A	1.48382e-08	-1.18176	-0.199242	8.57354e-09	-1.4547	-0.122385	1.45299e-06	-1.40636	-0.0944875
133497800	chr9:133497800:A:C	1.46556e-08	-1.90926e-10	-1.39338	1.10498e-08	-1.90926e-10	-1.32335	1.73636e-06	-1.90926e-10	-1.32269
133497880	chr9:133497880:T:G	1.67812e-08	-1.90926e-10	-1.25795	1.25379e-08	-1.90926e-10	-1.19701	1.88544e-06	-1.90926e-10	-1.24032
133498236	chr9:133498236:GGAGGGGCTAGT:G	1.77932e-08	-1.22705	0.0276611	1.03868e-08	-1.49128	0.10605	1.80915e-06	-1.44936	0.167735
133498308	chr9:133498308:G:A	2.02027e-07	-0.626621	1.85681	5.7835e-08	-1.45889	1.79072	1.35325e-05	-1.36201	2.09262
133498548	chr9:133498548:G:A	2.4681e-08	-0.585754	-0.286422	5.54781e-09	-1.72318	-0.289179	9.20911e-07	-1.71915	-0.237721
133498740	chr9:133498740:A:G	1.77062e-08	-1.02658	-0.177713	9.90336e-09	-1.33244	-0.100449	1.69208e-06	-1.27655	-0.0719653
133499068	chr9:133499068:G:A	1.61685e-08	-1.90926e-10	-1.29514	1.16483e-08	-1.90926e-10	-1.27061	1.77673e-06	-1.90926e-10	-1.2997
133499739	chr9:133499739:C:T	4.45201e-08	-0.852243	0.569975	3.21921e-08	-1.03678	0.782742	4.48861e-06	-1.07013	0.697194
133499740	chr9:133499740:A:T	2.17853e-08	-1.90926e-10	-0.996972	1.54959e-08	-1.90926e-10	-0.985188	2.37962e-06	-1.90926e-10	-1.00754
133500024	chr9:133500024:T:G	8.68197e-09	-0.946804	-0.970156	3.05954e-09	-1.719	-0.888502	4.77125e-07	-1.75801	-0.856441
133500396	chr9:133500396:C:T	1.01509e-08	-1.76064	-4.23322e-10	7.77118e-09	-1.67534	-4.23322e-10	1.20923e-06	-1.68449	-4.23322e-10
133500410	chr9:133500410:C:T	1.32999e-08	-0.0811785	-1.40928	3.32163e-09	-1.12021	-1.40509	6.00929e-07	-0.992043	-1.39171
133500721	chr9:133500721:C:T	1.55277e-08	0.0833825	-1.41896	3.65459e-09	-1.01458	-1.4152	6.66401e-07	-0.876721	-1.40362
133500778	chr9:133500778:G:A	2.04697e-07	-1.90926e-10	1.24332	1.25542e-07	-1.90926e-10	1.10688	2.27354e-05	-1.90926e-10	1.24945
133500864	chr9:133500864:G:A	1.41911e-08	-1.90926e-10	-1.42559	1.01154e-08	-1.90926e-10	-1.41171	1.56666e-06	-1.90926e-10	-1.42553
133500875	chr9:133500875:G:A	7.53589e-08	-1.90926e-10	0.244055	4.68699e-08	-1.90926e-10	0.121612	8.44546e-06	-1.90926e-10	0.259153
133501527	chr9:133501527:T:C	1.02044e-08	-1.75539	-4.23322e-10	6.72075e-09	-1.82056	-4.23322e-10	1.05383e-06	-1.82205	-4.23322e-10
133501837	chr9:133501837:T:C	3.74821e-08	-1.90926e-10	-0.454346	2.43187e-08	-1.90926e-10	-0.534517	4.24637e-06	-1.90926e-10	-0.428411
133502421	chr9:133502421:A:T	2.10516e-08	-1.90926e-10	-1.03123	1.53467e-08	-1.90926e-10	-0.994864	2.30639e-06	-1.90926e-10	-1.03879
133502918	chr9:133502918:A:G	1.3306e-08	-0.0551395	-1.43486	3.27255e-09	-1.10762	-1.43257	5.90386e-07	-0.9761	-1.42535
133503088	chr9:133503088:C:G	1.42472e-08	-1.90926e-10	-1.42165	1.01758e-08	-1.90926e-10	-1.40575	1.57284e-06	-1.90926e-10	-1.42159
133503936	chr9:133503936:G:A	1.62255e-08	0.0951385	-1.38676	3.48938e-09	-1.14181	-1.33423	5.87768e-07	-1.05307	-1.35283
133503970	chr9:133503970:G:GA	3.13072e-07	-1.90926e-10	1.66822	2.54891e-07	-1.90926e-10	1.81507	3.44592e-05	-1.90926e-10	1.6653
133504331	chr9:133504331:C:T	1.84506e-08	-0.681156	-0.481956	9.54753e-09	-1.05947	-0.410012	1.63129e-06	-0.996003	-0.389105
133504739	chr9:133504739:G:A	3.24664e-07	-1.90926e-10	1.70458	2.64741e-07	-1.90926e-10	1.85299	3.57676e-05	-1.90926e-10	1.70257
133504895	chr9:133504895:G:A	1.06344e-07	0.588469	-4.23322e-10	3.61876e-08	-0.137047	-4.23322e-10	6.85839e-06	0.0509971	-4.23322e-10
133505082	chr9:133505082:C:T	1.03827e-08	-0.578002	-1.16006	2.23334e-09	-1.73033	-1.19194	3.50976e-07	-1.71583	-1.20569
133505113	chr9:133505113:T:A	2.03525e-08	-1.90926e-10	-1.065	1.53755e-08	-1.90926e-10	-0.99299	2.33169e-06	-1.90926e-10	-1.02788
133505165	chr9:133505165:G:A	3.94019e-09	-1.28378	-1.4232	2.1113e-09	-1.56143	-1.41703	3.06933e-07	-1.62519	-1.43041
133505261	chr9:133505261:G:A	3.56271e-08	-1.90926e-10	-0.5051	2.56256e-08	-1.90926e-10	-0.482172	4.0582e-06	-1.90926e-10	-0.473736
133505539	chr9:133505539:G:A	2.28407e-08	-1.90926e-10	-0.949666	1.6116e-08	-1.90926e-10	-0.945953	2.33245e-06	-1.90926e-10	-1.02756
133505585	chr9:133505585:G:A	4.03915e-09	-1.35376	-1.32841	2.1654e-09	-1.73965	-1.21351	3.01929e-07	-1.71954	-1.3525
133506043	chr9:133506043:G:A	4.48027e-08	-1.90926e-10	-0.275939	2.81961e-08	-1.90926e-10	-0.38658	4.98925e-06	-1.90926e-10	-0.267191
133506146	chr9:133506146:G:A	1.31034e-08	-1.50534	-4.23322e-10	1.22965e-08	-1.21645	-4.23322e-10	1.8511e-06	-1.2587	-4.23322e-10
133506268	chr9:133506268:G:A	4.52011e-08	-1.90926e-10	-0.267088	2.85225e-08	-1.90926e-10	-0.375071	5.05229e-06	-1.90926e-10	-0.254634
133507800	chr9:133507800:C:T	3.91833e-08	-1.90926e-10	-0.409957	2.78369e-08	-1.90926e-10	-0.3994	4.60928e-06	-1.90926e-10	-0.346405
133508423	chr9:133508423:A:G	1.41613e-08	-1.90926e-10	-1.42769	9.82783e-09	-1.90926e-10	-1.44055	1.55345e-06	-1.90926e-10	-1.434
133508738	chr9:133508738:G:A	2.86152e-09	-1.59513	-1.43172	1.68433e-09	-1.80609	-1.3983	2.49165e-07	-1.82689	-1.43722
133508815	chr9:133508815:G:A	2.05505e-08	-1.90926e-10	-1.05532	1.26957e-08	-1.90926e-10	-1.1845	1.99784e-06	-1.90926e-10	-1.18241
133508935	chr9:133508935:A:G	9.50638e-09	-1.82625	-4.23322e-10	6.927e-09	-1.79034	-4.23322e-10	1.07289e-06	-1.80412	-4.23322e-10
133508939	chr9:133508939:G:A	3.53349e-08	-1.90926e-10	-0.513337	2.76453e-08	-1.90926e-10	-0.406306	4.07215e-06	-1.90926e-10	-0.470304
133509136	chr9:133509136:C:T	4.9477e-09	-1.33093	-1.14835	3.46049e-09	-1.39761	-1.08674	4.51816e-07	-1.53193	-1.13703
133509264	chr9:133509264:T:C	3.45141e-08	-1.90926e-10	-0.53684	2.24548e-08	-1.90926e-10	-0.614259	3.91239e-06	-1.90926e-10	-0.510328
133509668	chr9:133509668:C:T	1.85625e-08	0.0249264	-1.18199	4.64383e-09	-1.02503	-1.16519	8.30067e-07	-0.90717	-1.15355
133509774	chr9:133509774:G:A	4.97792e-09	-1.14488	-1.32832	2.85632e-09	-1.41127	-1.26496	3.87156e-07	-1.47664	-1.34677
133509890	chr9:133509890:G:A	1.42587e-08	-1.90926e-10	-1.42084	1.0002e-08	-1.90926e-10	-1.42297	1.55044e-06	-1.90926e-10	-1.43594
133509935	chr9:133509935:A:T	6.29224e-09	-0.885549	-1.35334	1.91394e-09	-1.80957	-1.26702	2.93942e-07	-1.80059	-1.29826
133510267	chr9:133510267:C:T	3.02151e-08	-1.90926e-10	-0.669867	1.97988e-08	-1.90926e-10	-0.740144	3.41665e-06	-1.90926e-10	-0.645814
133510274	chr9:133510274:G:A	3.16783e-09	-1.52387	-1.40129	1.82785e-09	-1.7772	-1.34542	2.58184e-07	-1.81587	-1.41269
133510655	chr9:133510655:G:T	1.01838e-08	-1.56818	-0.189223	7.62501e-09	-1.75115	0.0568194	1.0008e-06	-1.76519	-0.108487
133510795	chr9:133510795:C:T	1.26688e-07	-1.90926e-10	0.763523	1.2402e-07	-1.90926e-10	1.09468	1.60633e-05	-1.90926e-10	0.902061
133510900	chr9:133510900:C:T	1.00549e-08	-1.77015	-4.23322e-10	9.06517e-09	-1.52132	-4.23322e-10	1.30813e-06	-1.60588	-4.23322e-10
133510923	chr9:133510923:C:T	4.54088e-09	-1.56448	-1.00061	2.81317e-09	-1.71067	-0.980779	4.48634e-07	-1.70575	-0.970275
133510961	chr9:133510961:A:G	2.48213e-08	0.446737	-1.31324	3.88237e-09	-1.0261	-1.34322	6.04128e-07	-1.09524	-1.2832
133511136	chr9:133511136:C:T	1.67722e-07	2.07884	-1.03474	5.00784e-08	1.10671	-0.918887	7.48278e-06	1.20503	-1.0669
133511369	chr9:133511369:G:A	3.3852e-09	-1.49696	-1.36183	1.96569e-09	-1.7675	-1.28242	2.67111e-07	-1.81216	-1.38241
133511472	chr9:133511472:G:A	1.17667e-08	-1.61293	-4.23322e-10	7.55052e-09	-1.70415	-4.23322e-10	1.33403e-06	-1.58627	-4.23322e-10
133511473	chr9:133511473:T:TG	1.3957e-08	-1.90926e-10	-1.44223	9.82249e-09	-1.90926e-10	-1.44109	1.54191e-06	-1.90926e-10	-1.44146
133511613	chr9:133511613:C:T	2.27042e-08	0.444967	-1.40063	3.6086e-09	-1.024	-1.41845	5.46013e-07	-1.09739	-1.3822
133511919	chr9:133511919:TGTGTGTG:T	3.17531e-08	-0.952759	0.332543	2.11194e-08	-1.09086	0.415282	2.948e-06	-1.18704	0.393687
133512091	chr9:133512091:T:G	4.70035e-09	-1.68989	-0.840676	3.27276e-09	-1.73957	-0.800561	4.94018e-07	-1.77339	-0.806269
133512418	chr9:133512418:C:T	1.26416e-08	-1.15103	-0.390191	8.47216e-09	-1.2658	-0.323177	1.17929e-06	-1.36972	-0.339839
133512433	chr9:133512433:G:A	1.17786e-07	-1.90926e-10	0.69066	8.49859e-08	-1.90926e-10	0.716721	1.30724e-05	-1.90926e-10	0.696024
133512489	chr9:133512489:G:A	1.3052e-08	-1.50926	-4.23322e-10	9.34776e-09	-1.49063	-4.23322e-10	1.24894e-06	-1.65218	-4.23322e-10
133512504	chr9:133512504:T:G	1.11485e-07	-1.90926e-10	0.635686	1.05251e-07	-1.90926e-10	0.930585	1.40912e-05	-1.90926e-10	0.771077
133512590	chr9:133512590:G:A	2.47876e-08	-1.90926e-10	-0.867866	2.01639e-08	-1.90926e-10	-0.721869	2.83122e-06	-1.90926e-10	-0.83377
133512650	chr9:133512650:C:T	4.45072e-07	-1.90926e-10	2.02003	2.82942e-07	-1.90926e-10	1.91948	5.09374e-05	-1.90926e-10	2.05612
133512742	chr9:133512742:C:A	4.06289e-07	-1.90926e-10	1.92886	3.32916e-07	-1.90926e-10	2.08213	4.45731e-05	-1.90926e-10	1.92265
133512873	chr9:133512873:T:C	3.45647e-08	-1.90926e-10	-0.535375	2.24085e-08	-1.90926e-10	-0.616323	3.90931e-06	-1.90926e-10	-0.511116
133512978	chr9:133512978:A:G	3.68353e-09	-1.40535	-1.36899	2.36845e-09	-1.50204	-1.36149	3.49454e-07	-1.57036	-1.3555
133513173	chr9:133513173:A:G	4.18994e-09	-1.30791	-1.33761	2.63831e-09	-1.41607	-1.33955	3.88139e-07	-1.4943	-1.32657
133513472	chr9:133513472:C:T	9.49086e-09	-1.82788	-4.23322e-10	6.70634e-09	-1.82271	-4.23322e-10	1.05707e-06	-1.81898	-4.23322e-10
133513496	chr9:133513496:C:G	6.45793e-09	-0.784778	-1.42812	1.73397e-09	-1.79249	-1.38286	2.70784e-07	-1.78147	-1.39944
133513690	chr9:133513690:G:A	9.61833e-09	-1.08366	-0.730874	5.06381e-09	-1.82705	-0.276595	5.4586e-07	-1.82429	-0.655578
133514007	chr9:133514007:T:C	2.33484e-09	-1.79059	-1.43968	1.58339e-09	-1.82555	-1.44065	2.49488e-07	-1.82067	-1.44215
133514768	chr9:133514768:A:G	9.86434e-09	-1.75522	-0.0340593	7.25935e-09	-1.82797	0.0844976	1.09615e-06	-1.81534	0.0326749
133514927	chr9:133514927:C:T	1.61618e-08	-1.90926e-10	-1.29556	1.07329e-08	-1.90926e-10	-1.35245	1.74304e-06	-1.90926e-10	-1.31884
133515163	chr9:133515163:C:T	3.31993e-07	-1.90926e-10	1.7269	2.74482e-07	-1.90926e-10	1.88912	3.70498e-05	-1.90926e-10	1.73779
133515395	chr9:133515395:T:TC	6.25269e-07	-1.90926e-10	2.35997	5.22647e-07	-1.90926e-10	2.53314	6.98142e-05	-1.90926e-10	2.37136
133515673	chr9:133515673:C:A	2.47899e-08	-1.90926e-10	-0.867772	1.64378e-08	-1.90926e-10	-0.926178	2.77691e-06	-1.90926e-10	-0.853138
133516395	chr9:133516395:G:A	1.49527e-08	-1.90926e-10	-1.37332	1.03665e-08	-1.90926e-10	-1.38719	1.59631e-06	-1.90926e-10	-1.40678
133516414	chr9:133516414:A:G	3.39247e-09	-1.42186	-1.43479	1.90946e-09	-1.64852	-1.43042	2.80192e-07	-1.70798	-1.43878
133517363	chr9:133517363:C:T	1.35602e-08	-0.171688	-1.29938	6.84996e-09	-0.549744	-1.25178	1.27432e-06	-0.353055	-1.27901
133517391	chr9:133517391:C:T	2.41236e-08	-1.90926e-10	-0.895019	1.59722e-08	-1.90926e-10	-0.954916	2.703e-06	-1.90926e-10	-0.880115
133517594	chr9:133517594:A:G	3.56978e-09	-1.57594	-1.22976	3.84768e-09	-1.23188	-1.14641	5.44526e-07	-1.25799	-1.22433
133517689	chr9:133517689:G:A	2.42335e-08	0.496387	-1.38686	5.01802e-09	-0.764482	-1.34825	8.19224e-07	-0.705313	-1.36856
133517962	chr9:133517962:T:C	8.60857e-08	-1.90926e-10	0.377136	5.52085e-08	-1.90926e-10	0.285354	9.87092e-06	-1.90926e-10	0.415117
133517992	chr9:133517992:T:A	2.89649e-07	-1.90926e-10	1.59046	1.72181e-07	-1.90926e-10	1.42279	2.97089e-05	-1.90926e-10	1.51697
133518150	chr9:133518150:G:A	1.34896e-07	-1.90926e-10	0.826299	9.65563e-08	-1.90926e-10	0.844363	1.44216e-05	-1.90926e-10	0.79425
133518340	chr9:133518340:G:C	3.62322e-09	-1.4434	-1.34744	1.76178e-09	-1.79891	-1.36053	3.01069e-07	-1.73929	-1.3356
133518513	chr9:133518513:T:C	8.33952e-09	-1.36372	-0.593482	3.91914e-09	-1.78209	-0.5778	6.77826e-07	-1.70854	-0.554803
133519040	chr9:133519040:A:G	3.78976e-09	-1.32932	-1.41659	2.00766e-09	-1.59977	-1.42902	3.07802e-07	-1.64754	-1.40524
133519302	chr9:133519302:C:G	2.48814e-08	-1.90926e-10	-0.864089	1.92367e-08	-1.90926e-10	-0.768941	2.72028e-06	-1.90926e-10	-0.873741
133519312	chr9:133519312:A:G	5.46435e-09	-0.972121	-1.40784	3.57385e-09	-1.05625	-1.39587	6.20127e-07	-0.929768	-1.42254
133519454	chr9:133519454:G:A	5.72754e-08	-1.90926e-10	-0.0303369	3.83521e-08	-1.90926e-10	-0.0789546	6.52141e-06	-1.90926e-10	0.000614806
133519629	chr9:133519629:A:T	2.37724e-07	-1.90926e-10	1.3929	1.41459e-07	-1.90926e-10	1.22625	2.45276e-05	-1.90926e-10	1.32532
133519665	chr9:133519665:GC:G	2.1172e-07	-1.90926e-10	1.27706	1.75442e-07	-1.90926e-10	1.44154	2.3286e-05	-1.90926e-10	1.27338
133519668	chr9:133519668:C:T	1.99975e-07	-1.90926e-10	1.21999	1.65427e-07	-1.90926e-10	1.38276	2.19951e-05	-1.90926e-10	1.21634
133519721	chr9:133519721:T:TA	1.40275e-08	-1.90926e-10	-1.43719	9.81877e-09	-1.90926e-10	-1.44147	1.54559e-06	-1.90926e-10	-1.43907
133519727	chr9:133519727:GA:G	2.22701e-07	-1.90926e-10	1.32762	1.86083e-07	-1.90926e-10	1.50043	2.4633e-05	-1.90926e-10	1.32961
133519790	chr9:133519790:G:A	2.96649e-08	-1.90926e-10	-0.688244	2.16866e-08	-1.90926e-10	-0.64907	3.36144e-06	-1.90926e-10	-0.662108
133519966	chr9:133519966:A:C	2.95061e-09	-1.71263	-1.28356	2.56888e-09	-1.55662	-1.22567	3.60677e-07	-1.56648	-1.32777
133520315	chr9:133520315:A:G	2.56025e-09	-1.82727	-1.31084	2.07156e-09	-1.70933	-1.28813	3.25103e-07	-1.67404	-1.32405
133520331	chr9:133520331:A:G	3.36036e-09	-1.69003	-1.17613	2.11215e-09	-1.82675	-1.15131	3.06408e-07	-1.82775	-1.22957
133520496	chr9:133520496:T:G	3.51526e-08	-1.90926e-10	-0.518508	2.51972e-08	-1.90926e-10	-0.499032	3.89417e-06	-1.90926e-10	-0.514994
133520562	chr9:133520562:G:A	1.3192e-07	-1.90926e-10	0.803991	8.46762e-08	-1.90926e-10	0.713071	1.51604e-05	-1.90926e-10	0.844213
133520641	chr9:133520641:A:G	3.71501e-09	-1.8097	-0.956132	2.76849e-09	-1.78634	-0.921122	4.01554e-07	-1.76173	-1.02516
133520664	chr9:133520664:G:A	3.04096e-08	-1.90926e-10	-0.663449	1.90009e-08	-1.90926e-10	-0.781278	2.9024e-06	-1.90926e-10	-0.808937
133520765	chr9:133520765:T:TG	1.78748e-08	-1.90926e-10	-1.19481	1.42241e-08	-1.90926e-10	-1.07083	2.04377e-06	-1.90926e-10	-1.15968
133520926	chr9:133520926:T:C	1.75112e-07	-1.90926e-10	1.08722	1.0604e-07	-1.90926e-10	0.938049	1.83648e-05	-1.90926e-10	1.03596
133520999	chr9:133520999:C:T	1.52803e-08	-1.90926e-10	-1.35164	1.05434e-08	-1.90926e-10	-1.37026	1.66508e-06	-1.90926e-10	-1.36461
133521031	chr9:133521031:C:T	8.06299e-08	-1.90926e-10	0.311662	6.45247e-08	-1.90926e-10	0.441284	9.09349e-06	-1.90926e-10	0.333083
133521347	chr9:133521347:G:A	2.03909e-08	-1.90926e-10	-1.06312	1.62921e-08	-1.90926e-10	-0.935082	2.34765e-06	-1.90926e-10	-1.02106
133521499	chr9:133521499:C:T	2.43594e-07	-1.90926e-10	1.4173	1.48069e-07	-1.90926e-10	1.27192	2.78158e-05	-1.90926e-10	1.45113
133521635	chr9:133521635:A:G	1.71576e-08	-1.90926e-10	-1.23577	1.29283e-08	-1.90926e-10	-1.16634	1.94124e-06	-1.90926e-10	-1.21115
133521893	chr9:133521893:T:C	1.40963e-08	-1.90926e-10	-1.43229	1.01237e-08	-1.90926e-10	-1.41088	1.56486e-06	-1.90926e-10	-1.42668
133522244	chr9:133522244:G:A	2.48337e-09	-1.79135	-1.37724	2.48967e-09	-1.44243	-1.37118	4.4903e-07	-1.3157	-1.35944
133522460	chr9:133522460:G:A	2.08679e-08	-1.90926e-10	-1.04	1.58062e-08	-1.90926e-10	-0.96536	2.33254e-06	-1.90926e-10	-1.02752
133522677	chr9:133522677:C:A	9.61164e-09	-1.81523	-4.23322e-10	6.67113e-09	-1.82797	-4.23322e-10	1.05007e-06	-1.82562	-4.23322e-10
133522856	chr9:133522856:T:C	6.94634e-09	-1.78976	-0.350237	4.75485e-09	-1.80913	-0.357468	7.99308e-07	-1.82447	-0.274011
133522981	chr9:133522981:C:T	1.4127e-08	-1.90926e-10	-1.43012	1.00114e-08	-1.90926e-10	-1.42204	1.56314e-06	-1.90926e-10	-1.42778
133523001	chr9:133523001:C:T	1.79313e-08	-1.90926e-10	-1.19166	1.19827e-08	-1.90926e-10	-1.2423	1.93996e-06	-1.90926e-10	-1.21181
133523148	chr9:133523148:G:A	1.84663e-08	-1.90926e-10	-1.16226	1.23157e-08	-1.90926e-10	-1.21489	1.99572e-06	-1.90926e-10	-1.18347
133523230	chr9:133523230:G:T	1.4136e-08	-1.90926e-10	-1.42948	1.01021e-08	-1.90926e-10	-1.41302	1.56842e-06	-1.90926e-10	-1.42441
133523357	chr9:133523357:G:A	1.18082e-08	-1.60941	-4.23322e-10	7.17961e-09	-1.75452	-4.23322e-10	1.17456e-06	-1.71358	-4.23322e-10
133523366	chr9:133523366:A:G	1.54599e-08	-1.90926e-10	-1.33996	1.15591e-08	-1.90926e-10	-1.27829	1.73133e-06	-1.90926e-10	-1.32559
133523580	chr9:133523580:A:G	3.25408e-09	-1.77039	-1.1279	3.19163e-09	-1.58403	-0.981201	5.10347e-07	-1.44461	-1.10253
133523703	chr9:133523703:GAGAGAGAGAGAGAGAGAC:G	2.54909e-09	-1.70732	-1.43515	2.58439e-09	-1.33804	-1.43823	4.54979e-07	-1.23663	-1.42535
133524199	chr9:133524199:G:A	2.60023e-07	-1.90926e-10	1.48256	1.73764e-07	-1.90926e-10	1.43194	3.04231e-05	-1.90926e-10	1.54073
133524629	chr9:133524629:A:C	1.53587e-08	-1.50452	0.157994	9.44963e-09	-1.51046	0.0306728	1.45097e-06	-1.62008	0.117832
133524893	chr9:133524893:A:G	2.35353e-09	-1.78196	-1.44033	1.96971e-09	-1.61256	-1.43532	3.52719e-07	-1.47494	-1.44162
133524978	chr9:133524978:A:G	1.25566e-06	-1.90926e-10	3.05721	8.10078e-07	-1.90926e-10	2.97137	0.000144209	-1.90926e-10	3.09679
133525238	chr9:133525238:C:T	2.49273e-08	-1.90926e-10	-0.862244	1.65117e-08	-1.90926e-10	-0.921693	2.76858e-06	-1.90926e-10	-0.856142
133525936	chr9:133525936:G:A	9.02655e-09	-1.38495	-0.493085	1.15129e-08	-0.889989	-0.392306	2.15659e-06	-0.695535	-0.410414
133526809	chr9:133526809:C:G	1.41237e-08	-1.90926e-10	-1.43036	9.94762e-09	-1.90926e-10	-1.42843	1.588e-06	-1.90926e-10	-1.412
133527452	chr9:133527452:C:T	3.29875e-09	-1.67428	-1.21038	2.42768e-09	-1.68709	-1.15174	3.34968e-07	-1.75799	-1.2102
133527507	chr9:133527507:T:C	1.62832e-08	-1.90926e-10	-1.28807	1.1192e-08	-1.90926e-10	-1.31057	1.79075e-06	-1.90926e-10	-1.29184
133528238	chr9:133528238:C:T	1.81905e-08	-1.90926e-10	-1.17731	1.39909e-08	-1.90926e-10	-1.08735	2.03726e-06	-1.90926e-10	-1.16287
133528324	chr9:133528324:G:A	4.6715e-08	-1.90926e-10	-0.234142	3.22061e-08	-1.90926e-10	-0.253607	5.30839e-06	-1.90926e-10	-0.205188
133528375	chr9:133528375:G:A	3.63324e-09	-1.34583	-1.44225	2.46511e-09	-1.38791	-1.43562	3.69294e-07	-1.42839	-1.44225
133528460	chr9:133528460:G:A	2.83292e-08	-1.90926e-10	-0.734315	2.14742e-08	-1.90926e-10	-0.658911	3.3473e-06	-1.90926e-10	-0.666321
133528744	chr9:133528744:G:A	2.51708e-09	-1.72742	-1.42769	1.80672e-09	-1.73153	-1.40272	2.6357e-07	-1.78338	-1.42453
133528896	chr9:133528896:C:T	1.50796e-08	-1.90926e-10	-1.36487	1.06871e-08	-1.90926e-10	-1.35673	1.72985e-06	-1.90926e-10	-1.32644
133528943	chr9:133528943:G:A	1.42777e-08	-1.90926e-10	-1.41951	1.02406e-08	-1.90926e-10	-1.3994	1.58824e-06	-1.90926e-10	-1.41185
133529124	chr9:133529124:C:T	1.67728e-08	-1.90926e-10	-1.25845	1.13919e-08	-1.90926e-10	-1.29286	1.90243e-06	-1.90926e-10	-1.23134
133529126	chr9:133529126:T:C	1.79443e-08	-1.90926e-10	-1.19093	1.4106e-08	-1.90926e-10	-1.07916	1.9741e-06	-1.90926e-10	-1.19436
133529131	chr9:133529131:G:C	1.4165e-08	-1.90926e-10	-1.42744	9.98745e-09	-1.90926e-10	-1.42443	1.59515e-06	-1.90926e-10	-1.40751
133529283	chr9:133529283:T:C	1.50646e-08	-1.90926e-10	-1.36586	1.03195e-08	-1.90926e-10	-1.39172	1.68623e-06	-1.90926e-10	-1.35198
133529436	chr9:133529436:C:G	3.20107e-08	-1.90926e-10	-0.612138	2.65586e-08	-1.90926e-10	-0.44641	3.691e-06	-1.90926e-10	-0.568578
133529528	chr9:133529528:C:T	1.56013e-08	-1.90926e-10	-1.33086	1.18302e-08	-1.90926e-10	-1.25511	1.71881e-06	-1.90926e-10	-1.33284
133529551	chr9:133529551:A:T	1.57272e-08	-1.90926e-10	-1.32282	1.16962e-08	-1.90926e-10	-1.2665	1.77069e-06	-1.90926e-10	-1.30311
133529702	chr9:133529702:T:C	2.4659e-09	-1.73952	-1.43613	1.77462e-09	-1.74125	-1.41093	2.57025e-07	-1.79603	-1.43703
133529917	chr9:133529917:GA:G	3.75742e-08	-1.90926e-10	-0.45189	2.61549e-08	-1.90926e-10	-0.461728	4.04e-06	-1.90926e-10	-0.478231
133529936	chr9:133529936:C:T	1.48751e-08	-1.90926e-10	-1.37852	1.02143e-08	-1.90926e-10	-1.40198	1.66296e-06	-1.90926e-10	-1.36587
133530265	chr9:133530265:A:G	1.41157e-08	-1.90926e-10	-1.43092	1.01049e-08	-1.90926e-10	-1.41275	1.56452e-06	-1.90926e-10	-1.4269
133530360	chr9:133530360:G:A	1.65782e-08	-1.90926e-10	-1.27012	1.12597e-08	-1.90926e-10	-1.30453	1.8805e-06	-1.90926e-10	-1.24294
133530579	chr9:133530579:G:A	1.57564e-08	-1.90926e-10	-1.32096	1.17799e-08	-1.90926e-10	-1.25937	1.76876e-06	-1.90926e-10	-1.3042
133530670	chr9:133530670:C:G	4.12069e-09	-1.55467	-1.10752	4.30092e-09	-1.11574	-1.1512	8.45801e-07	-0.987917	-1.05403
133530851	chr9:133530851:C:T	4.12144e-09	-1.51708	-1.14493	4.40012e-09	-1.05362	-1.19051	8.66242e-07	-0.921357	-1.09671
133531247	chr9:133531247:A:G	1.40891e-08	-1.90926e-10	-1.43281	1.00726e-08	-1.90926e-10	-1.41594	1.56102e-06	-1.90926e-10	-1.42914
133531484	chr9:133531484:G:A	1.45838e-08	-1.90926e-10	-1.3983	1.06425e-08	-1.90926e-10	-1.36091	1.63023e-06	-1.90926e-10	-1.38575
133531561	chr9:133531561:G:A	1.88018e-08	-1.90926e-10	-1.14425	1.24905e-08	-1.90926e-10	-1.20079	2.02343e-06	-1.90926e-10	-1.16968
133531754	chr9:133531754:A:G	2.72054e-09	-1.68584	-1.39154	2.0131e-09	-1.68903	-1.33706	2.77675e-07	-1.76156	-1.39422
133531860	chr9:133531860:T:C	1.78071e-08	-1.90926e-10	-1.19861	1.36205e-08	-1.90926e-10	-1.11419	2.0106e-06	-1.90926e-10	-1.17604
133531936	chr9:133531936:C:T	2.5926e-09	-1.71157	-1.41397	1.89623e-09	-1.71475	-1.37114	2.67089e-07	-1.77849	-1.41616
133532073	chr9:133532073:C:T	4.44519e-09	-1.61821	-0.968175	2.43975e-09	-1.75017	-1.0837	4.20905e-07	-1.76761	-0.972209
133532266	chr9:133532266:G:A	2.71544e-09	-1.75232	-1.32694	1.99687e-09	-1.76281	-1.27137	2.87858e-07	-1.79438	-1.32538
133532712	chr9:133532712:A:G	4.47296e-09	-1.81527	-0.764887	4.36413e-09	-1.58983	-0.662512	7.13284e-07	-1.44677	-0.765578
133532918	chr9:133532918:G:A	2.40653e-09	-1.76414	-1.43589	1.69441e-09	-1.7626	-1.43583	2.56382e-07	-1.79893	-1.43663
133533118	chr9:133533118:G:A	1.66252e-08	-1.90926e-10	-1.26729	1.12124e-08	-1.90926e-10	-1.30874	1.80148e-06	-1.90926e-10	-1.28587
133533135	chr9:133533135:A:G	1.40199e-08	-1.90926e-10	-1.43773	9.87166e-09	-1.90926e-10	-1.4361	1.56765e-06	-1.90926e-10	-1.4249
133533182	chr9:133533182:T:C	1.67362e-08	-1.90926e-10	-1.26063	1.2151e-08	-1.90926e-10	-1.22835	1.87063e-06	-1.90926e-10	-1.2482
133533275	chr9:133533275:G:A	1.63984e-08	-1.90926e-10	-1.28102	1.09312e-08	-1.90926e-10	-1.33414	1.77457e-06	-1.90926e-10	-1.30092
133533285	chr9:133533285:G:C	1.40116e-08	-1.90926e-10	-1.43832	9.81294e-09	-1.90926e-10	-1.44206	1.5438e-06	-1.90926e-10	-1.44023
133533296	chr9:133533296:G:A	7.61524e-08	-1.90926e-10	0.254529	6.08542e-08	-1.90926e-10	0.382717	8.705e-06	-1.90926e-10	0.289422
133533448	chr9:133533448:A:T	7.6701e-09	-1.72471	-0.316163	8.31553e-09	-1.27964	-0.328003	1.51862e-06	-1.16905	-0.287621
133533490	chr9:133533490:C:T	3.04535e-09	-1.59773	-1.36686	2.11094e-09	-1.64047	-1.33816	3.0828e-07	-1.67342	-1.3778
133533588	chr9:133533588:T:C	1.40106e-08	-1.90926e-10	-1.43839	9.81279e-09	-1.90926e-10	-1.44208	1.54373e-06	-1.90926e-10	-1.44028
133533623	chr9:133533623:C:T	1.40816e-08	-1.90926e-10	-1.43334	9.92157e-09	-1.90926e-10	-1.43105	1.58001e-06	-1.90926e-10	-1.41705
133533863	chr9:133533863:C:T	1.06024e-08	-1.56304	-0.154082	1.00578e-08	-1.28941	-0.128013	1.64053e-06	-1.22777	-0.151688
133533893	chr9:133533893:C:T	7.00616e-09	-1.78884	-0.342581	8.66973e-09	-1.34992	-0.216007	1.30592e-06	-1.2511	-0.356471
133533916	chr9:133533916:C:T	6.30948e-08	-1.90926e-10	0.0664311	4.98214e-08	-1.90926e-10	0.182682	7.13931e-06	-1.90926e-10	0.0911404
133533953	chr9:133533953:A:G	1.06765e-08	-1.56506	-0.145103	1.01093e-08	-1.29316	-0.119147	1.64927e-06	-1.23125	-0.142889
133534193	chr9:133534193:C:T	5.60028e-09	-1.72761	-0.62778	6.24305e-09	-1.22699	-0.667306	9.68856e-07	-1.1999	-0.706216
133534331	chr9:133534331:G:A	1.69912e-08	-1.90926e-10	-1.24551	1.28797e-08	-1.90926e-10	-1.17011	1.88708e-06	-1.90926e-10	-1.23945
133535441	chr9:133535441:C:T	3.61218e-09	-1.36357	-1.43033	1.74407e-09	-1.72765	-1.44189	2.86376e-07	-1.69388	-1.43105
133535444	chr9:133535444:C:G	6.65011e-08	-1.79503	1.91404	4.32362e-08	-1.82779	1.86871	6.92519e-06	-1.82786	1.88854
133536042	chr9:133536042:T:C	5.89686e-08	-1.08631	1.08511	2.96738e-08	-1.58028	1.24478	4.19233e-06	-1.54745	1.10623
133536200	chr9:133536200:A:T	2.58669e-08	-1.59805	0.772804	1.99525e-08	-1.31501	0.582602	3.69602e-06	-1.27195	0.704729
133536303	chr9:133536303:G:A	2.67224e-08	-1.60201	0.809307	2.11332e-08	-1.32126	0.646339	3.96085e-06	-1.28034	0.782324
133536466	chr9:133536466:C:T	1.50643e-08	-1.90926e-10	-1.36588	1.07917e-08	-1.90926e-10	-1.34699	1.67525e-06	-1.90926e-10	-1.35851
133536484	chr9:133536484:A:C	6.94093e-09	-0.732657	-1.40811	4.51042e-09	-0.802319	-1.41705	8.55132e-07	-0.618574	-1.4124
133536800	chr9:133536800:A:G	1.68018e-08	-1.90926e-10	-1.25672	1.27664e-08	-1.90926e-10	-1.17895	1.88928e-06	-1.90926e-10	-1.23828
133536945	chr9:133536945:G:T	9.88196e-09	-1.60033	-0.187166	5.18202e-09	-1.78796	-0.292608	9.54374e-07	-1.73937	-0.181802
133536965	chr9:133536965:G:A	1.54902e-07	-1.90926e-10	0.964583	9.81897e-08	-1.90926e-10	0.861138	1.73549e-05	-1.90926e-10	0.979396
133537072	chr9:133537072:G:T	1.65565e-08	-1.90926e-10	-1.27143	1.19306e-08	-1.90926e-10	-1.24665	1.83785e-06	-1.90926e-10	-1.26588
133537293	chr9:133537293:G:C	1.72692e-08	-1.90926e-10	-1.22929	1.3179e-08	-1.90926e-10	-1.14714	1.94412e-06	-1.90926e-10	-1.20967
133538011	chr9:133538011:T:C	2.27178e-09	-1.81815	-1.43949	1.61791e-09	-1.81887	-1.42576	2.49658e-07	-1.82778	-1.43436
133538440	chr9:133538440:G:T	2.94227e-08	-0.699076	0.00263473	1.15436e-08	-1.32769	0.0480524	1.95355e-06	-1.24962	0.0447946
133538893	chr9:133538893:A:G	3.44434e-09	-1.73691	-1.10456	2.37195e-09	-1.74599	-1.11606	3.52975e-07	-1.78571	-1.13012
133538988	chr9:133538988:G:A	1.39882e-08	-1.90926e-10	-1.44	9.81644e-09	-1.90926e-10	-1.4417	1.54182e-06	-1.90926e-10	-1.44152
133538993	chr9:133538993:C:T	1.38354e-08	-1.45098	-4.23322e-10	9.19125e-09	-1.50751	-4.23322e-10	1.37166e-06	-1.55845	-4.23322e-10
133538995	chr9:133538995:C:A	2.68009e-07	-1.90926e-10	1.51281	1.5194e-07	-1.90926e-10	1.29773	2.17192e-05	-1.90926e-10	1.20372
133539025	chr9:133539025:C:T	1.02727e-08	-1.74872	-4.23322e-10	6.83477e-09	-1.80374	-4.23322e-10	1.0841e-06	-1.79373	-4.23322e-10
133539394	chr9:133539394:C:T	2.68392e-09	-1.82641	-1.26452	1.8302e-09	-1.73902	-1.38232	3.43647e-07	-1.69986	-1.24276
133539444	chr9:133539444:G:A	9.62499e-09	-1.81385	-4.23322e-10	7.01515e-09	-1.77769	-4.23322e-10	1.09673e-06	-1.78214	-4.23322e-10
133539463	chr9:133539463:C:T	1.40578e-08	-1.90926e-10	-1.43503	1.00399e-08	-1.90926e-10	-1.4192	1.55954e-06	-1.90926e-10	-1.43009
133539547	chr9:133539547:T:G	2.34174e-08	-1.90926e-10	-0.924729	1.78689e-08	-1.90926e-10	-0.842701	2.59806e-06	-1.90926e-10	-0.919712
133539920	chr9:133539920:T:A	6.68125e-09	-0.747449	-1.43145	4.91699e-09	-0.705838	-1.42723	9.19898e-07	-0.522194	-1.43577
133540191	chr9:133540191:G:A	1.4288e-08	-1.90926e-10	-1.41879	9.9177e-09	-1.90926e-10	-1.43144	1.57791e-06	-1.90926e-10	-1.41837
133540399	chr9:133540399:G:A	4.18303e-09	-1.42702	-1.22015	3.56782e-09	-1.23398	-1.21983	6.06941e-07	-1.16708	-1.20671
133540499	chr9:133540499:A:G	2.2803e-08	-1.90926e-10	-0.951314	1.52918e-08	-1.90926e-10	-0.998448	2.53557e-06	-1.90926e-10	-0.944059
133540843	chr9:133540843:C:A	4.87782e-09	-1.81342	-0.680086	3.9707e-09	-1.79514	-0.551683	5.12916e-07	-1.81659	-0.725525
133541087	chr9:133541087:T:G	2.52141e-09	-1.73305	-1.42034	1.58403e-09	-1.82468	-1.44111	2.57543e-07	-1.81607	-1.41498
133541530	chr9:133541530:C:A	2.491e-09	-1.72788	-1.43764	1.89817e-09	-1.66412	-1.42075	2.74166e-07	-1.7304	-1.43809
133541603	chr9:133541603:A:G	2.44816e-09	-1.76271	-1.42016	1.9042e-09	-1.68414	-1.39756	2.80001e-07	-1.72638	-1.42106
133541636	chr9:133541636:C:G	3.89441e-09	-1.45304	-1.26563	4.08316e-09	-1.06704	-1.25185	5.49339e-07	-1.24044	-1.23307
133541735	chr9:133541735:C:T	3.58286e-09	-1.55578	-1.24627	3.61642e-09	-1.21197	-1.2283	4.93545e-07	-1.37034	-1.21028
133541785	chr9:133541785:G:A	1.4113e-08	-1.90926e-10	-1.43111	9.83679e-09	-1.90926e-10	-1.43963	1.55592e-06	-1.90926e-10	-1.43241
133541816	chr9:133541816:A:T	2.44667e-09	-1.75107	-1.43241	1.89888e-09	-1.66958	-1.41492	2.80223e-07	-1.71377	-1.43287
133541969	chr9:133541969:A:G	2.8881e-09	-1.60361	-1.41399	1.8193e-09	-1.78535	-1.34196	2.72247e-07	-1.75656	-1.41896
133542086	chr9:133542086:C:T	2.46756e-09	-1.73325	-1.44173	1.87109e-09	-1.65919	-1.44005	2.73126e-07	-1.73063	-1.44166
133542107	chr9:133542107:G:A	1.00959e-08	-1.76607	-4.23322e-10	6.76915e-09	-1.81339	-4.23322e-10	1.07949e-06	-1.79798	-4.23322e-10
133542208	chr9:133542208:T:G	4.53219e-08	-0.264417	-4.23322e-10	1.96584e-08	-0.747259	-4.23322e-10	3.74095e-06	-0.555137	-4.23322e-10
133542232	chr9:133542232:C:T	2.4102e-09	-1.82347	-1.37503	1.89669e-09	-1.79173	-1.29392	2.68325e-07	-1.8106	-1.37943
133542238	chr9:133542238:G:A	2.33262e-09	-1.79186	-1.43935	1.73708e-09	-1.73185	-1.4417	2.6464e-07	-1.76363	-1.44023
133542267	chr9:133542267:A:G	7.81206e-09	-0.730223	-1.29232	6.71468e-09	-0.469771	-1.3517	1.38933e-06	-0.266406	-1.27925
133542537	chr9:133542537:A:C	1.68804e-08	-1.90926e-10	-1.25206	1.19825e-08	-1.90926e-10	-1.24231	1.8389e-06	-1.90926e-10	-1.26531
133542548	chr9:133542548:A:G	3.99965e-09	-1.42116	-1.27084	2.18976e-09	-1.725	-1.21697	3.10483e-07	-1.78105	-1.26305
133543251	chr9:133543251:A:G	3.72452e-09	-1.82335	-0.939916	3.32815e-09	-1.68266	-0.840682	4.68838e-07	-1.72155	-0.91042
133543440	chr9:133543440:C:T	1.19863e-08	-1.59444	-4.23322e-10	7.71526e-09	-1.68256	-4.23322e-10	1.27564e-06	-1.63102	-4.23322e-10
133543498	chr9:133543498:T:C	1.99756e-08	-1.90926e-10	-1.0837	1.40448e-08	-1.90926e-10	-1.08351	2.17466e-06	-1.90926e-10	-1.0976
133543547	chr9:133543547:T:C	2.51236e-09	-1.71611	-1.44087	2.6177e-09	-1.32916	-1.4343	3.52991e-07	-1.47801	-1.43778
133543694	chr9:133543694:C:A	1.39571e-08	-1.90926e-10	-1.44222	9.81139e-09	-1.90926e-10	-1.44222	1.54168e-06	-1.90926e-10	-1.4416
133543719	chr9:133543719:C:T	2.34897e-09	-1.82357	-1.40066	1.94643e-09	-1.69596	-1.3638	2.88292e-07	-1.72546	-1.3928
133543754	chr9:133543754:G:A	1.40176e-08	-1.90926e-10	-1.43789	9.86992e-09	-1.90926e-10	-1.43627	1.55048e-06	-1.90926e-10	-1.43591
133543821	chr9:133543821:T:C	2.44638e-09	-1.78662	-1.39698	2.91936e-09	-1.25785	-1.39655	4.07634e-07	-1.3669	-1.40497
133544054	chr9:133544054:T:C	1.49769e-08	-1.90926e-10	-1.3717	1.05908e-08	-1.90926e-10	-1.36578	1.64148e-06	-1.90926e-10	-1.37888
133544057	chr9:133544057:A:G	1.4937e-08	-1.90926e-10	-1.37437	1.05622e-08	-1.90926e-10	-1.36848	1.63737e-06	-1.90926e-10	-1.38139
133544134	chr9:133544134:C:G	8.54498e-08	-1.90926e-10	0.369721	5.09311e-08	-1.90926e-10	0.204711	9.24449e-06	-1.90926e-10	0.349551
133544298	chr9:133544298:A:G	1.49465e-08	-1.90926e-10	-1.37373	1.05682e-08	-1.90926e-10	-1.36792	1.63823e-06	-1.90926e-10	-1.38086
133544335	chr9:133544335:A:G	2.8119e-09	-1.79728	-1.24706	2.08383e-09	-1.81038	-1.18117	3.0908e-07	-1.82028	-1.22836
133544407	chr9:133544407:C:T	2.36409e-09	-1.8021	-1.41572	2.22695e-09	-1.53008	-1.39505	3.09649e-07	-1.64287	-1.40392
133544732	chr9:133544732:C:T	1.40452e-08	-1.90926e-10	-1.43592	9.894e-09	-1.90926e-10	-1.43383	1.5463e-06	-1.90926e-10	-1.43861
133545182	chr9:133545182:G:A	1.49768e-08	-1.90926e-10	-1.3717	1.05925e-08	-1.90926e-10	-1.36562	1.64176e-06	-1.90926e-10	-1.37871
133545262	chr9:133545262:T:C	1.48956e-08	-1.90926e-10	-1.37714	1.05326e-08	-1.90926e-10	-1.37129	1.63332e-06	-1.90926e-10	-1.38386
133545284	chr9:133545284:G:A	1.4919e-08	-1.90926e-10	-1.37557	1.05506e-08	-1.90926e-10	-1.36959	1.63577e-06	-1.90926e-10	-1.38236
133545287	chr9:133545287:C:T	1.40712e-08	-1.90926e-10	-1.43408	9.81845e-09	-1.90926e-10	-1.4415	1.55603e-06	-1.90926e-10	-1.43234
133545802	chr9:133545802:G:A	3.07098e-09	-1.80626	-1.14995	2.12409e-09	-1.70951	-1.26291	3.68926e-07	-1.74274	-1.1289
133546109	chr9:133546109:A:G	2.48195e-09	-1.75878	-1.41038	2.51442e-09	-1.41157	-1.39215	3.42307e-07	-1.54617	-1.40036
133546192	chr9:133546192:T:C	2.38927e-09	-1.79939	-1.40783	2.25539e-09	-1.52332	-1.38912	3.13358e-07	-1.638	-1.39689
133546215	chr9:133546215:T:A	1.54988e-08	-1.90926e-10	-1.33745	1.09769e-08	-1.90926e-10	-1.32997	1.69659e-06	-1.90926e-10	-1.34586
133546370	chr9:133546370:A:G	8.90589e-08	-1.90926e-10	0.411089	5.49773e-08	-1.90926e-10	0.281156	9.4309e-06	-1.90926e-10	0.369516
133546423	chr9:133546423:G:T	8.98206e-09	-0.860298	-1.02268	5.5532e-09	-0.996375	-1.01501	8.5914e-07	-1.00374	-1.02256
133546624	chr9:133546624:C:G	2.37377e-09	-1.8275	-1.38623	1.945e-09	-1.74815	-1.31235	2.73864e-07	-1.77808	-1.39151
133546636	chr9:133546636:C:T	1.39632e-08	-1.90926e-10	-1.44178	9.812e-09	-1.90926e-10	-1.44216	1.54188e-06	-1.90926e-10	-1.44147
133546663	chr9:133546663:C:T	3.31181e-09	-1.72314	-1.15757	3.07883e-09	-1.47025	-1.13097	4.42286e-07	-1.57821	-1.11206
133546919	chr9:133546919:C:T	2.5377e-09	-1.78668	-1.36027	2.46316e-09	-1.48813	-1.33619	3.42702e-07	-1.60126	-1.34411
133547048	chr9:133547048:C:T	1.48919e-08	-1.90926e-10	-1.37739	1.05365e-08	-1.90926e-10	-1.37092	1.63333e-06	-1.90926e-10	-1.38386
133547114	chr9:133547114:A:T	1.48892e-08	-1.90926e-10	-1.37757	1.05345e-08	-1.90926e-10	-1.37111	1.63305e-06	-1.90926e-10	-1.38403
133547174	chr9:133547174:C:T	5.72693e-09	-1.3545	-0.978528	3.10465e-09	-1.76115	-0.831717	4.13643e-07	-1.77962	-0.977608
133547224	chr9:133547224:C:T	1.47787e-08	-1.90926e-10	-1.38502	1.04548e-08	-1.90926e-10	-1.37871	1.62139e-06	-1.90926e-10	-1.39119
133547260	chr9:133547260:T:C	1.50243e-08	-1.90926e-10	-1.36854	1.06264e-08	-1.90926e-10	-1.36242	1.64673e-06	-1.90926e-10	-1.37569
133547332	chr9:133547332:C:T	5.30299e-09	-1.40928	-1.00066	2.93965e-09	-1.78057	-0.866897	3.99622e-07	-1.79639	-0.995322
133547512	chr9:133547512:A:T	2.84427e-09	-1.62213	-1.41077	1.69725e-09	-1.81069	-1.38607	2.56166e-07	-1.827	-1.40941
133547516	chr9:133547516:A:G	2.30563e-09	-1.8275	-1.41535	1.85547e-09	-1.74879	-1.35883	2.6667e-07	-1.77731	-1.41891
133547548	chr9:133547548:C:G	1.4931e-08	-1.90926e-10	-1.37477	1.05654e-08	-1.90926e-10	-1.36817	1.63739e-06	-1.90926e-10	-1.38137
133547598	chr9:133547598:C:T	1.14227e-08	-1.6426	-4.23322e-10	7.62852e-09	-1.69387	-4.23322e-10	1.2283e-06	-1.66885	-4.23322e-10
133547708	chr9:133547708:G:A	3.13148e-08	-1.90926e-10	-0.634117	2.23372e-08	-1.90926e-10	-0.619508	3.42763e-06	-1.90926e-10	-0.642606
133547724	chr9:133547724:C:G	1.40591e-08	-1.90926e-10	-1.43494	9.86562e-09	-1.90926e-10	-1.43671	1.55501e-06	-1.90926e-10	-1.43299
133547746	chr9:133547746:C:G	1.46785e-08	-1.90926e-10	-1.39182	1.0379e-08	-1.90926e-10	-1.38598	1.61118e-06	-1.90926e-10	-1.39751
133547858	chr9:133547858:G:A	1.46216e-08	-1.90926e-10	-1.39571	1.0337e-08	-1.90926e-10	-1.39003	1.60532e-06	-1.90926e-10	-1.40115
133547866	chr9:133547866:G:A	1.47058e-08	-1.90926e-10	-1.38997	1.04e-08	-1.90926e-10	-1.38396	1.61412e-06	-1.90926e-10	-1.39568
133547889	chr9:133547889:A:G	1.45722e-08	-1.90926e-10	-1.39909	1.03e-08	-1.90926e-10	-1.39362	1.60023e-06	-1.90926e-10	-1.40433
133547919	chr9:133547919:C:A	1.5066e-08	-1.90926e-10	-1.36577	1.06654e-08	-1.90926e-10	-1.35876	1.65168e-06	-1.90926e-10	-1.37268
133547931	chr9:133547931:G:C	1.49951e-08	-1.90926e-10	-1.37048	1.06129e-08	-1.90926e-10	-1.36369	1.64408e-06	-1.90926e-10	-1.3773
133547958	chr9:133547958:G:A	1.39585e-08	-1.90926e-10	-1.44212	9.81103e-09	-1.90926e-10	-1.44226	1.54146e-06	-1.90926e-10	-1.44175
133548008	chr9:133548008:A:T	1.49438e-08	-1.90926e-10	-1.37391	1.0575e-08	-1.90926e-10	-1.36727	1.63873e-06	-1.90926e-10	-1.38055
133548072	chr9:133548072:T:A	1.4931e-08	-1.90926e-10	-1.37477	1.05654e-08	-1.90926e-10	-1.36817	1.63739e-06	-1.90926e-10	-1.38137
133548087	chr9:133548087:A:G	1.49893e-08	-1.90926e-10	-1.37087	1.06007e-08	-1.90926e-10	-1.36484	1.64297e-06	-1.90926e-10	-1.37797
133548140	chr9:133548140:T:C	1.48374e-08	-1.90926e-10	-1.38106	1.04948e-08	-1.90926e-10	-1.37488	1.62749e-06	-1.90926e-10	-1.38743
133548377	chr9:133548377:G:A	1.50524e-08	-1.90926e-10	-1.36667	1.06537e-08	-1.90926e-10	-1.35986	1.6498e-06	-1.90926e-10	-1.37382
133548410	chr9:133548410:G:A	1.4931e-08	-1.90926e-10	-1.37477	1.05654e-08	-1.90926e-10	-1.36817	1.63739e-06	-1.90926e-10	-1.38137
133548459	chr9:133548459:G:A	5.41936e-09	-1.42981	-0.958416	3.00427e-09	-1.78643	-0.839299	4.13641e-07	-1.80139	-0.955843
133548513	chr9:133548513:A:G	2.42041e-08	-1.90926e-10	-0.891688	1.5851e-08	-1.90926e-10	-0.962533	2.60168e-06	-1.90926e-10	-0.918318
133548553	chr9:133548553:A:G	1.49373e-08	-1.90926e-10	-1.37435	1.05701e-08	-1.90926e-10	-1.36773	1.63805e-06	-1.90926e-10	-1.38097
133548587	chr9:133548587:A:G	1.49129e-08	-1.90926e-10	-1.37598	1.05525e-08	-1.90926e-10	-1.3694	1.63549e-06	-1.90926e-10	-1.38254
133548672	chr9:133548672:A:G	1.59489e-08	-1.90926e-10	-1.30882	1.13211e-08	-1.90926e-10	-1.29909	1.7448e-06	-1.90926e-10	-1.31783
133548698	chr9:133548698:T:TG	1.73472e-08	-1.90926e-10	-1.22478	1.17827e-08	-1.90926e-10	-1.25913	1.93076e-06	-1.90926e-10	-1.21656
133548713	chr9:133548713:C:G	1.43606e-08	-1.90926e-10	-1.41372	9.92289e-09	-1.90926e-10	-1.43092	1.59039e-06	-1.90926e-10	-1.41049
133548780	chr9:133548780:G:A	1.48537e-08	-1.90926e-10	-1.37996	1.05078e-08	-1.90926e-10	-1.37365	1.62961e-06	-1.90926e-10	-1.38613
133548830	chr9:133548830:A:G	1.48611e-08	-1.90926e-10	-1.37946	1.05048e-08	-1.90926e-10	-1.37393	1.6297e-06	-1.90926e-10	-1.38608
133548845	chr9:133548845:T:C	1.52651e-08	-1.90926e-10	-1.35264	1.08076e-08	-1.90926e-10	-1.34551	1.67224e-06	-1.90926e-10	-1.36031
133549409	chr9:133549409:A:G	1.52527e-08	-1.90926e-10	-1.35345	1.07958e-08	-1.90926e-10	-1.34661	1.67059e-06	-1.90926e-10	-1.3613
133549709	chr9:133549709:A:G	1.58741e-08	-1.90926e-10	-1.31352	1.12699e-08	-1.90926e-10	-1.30363	1.73611e-06	-1.90926e-10	-1.32283
133549815	chr9:133549815:G:A	2.28112e-09	-1.82419	-1.42935	1.59266e-09	-1.81953	-1.44083	2.50369e-07	-1.82799	-1.4313
133550072	chr9:133550072:A:T	1.52481e-08	-1.90926e-10	-1.35375	1.07841e-08	-1.90926e-10	-1.34769	1.66949e-06	-1.90926e-10	-1.36196
133550486	chr9:133550486:A:G	3.01625e-09	-1.69697	-1.27722	1.9316e-09	-1.77991	-1.28751	3.12491e-07	-1.77683	-1.26082
133550639	chr9:133550639:G:A	4.5457e-09	-1.20451	-1.35951	3.93827e-09	-1.02095	-1.33407	6.20115e-07	-0.979817	-1.37251
133550778	chr9:133550778:C:T	3.11219e-09	-1.59579	-1.34709	1.92903e-09	-1.71472	-1.35402	3.10789e-07	-1.71037	-1.33275
133550823	chr9:133550823:T:A	1.60486e-08	-1.90926e-10	-1.30259	1.13917e-08	-1.90926e-10	-1.29288	1.75461e-06	-1.90926e-10	-1.31223
133551282	chr9:133551282:C:T	2.53386e-08	-1.90926e-10	-0.845878	1.68056e-08	-1.90926e-10	-0.904052	2.81051e-06	-1.90926e-10	-0.841111
133551441	chr9:133551441:C:T	1.49405e-08	-1.90926e-10	-1.37414	1.02156e-08	-1.90926e-10	-1.40185	1.65891e-06	-1.90926e-10	-1.36831
133551599	chr9:133551599:A:G	4.64802e-09	-1.10775	-1.43401	2.99862e-09	-1.18999	-1.43762	4.24874e-07	-1.30545	-1.42499
133551922	chr9:133551922:T:C	5.26601e-09	-1.46936	-0.947572	4.7974e-09	-1.27697	-0.880723	5.97164e-07	-1.41919	-0.97085
133551997	chr9:133551997:T:A	4.63586e-09	-1.11425	-1.43014	2.99183e-09	-1.19537	-1.43451	4.25259e-07	-1.31003	-1.4195
133552332	chr9:133552332:GTTGAATC:G	4.64772e-09	-1.54696	-0.994875	2.88337e-09	-1.81562	-0.851189	3.89851e-07	-1.82262	-0.99385
133552387	chr9:133552387:T:C	5.64052e-09	-0.91641	-1.43182	3.61082e-09	-1.01132	-1.43051	4.91458e-07	-1.15855	-1.4263
133552873	chr9:133552873:A:T	1.06883e-07	0.593529	-4.23322e-10	5.01758e-08	0.189769	-4.23322e-10	7.52652e-06	0.143956	-4.23322e-10
133552938	chr9:133552938:C:T	4.78958e-08	-1.90926e-10	-0.20918	3.42483e-08	-1.90926e-10	-0.192125	5.23387e-06	-1.90926e-10	-0.219324
133553137	chr9:133553137:C:T	1.45233e-08	-1.90926e-10	-1.40245	1.03521e-08	-1.90926e-10	-1.38858	1.59844e-06	-1.90926e-10	-1.40545
133553201	chr9:133553201:T:G	8.85996e-08	-1.90926e-10	0.405919	6.38481e-08	-1.90926e-10	0.430743	9.35099e-06	-1.90926e-10	0.361007
133553260	chr9:133553260:C:T	1.18177e-08	-1.60861	-4.23322e-10	6.68044e-09	-1.82658	-4.23322e-10	1.04966e-06	-1.82601	-4.23322e-10
133553366	chr9:133553366:C:T	1.39966e-08	-1.90926e-10	-1.43939	9.85943e-09	-1.90926e-10	-1.43733	1.549e-06	-1.90926e-10	-1.43686
133553609	chr9:133553609:G:A	2.57905e-09	-1.81234	-1.31844	1.80972e-09	-1.78319	-1.34941	2.86802e-07	-1.813	-1.31044
133554044	chr9:133554044:G:A	1.65889e-08	-1.26948	-4.23322e-10	1.05272e-08	-1.3718	-4.23322e-10	1.77516e-06	-1.30059	-4.23322e-10
133554049	chr9:133554049:C:T	3.29959e-09	-1.80117	-1.08324	3.20911e-09	-1.52448	-1.03529	5.18052e-07	-1.47369	-1.05847
133554647	chr9:133554647:C:T	1.59101e-08	-1.90926e-10	-1.31125	1.09394e-08	-1.90926e-10	-1.33339	1.75104e-06	-1.90926e-10	-1.31427
133554678	chr9:133554678:G:A	1.55169e-08	-1.33628	-4.23322e-10	9.98939e-09	-1.42424	-4.23322e-10	1.69037e-06	-1.34953	-4.23322e-10
133555301	chr9:133555301:C:G	2.90048e-09	-1.59103	-1.4223	1.80894e-09	-1.71067	-1.42235	2.76568e-07	-1.74639	-1.41338
133555378	chr9:133555378:A:G	2.64057e-09	-1.78581	-1.3214	1.86925e-09	-1.80288	-1.29734	2.99519e-07	-1.7474	-1.33266
133555838	chr9:133555838:C:T	1.65737e-08	-1.90926e-10	-1.27039	1.14393e-08	-1.90926e-10	-1.28871	1.84616e-06	-1.90926e-10	-1.26137
133555922	chr9:133555922:C:T	2.83706e-09	-1.68879	-1.34665	2.48445e-09	-1.48472	-1.33099	3.69836e-07	-1.54491	-1.32426
133556558	chr9:133556558:G:A	1.24336e-08	-0.117432	-1.44037	4.60428e-09	-0.757061	-1.44172	7.45378e-07	-0.726665	-1.44167
133556823	chr9:133556823:C:A	1.01743e-08	-0.526082	-1.23227	4.19367e-09	-1.01465	-1.27754	7.29463e-07	-0.90267	-1.28725
133557075	chr9:133557075:G:A	9.53874e-09	-1.82285	-4.23322e-10	7.02073e-09	-1.7769	-4.23322e-10	1.07029e-06	-1.80654	-4.23322e-10
133557471	chr9:133557471:C:T	1.41315e-08	-1.90926e-10	-1.4298	9.97153e-09	-1.90926e-10	-1.42603	1.55703e-06	-1.90926e-10	-1.4317
133557510	chr9:133557510:G:C	1.20385e-08	-0.908813	-0.681287	1.08181e-08	-0.858121	-0.486425	1.42878e-06	-0.86359	-0.654065
133557631	chr9:133557631:G:T	1.19922e-08	-0.154442	-1.43951	6.02526e-09	-0.49305	-1.43675	9.60791e-07	-0.472786	-1.44169
133557816	chr9:133557816:G:A	1.40338e-08	-1.90926e-10	-1.43674	9.979e-09	-1.90926e-10	-1.42528	1.55489e-06	-1.90926e-10	-1.43307
133557843	chr9:133557843:G:A	7.14341e-09	-0.773798	-1.33822	3.09684e-09	-1.21835	-1.37704	5.49359e-07	-1.10436	-1.36912
133557950	chr9:133557950:C:T	3.02034e-08	-1.90926e-10	-0.670252	2.41936e-08	-1.90926e-10	-0.539675	3.40639e-06	-1.90926e-10	-0.648824
133558376	chr9:133558376:A:G	1.57665e-08	-1.10603	-0.214293	7.6224e-09	-1.31317	-0.381504	1.29239e-06	-1.34389	-0.274086
133558476	chr9:133558476:C:T	1.05231e-06	2.88053	-4.23322e-10	9.67901e-07	3.14937	-4.23322e-10	0.000143347	3.09079	-4.23322e-10
133560208	chr9:133560208:G:A	2.85478e-09	-1.62535	-1.40387	2.92082e-09	-1.22604	-1.42786	3.77855e-07	-1.44067	-1.40705
133560265	chr9:133560265:A:G	2.33076e-09	-1.82775	-1.40426	1.91851e-09	-1.67625	-1.39796	2.9156e-07	-1.70826	-1.39873
133560310	chr9:133560310:G:A	9.68551e-09	-1.80758	-4.23322e-10	6.67146e-09	-1.82792	-4.23322e-10	1.05381e-06	-1.82206	-4.23322e-10
133560573	chr9:133560573:C:T	1.69791e-08	-1.90926e-10	-1.24623	1.22448e-08	-1.90926e-10	-1.22066	1.87733e-06	-1.90926e-10	-1.24463
133560588	chr9:133560588:G:A	3.96788e-08	-1.90926e-10	-0.397392	2.55525e-08	-1.90926e-10	-0.485029	4.49846e-06	-1.90926e-10	-0.37074
133560755	chr9:133560755:G:A	4.14769e-08	-1.90926e-10	-0.35307	2.66603e-08	-1.90926e-10	-0.442587	4.70494e-06	-1.90926e-10	-0.325863
133561003	chr9:133561003:C:T	2.51652e-09	-1.72321	-1.43212	1.59481e-09	-1.81675	-1.44226	2.54974e-07	-1.81272	-1.42835
133561049	chr9:133561049:A:G	1.44438e-08	-1.90926e-10	-1.40794	1.03296e-08	-1.90926e-10	-1.39075	1.60166e-06	-1.90926e-10	-1.40343
133561321	chr9:133561321:A:G	3.44954e-09	-1.4134	-1.42657	2.34227e-09	-1.46218	-1.41246	3.09994e-07	-1.61981	-1.42587
133561397	chr9:133561397:C:G	1.9073e-08	-1.90926e-10	-1.12993	1.38491e-08	-1.90926e-10	-1.09754	2.09491e-06	-1.90926e-10	-1.13497
133561506	chr9:133561506:G:A	2.63644e-09	-1.66662	-1.44216	1.6368e-09	-1.80191	-1.43111	2.55654e-07	-1.79702	-1.44139
133561513	chr9:133561513:TC:T	4.1237e-09	-1.32275	-1.33871	4.31653e-09	-1.00436	-1.25895	5.74526e-07	-1.06883	-1.35986
133561740	chr9:133561740:A:G	1.59954e-08	-1.90926e-10	-1.30591	1.14014e-08	-1.90926e-10	-1.29203	1.74797e-06	-1.90926e-10	-1.31602
133561792	chr9:133561792:T:G	8.13835e-09	-0.962492	-1.01913	9.15484e-09	-0.570386	-0.941094	1.01965e-06	-0.856824	-0.998189
133561927	chr9:133561927:T:G	3.30708e-09	-1.47102	-1.41112	2.26331e-09	-1.51639	-1.39254	3.02332e-07	-1.66036	-1.41034
133562063	chr9:133562063:G:A	3.2584e-09	-1.47639	-1.42059	2.22555e-09	-1.52098	-1.40477	2.98446e-07	-1.66374	-1.41991
133562974	chr9:133562974:CT:C	1.39848e-08	-1.90926e-10	-1.44024	9.81561e-09	-1.90926e-10	-1.44179	1.54601e-06	-1.90926e-10	-1.4388
133562990	chr9:133562990:C:T	1.39603e-08	-1.90926e-10	-1.44199	9.81525e-09	-1.90926e-10	-1.44183	1.54072e-06	-1.90926e-10	-1.44223
133563068	chr9:133563068:G:T	3.54319e-08	-1.90926e-10	-0.510594	2.30078e-08	-1.90926e-10	-0.589928	4.01432e-06	-1.90926e-10	-0.484608
133563087	chr9:133563087:C:T	1.70194e-07	-1.90926e-10	1.05873	1.43716e-07	-1.90926e-10	1.24207	1.92585e-05	-1.90926e-10	1.08348
133563093	chr9:133563093:A:G	2.52773e-08	-0.848301	-4.23322e-10	1.46716e-08	-1.03985	-4.23322e-10	2.3012e-06	-1.04104	-4.23322e-10
133563330	chr9:133563330:G:A	3.99133e-08	0.567158	-0.958657	4.77721e-08	1.05048	-0.9098	6.38083e-06	0.9054	-0.926578
133563434	chr9:133563434:GTAAGTGTCAAGCCTGTGGGCGTTGTCAC:G	1.43197e-08	-1.90926e-10	-1.41657	1.02748e-08	-1.90926e-10	-1.39607	1.59232e-06	-1.90926e-10	-1.40928
133564966	chr9:133564966:G:A	3.01589e-09	-1.53384	-1.44047	1.7409e-09	-1.73466	-1.4367	2.74682e-07	-1.7282	-1.43842
133565112	chr9:133565112:A:C	9.97718e-09	-1.77791	-4.23322e-10	7.24353e-09	-1.74565	-4.23322e-10	1.12433e-06	-1.75729	-4.23322e-10
133565434	chr9:133565434:A:G	1.42499e-07	-1.90926e-10	0.881128	1.19952e-07	-1.90926e-10	1.06133	1.61342e-05	-1.90926e-10	0.906463
133565497	chr9:133565497:G:A	2.29251e-09	-1.82429	-1.42427	1.59937e-09	-1.81433	-1.44182	2.53227e-07	-1.82719	-1.42076
133565506	chr9:133565506:A:G	8.83363e-08	1.46646	-1.06352	9.59965e-08	1.80211	-0.963566	8.05728e-06	1.24278	-1.03068
133565547	chr9:133565547:G:T	2.87001e-08	-0.721308	-4.23322e-10	2.39541e-08	-0.549624	-4.23322e-10	3.47803e-06	-0.628011	-4.23322e-10
133565742	chr9:133565742:A:G	3.86583e-09	-1.34178	-1.38425	2.6492e-09	-1.39237	-1.35914	3.40678e-07	-1.56754	-1.38376
133566225	chr9:133566225:T:G	3.75801e-09	-1.32558	-1.42874	1.96412e-09	-1.60847	-1.44225	3.17248e-07	-1.59881	-1.42374
133566364	chr9:133566364:C:T	1.06687e-08	-1.71089	-4.23322e-10	7.10865e-09	-1.76445	-4.23322e-10	1.1117e-06	-1.76859	-4.23322e-10
133566539	chr9:133566539:C:T	3.78775e-09	-1.31805	-1.42839	1.97668e-09	-1.60209	-1.44226	3.19314e-07	-1.59273	-1.42333
133567003	chr9:133567003:C:T	1.58861e-08	-1.90926e-10	-1.31276	1.13673e-08	-1.90926e-10	-1.29502	1.74108e-06	-1.90926e-10	-1.31997
133567097	chr9:133567097:G:A	9.66958e-09	-1.80922	-4.23322e-10	6.95171e-09	-1.78678	-4.23322e-10	1.08584e-06	-1.79212	-4.23322e-10
133567164	chr9:133567164:C:T	1.40886e-08	-1.90926e-10	-1.43285	9.81935e-09	-1.90926e-10	-1.44141	1.55984e-06	-1.90926e-10	-1.4299
133567182	chr9:133567182:G:A	2.29841e-08	-1.90926e-10	-0.943404	1.73473e-08	-1.90926e-10	-0.872324	2.58403e-06	-1.90926e-10	-0.925124
133567256	chr9:133567256:C:T	1.11188e-08	-0.63805	-1.03152	5.48844e-09	-0.912996	-1.11012	8.78221e-07	-0.942875	-1.06146
133567276	chr9:133567276:C:T	1.53653e-07	-1.90926e-10	0.956491	1.29857e-07	-1.90926e-10	1.14067	1.74103e-05	-1.90926e-10	0.982586
133567444	chr9:133567444:G:A	4.09692e-09	-1.70684	-0.961129	2.84164e-09	-1.75852	-0.922857	4.23682e-07	-1.7589	-0.974351
133567845	chr9:133567845:A:G	3.31217e-09	-1.5568	-1.32381	3.90016e-09	-1.10422	-1.26052	4.59939e-07	-1.32388	-1.32725
133568010	chr9:133568010:C:T	2.69011e-09	-1.7548	-1.33382	1.8189e-09	-1.79607	-1.33147	2.86129e-07	-1.79145	-1.33434
133568548	chr9:133568548:G:A	2.88173e-09	-1.59054	-1.42928	1.87891e-09	-1.66553	-1.42954	2.95963e-07	-1.66282	-1.42918
133568586	chr9:133568586:TC:T	1.51071e-08	-1.36304	-4.23322e-10	1.14989e-08	-1.28351	-4.23322e-10	1.60334e-06	-1.40238	-4.23322e-10
133568599	chr9:133568599:C:A	1.51146e-08	-1.90926e-10	-1.36255	1.07711e-08	-1.90926e-10	-1.34889	1.65902e-06	-1.90926e-10	-1.36825
133568974	chr9:133568974:T:C	9.75991e-09	-1.53448	-0.265444	6.63411e-09	-1.6184	-0.215143	9.66102e-07	-1.62273	-0.286227
133569102	chr9:133569102:T:C	1.91956e-08	-1.90926e-10	-1.12353	1.38852e-08	-1.90926e-10	-1.09494	2.13444e-06	-1.90926e-10	-1.11627
133569143	chr9:133569143:G:A	1.266e-08	-0.205794	-1.33397	1.7755e-08	0.445394	-1.29449	2.54947e-06	0.391397	-1.32999
133569476	chr9:133569476:A:G	4.57326e-09	-1.22673	-1.33125	5.57209e-09	-0.773834	-1.23416	6.13897e-07	-1.0343	-1.3281
133569488	chr9:133569488:C:G	1.481e-08	-0.0958262	-1.28708	6.83237e-09	-0.495006	-1.30909	1.32868e-06	-0.283029	-1.30726
133569624	chr9:133569624:G:A	1.4355e-08	-1.90926e-10	-1.41411	1.0341e-08	-1.90926e-10	-1.38965	1.58986e-06	-1.90926e-10	-1.41083
133570034	chr9:133570034:A:C	1.46923e-08	-1.90926e-10	-1.39088	1.0475e-08	-1.90926e-10	-1.37677	1.61537e-06	-1.90926e-10	-1.39491
133570351	chr9:133570351:C:T	3.36629e-09	-1.45194	-1.41246	1.81301e-09	-1.69157	-1.43921	2.97427e-07	-1.68176	-1.4053
133570435	chr9:133570435:C:T	1.1503e-08	-1.6356	-4.23322e-10	7.55412e-09	-1.70367	-4.23322e-10	1.18138e-06	-1.70779	-4.23322e-10
133570935	chr9:133570935:A:G	5.31236e-09	-1.37655	-1.03162	2.85955e-09	-1.59646	-1.07864	4.38124e-07	-1.66979	-1.02993
133571158	chr9:133571158:C:G	1.62551e-08	-1.90926e-10	-1.2898	1.21005e-08	-1.90926e-10	-1.23251	1.81785e-06	-1.90926e-10	-1.27682
133571319	chr9:133571319:A:C	3.90097e-09	-1.29173	-1.42525	2.74362e-09	-1.3319	-1.38458	3.48705e-07	-1.5017	-1.42631
133571467	chr9:133571467:C:A	2.31249e-08	-1.90926e-10	-0.937299	1.64936e-08	-1.90926e-10	-0.922794	2.52052e-06	-1.90926e-10	-0.950011
133571835	chr9:133571835:C:G	2.90975e-09	-1.61574	-1.3944	1.68863e-09	-1.77201	-1.42983	2.79443e-07	-1.7627	-1.38673
133571965	chr9:133571965:C:T	1.43083e-08	-1.90926e-10	-1.41737	1.00021e-08	-1.90926e-10	-1.42297	1.57537e-06	-1.90926e-10	-1.41998
133572410	chr9:133572410:G:A	6.525e-09	-1.45298	-0.74959	4.38246e-09	-1.55391	-0.694245	6.45212e-07	-1.55499	-0.757662
133572532	chr9:133572532:G:T	2.32465e-08	0.371603	-1.30365	1.30173e-08	0.129629	-1.28912	1.84223e-06	0.0595173	-1.32302
133572725	chr9:133572725:G:A	1.28338e-08	-0.151752	-1.37438	6.04527e-09	-0.539167	-1.38732	1.16389e-06	-0.335094	-1.38761
133573082	chr9:133573082:TG:T	5.25434e-09	-1.10758	-1.31157	2.46888e-09	-1.58077	-1.24123	3.20353e-07	-1.70981	-1.303
133573340	chr9:133573340:G:A	2.14106e-08	-1.90926e-10	-1.01432	1.4219e-08	-1.90926e-10	-1.07118	2.43035e-06	-1.90926e-10	-0.98644
133573728	chr9:133573728:G:A	3.72957e-08	0.959662	-1.41899	2.17777e-08	0.743225	-1.3881	2.18434e-06	0.321056	-1.41422
133573863	chr9:133573863:G:A	1.94737e-08	0.324399	-1.43354	2.35365e-08	0.86079	-1.428	3.24405e-06	0.737836	-1.43549
133574207	chr9:133574207:G:A	2.75292e-09	-1.82689	-1.23866	3.06972e-09	-1.31927	-1.28491	5.04672e-07	-1.30876	-1.24956
133574320	chr9:133574320:C:T	4.23381e-09	-1.77817	-0.856938	2.62501e-09	-1.75091	-1.00977	4.65384e-07	-1.77928	-0.860093
133574344	chr9:133574344:G:A	1.48114e-08	-1.90926e-10	-1.38281	1.07432e-08	-1.90926e-10	-1.35149	1.65513e-06	-1.90926e-10	-1.3706
133574681	chr9:133574681:C:T	4.64529e-09	-1.11517	-1.42719	2.12719e-09	-1.59811	-1.37285	2.76709e-07	-1.73413	-1.42514
133575022	chr9:133575022:G:A	2.53003e-09	-1.71456	-1.43542	1.81248e-09	-1.6898	-1.44127	2.60165e-07	-1.7847	-1.43622
133575081	chr9:133575081:G:T	3.25329e-09	-1.49494	-1.4036	1.81624e-09	-1.69564	-1.43335	2.98671e-07	-1.6861	-1.39678
133575116	chr9:133575116:C:T	1.40889e-08	-1.90926e-10	-1.43282	9.90488e-09	-1.90926e-10	-1.43274	1.55482e-06	-1.90926e-10	-1.43312
133575149	chr9:133575149:GC:G	2.5798e-09	-1.73631	-1.39419	1.6737e-09	-1.77362	-1.43711	2.65871e-07	-1.80345	-1.39577
133575240	chr9:133575240:G:A	3.28562e-09	-1.47416	-1.41449	1.94937e-09	-1.6971	-1.36115	2.89976e-07	-1.69299	-1.41944
133575347	chr9:133575347:A:C	1.41032e-08	-1.90926e-10	-1.43181	1.00551e-08	-1.90926e-10	-1.41768	1.56026e-06	-1.90926e-10	-1.42962
133575459	chr9:133575459:G:A	1.21567e-08	-1.58033	-4.23322e-10	9.12317e-09	-1.51495	-4.23322e-10	1.40786e-06	-1.53241	-4.23322e-10
133575537	chr9:133575537:C:A	4.2771e-08	-0.567606	0.245258	2.00415e-08	-0.77609	0.0481326	3.3684e-06	-0.845225	0.185187
133575636	chr9:133575636:C:T	1.42297e-08	-0.327423	-1.09546	9.07887e-09	-0.652025	-0.867789	8.71527e-07	-0.910397	-1.10159
133575640	chr9:133575640:G:A	1.90962e-08	-1.90926e-10	-1.12872	1.24226e-08	-1.90926e-10	-1.20625	2.13959e-06	-1.90926e-10	-1.11386
133575676	chr9:133575676:C:T	1.22694e-07	-1.90926e-10	0.731482	1.13145e-07	-1.90926e-10	1.00291	1.39779e-05	-1.90926e-10	0.763003
133575722	chr9:133575722:G:A	1.48976e-08	-1.90926e-10	-1.37701	1.03802e-08	-1.90926e-10	-1.38587	1.63717e-06	-1.90926e-10	-1.3815
133576095	chr9:133576095:A:C	1.50186e-07	0.933669	-4.23322e-10	7.58649e-08	0.603191	-4.23322e-10	1.06834e-05	0.494211	-4.23322e-10
133576144	chr9:133576144:A:AG	4.68165e-09	-1.10116	-1.4334	3.11655e-09	-1.2028	-1.38624	3.88508e-07	-1.38425	-1.43567
133576154	chr9:133576154:A:T	9.66696e-09	-1.80949	-4.23322e-10	6.93124e-09	-1.78972	-4.23322e-10	1.09739e-06	-1.78154	-4.23322e-10
133576370	chr9:133576370:G:C	1.41755e-08	-1.90926e-10	-1.42669	1.01418e-08	-1.90926e-10	-1.40909	1.57441e-06	-1.90926e-10	-1.42059
133576633	chr9:133576633:C:T	1.53446e-08	-1.90926e-10	-1.34744	1.06256e-08	-1.90926e-10	-1.3625	1.69703e-06	-1.90926e-10	-1.3456
133577051	chr9:133577051:C:G	1.4184e-08	-1.90926e-10	-1.42609	9.82541e-09	-1.90926e-10	-1.44079	1.5588e-06	-1.90926e-10	-1.43056
133577183	chr9:133577183:A:G	5.43969e-09	-1.07751	-1.30698	3.65466e-09	-1.15991	-1.26985	4.5923e-07	-1.3402	-1.31248
133577265	chr9:133577265:C:T	2.71249e-09	-1.81562	-1.26472	1.74372e-09	-1.81928	-1.35047	3.02188e-07	-1.82072	-1.25046
133577560	chr9:133577560:G:A	2.30593e-08	-1.50298	0.562841	1.62936e-08	-1.73684	0.801855	2.04242e-06	-1.79155	0.631216
133577602	chr9:133577602:G:A	5.52442e-09	-1.21915	-1.14988	3.64722e-09	-1.32398	-1.10781	4.74383e-07	-1.46212	-1.1581
133577767	chr9:133577767:G:A	1.14289e-08	-0.612845	-1.02922	7.974e-09	-0.618862	-1.03072	1.36451e-06	-0.529624	-1.03405
133577874	chr9:133577874:C:T	1.9878e-08	0.0784548	-1.16705	1.04231e-08	-0.229233	-1.15251	1.49936e-06	-0.312695	-1.15674
133577967	chr9:133577967:A:G	5.57574e-09	-1.20571	-1.15407	3.69403e-09	-1.30638	-1.11266	4.79066e-07	-1.4481	-1.16229
133578005	chr9:133578005:A:G	6.28145e-09	-1.0311	-1.20951	4.08174e-09	-1.1477	-1.17154	5.23308e-07	-1.30543	-1.21663
133578043	chr9:133578043:C:T	3.7939e-09	-1.64091	-1.1039	2.62863e-09	-1.69538	-1.06392	3.66151e-07	-1.76443	-1.11476
133578137	chr9:133578137:C:T	5.84532e-09	-1.23616	-1.0764	3.88379e-09	-1.33857	-1.03038	5.0389e-07	-1.47455	-1.08533
133578178	chr9:133578178:C:CCCA	5.54414e-09	-1.20044	-1.16502	3.65963e-09	-1.30366	-1.12474	4.75623e-07	-1.44486	-1.17274
133578275	chr9:133578275:C:T	2.10883e-08	-1.90926e-10	-1.02949	1.5875e-08	-1.90926e-10	-0.961017	2.37574e-06	-1.90926e-10	-1.00917
133578347	chr9:133578347:G:A	4.33595e-09	-1.20573	-1.40553	2.69646e-09	-1.34679	-1.38704	3.47167e-07	-1.52767	-1.40475
133578400	chr9:133578400:T:C	9.84442e-09	-0.416914	-1.37439	6.77374e-09	-0.408129	-1.40458	7.90759e-07	-0.728786	-1.38045
133578446	chr9:133578446:A:G	5.86103e-09	-1.18299	-1.12689	3.87764e-09	-1.28783	-1.08271	5.00572e-07	-1.43175	-1.13473
133578568	chr9:133578568:C:T	2.95011e-09	-1.55756	-1.4388	2.37814e-09	-1.42563	-1.43381	3.46847e-07	-1.49271	-1.44064
133578798	chr9:133578798:C:T	9.95924e-09	-1.77971	-4.23322e-10	6.83322e-09	-1.80397	-4.23322e-10	1.05681e-06	-1.81922	-4.23322e-10
133579241	chr9:133579241:G:A	2.53437e-08	-1.90926e-10	-0.84568	1.7156e-08	-1.90926e-10	-0.883415	2.82107e-06	-1.90926e-10	-0.837359
133579457	chr9:133579457:G:A	2.26132e-08	-1.90926e-10	-0.959676	1.56191e-08	-1.90926e-10	-0.977266	2.53838e-06	-1.90926e-10	-0.942951
133579465	chr9:133579465:G:A	6.99247e-09	-0.703944	-1.42943	4.14694e-09	-0.866264	-1.43713	6.48195e-07	-0.881389	-1.42665
133579606	chr9:133579606:C:T	4.11909e-08	-0.359991	-4.23322e-10	3.4559e-08	-0.183096	-4.23322e-10	5.21863e-06	-0.222241	-4.23322e-10
133579625	chr9:133579625:C:A	1.28944e-08	-0.0983631	-1.42305	1.51678e-08	0.403708	-1.41029	1.97541e-06	0.229648	-1.42335
133579907	chr9:133579907:G:A	4.36287e-08	-0.302493	-4.23322e-10	3.64558e-08	-0.129662	-4.23322e-10	5.16703e-06	-0.232177	-4.23322e-10
133580075	chr9:133580075:T:C	7.98352e-09	-1.27247	-0.728358	3.63427e-09	-1.60744	-0.827918	6.61284e-07	-1.4802	-0.807845
133580355	chr9:133580355:G:T	3.33662e-08	-0.570663	-4.23322e-10	2.31267e-08	-0.584776	-4.23322e-10	4.01705e-06	-0.483929	-4.23322e-10
133580391	chr9:133580391:C:T	1.44593e-08	-1.90926e-10	-1.40687	1.00694e-08	-1.90926e-10	-1.41626	1.5976e-06	-1.90926e-10	-1.40597
133580565	chr9:133580565:G:A	1.443e-08	-1.90926e-10	-1.4089	9.94491e-09	-1.90926e-10	-1.4287	1.60198e-06	-1.90926e-10	-1.40324
133580598	chr9:133580598:T:C	1.52182e-08	-1.90926e-10	-1.35572	1.05071e-08	-1.90926e-10	-1.37371	1.68551e-06	-1.90926e-10	-1.35241
133580775	chr9:133580775:A:G	3.42533e-09	-1.59615	-1.25086	2.93555e-09	-1.34476	-1.30411	4.60047e-07	-1.3854	-1.2655
133581285	chr9:133581285:C:T	5.24984e-09	-0.977754	-1.44226	2.18435e-09	-1.50312	-1.44132	2.9621e-07	-1.64902	-1.44215
133581320	chr9:133581320:G:A	8.01738e-09	-1.06879	-0.927805	5.78533e-09	-1.20197	-0.768469	6.14143e-07	-1.43889	-0.923113
133581792	chr9:133581792:G:A	2.57122e-08	-1.71349	0.882243	3.24532e-08	-1.74657	1.50061	2.43037e-06	-1.8095	0.823072
133582147	chr9:133582147:G:A	3.606e-09	-1.41475	-1.38086	2.8901e-09	-1.27658	-1.38789	4.28927e-07	-1.35606	-1.36488
133582159	chr9:133582159:C:T	3.43837e-09	-1.46695	-1.37626	2.69852e-09	-1.34955	-1.38351	4.00952e-07	-1.42854	-1.35985
133582748	chr9:133582748:C:G	6.25722e-09	-0.802286	-1.44219	2.45184e-09	-1.3882	-1.44073	3.24675e-07	-1.55756	-1.44184
133583141	chr9:133583141:T:C	2.48079e-08	-1.90926e-10	-0.867046	1.6835e-08	-1.90926e-10	-0.902304	2.76142e-06	-1.90926e-10	-0.858729
133583372	chr9:133583372:G:A	3.80336e-09	-1.44739	-1.29494	2.9182e-09	-1.31376	-1.34104	4.28668e-07	-1.40532	-1.31622
133583762	chr9:133583762:G:C	5.38545e-09	-1.07907	-1.31544	3.49023e-09	-1.18816	-1.28764	5.17483e-07	-1.21015	-1.3231
133583855	chr9:133583855:C:T	5.19072e-09	-1.60671	-0.82463	4.62372e-09	-1.37082	-0.823744	6.67998e-07	-1.4238	-0.854148
133584089	chr9:133584089:G:T	5.70906e-08	-1.90926e-10	-0.0335687	3.40551e-08	-1.90926e-10	-0.197784	6.40074e-06	-1.90926e-10	-0.0180619
133584092	chr9:133584092:C:T	3.33676e-09	-1.7413	-1.13191	1.92703e-09	-1.82114	-1.24865	3.4751e-07	-1.81865	-1.11279
133584820	chr9:133584820:G:A	1.17018e-08	-1.49788	-0.120586	6.81764e-09	-1.66759	-0.138664	1.03415e-06	-1.73115	-0.109743
133584848	chr9:133584848:G:A	1.01918e-08	-1.75663	-4.23322e-10	6.94282e-09	-1.78806	-4.23322e-10	1.07811e-06	-1.79927	-4.23322e-10
133585505	chr9:133585505:C:T	2.34068e-09	-1.79081	-1.43696	1.59591e-09	-1.8176	-1.44072	2.50976e-07	-1.82588	-1.431
133586169	chr9:133586169:GC:G	2.13852e-08	-1.90926e-10	-1.01551	1.37415e-08	-1.90926e-10	-1.10534	2.31965e-06	-1.90926e-10	-1.03306
133586552	chr9:133586552:A:T	6.45527e-09	-0.890858	-1.32245	3.91534e-09	-0.971396	-1.38947	7.50532e-07	-0.84434	-1.31711
133586684	chr9:133586684:CTG:C	4.01875e-09	-1.3046	-1.38263	2.59309e-09	-1.35437	-1.41855	4.4777e-07	-1.29483	-1.38312
133586729	chr9:133586729:G:A	1.03429e-08	-1.37208	-0.369834	1.11123e-08	-1.02582	-0.29189	1.48258e-06	-1.12015	-0.360547
133586749	chr9:133586749:A:G	1.12866e-08	-1.81089	0.156299	1.34258e-08	-1.81315	0.68456	1.18492e-06	-1.82689	0.122085
133586987	chr9:133586987:A:G	8.91665e-08	-1.90926e-10	0.412297	6.54905e-08	-1.90926e-10	0.456141	9.74115e-06	-1.90926e-10	0.401883
133587225	chr9:133587225:C:T	3.53494e-08	-1.90926e-10	-0.512926	2.4772e-08	-1.90926e-10	-0.516049	4.03686e-06	-1.90926e-10	-0.479008
133587289	chr9:133587289:G:A	2.77665e-09	-1.72637	-1.3306	1.6609e-09	-1.81633	-1.40208	2.84317e-07	-1.8135	-1.31864
133587445	chr9:133587445:C:T	1.0853e-08	-1.82083	0.127063	1.28191e-08	-1.82258	0.647752	1.1554e-06	-1.82133	0.091302
133587487	chr9:133587487:A:AGGCCTCCT	7.45142e-08	-1.90926e-10	0.232782	5.60308e-08	-1.90926e-10	0.300138	8.15244e-06	-1.90926e-10	0.223842
133587672	chr9:133587672:A:T	1.52226e-08	-1.90926e-10	-1.35543	1.09061e-08	-1.90926e-10	-1.33644	1.69026e-06	-1.90926e-10	-1.34959
133587922	chr9:133587922:G:A	5.69918e-09	-1.53076	-0.807127	3.42553e-09	-1.69211	-0.802395	5.25815e-07	-1.75142	-0.765864
133588134	chr9:133588134:C:T	6.53578e-09	-0.988497	-1.21242	5.3975e-09	-0.869962	-1.16986	6.05529e-07	-1.17604	-1.20009
133588152	chr9:133588152:G:A	1.10165e-08	-1.8169	0.138079	1.30131e-08	-1.81898	0.659173	1.1644e-06	-1.82435	0.102078
133588158	chr9:133588158:T:C	6.32347e-09	-1.02563	-1.20831	5.2068e-09	-0.910455	-1.16534	5.88372e-07	-1.20891	-1.19596
133588219	chr9:133588219:G:A	6.41602e-09	-1.01335	-1.20606	5.29123e-09	-0.896976	-1.16274	5.96325e-07	-1.19786	-1.19359
133588276	chr9:133588276:C:T	6.67493e-09	-0.985093	-1.19476	5.52222e-09	-0.86632	-1.15066	6.18502e-07	-1.17297	-1.18196
133588285	chr9:133588285:T:G	6.9174e-09	-0.949576	-1.19459	5.73922e-09	-0.828082	-1.15036	6.38158e-07	-1.1418	-1.18184
133588405	chr9:133588405:T:G	1.8203e-08	-1.90926e-10	-1.17662	1.24913e-08	-1.90926e-10	-1.20073	2.0384e-06	-1.90926e-10	-1.16231
133588983	chr9:133588983:C:T	1.02629e-08	-1.81672	0.0670437	1.20103e-08	-1.81855	0.57855	1.08505e-06	-1.82462	0.0317685
133589116	chr9:133589116:C:T	1.59829e-08	-1.90926e-10	-1.30669	1.15579e-08	-1.90926e-10	-1.2784	1.77575e-06	-1.90926e-10	-1.30025
133589136	chr9:133589136:C:T	6.0118e-09	-1.52766	-0.756825	4.00552e-09	-1.55677	-0.781315	5.73789e-07	-1.66723	-0.762737
133589291	chr9:133589291:T:C	1.48427e-08	-1.90926e-10	-1.3807	1.04684e-08	-1.90926e-10	-1.37741	1.63296e-06	-1.90926e-10	-1.38408
133589350	chr9:133589350:T:G	1.90018e-08	-1.90926e-10	-1.13367	1.30338e-08	-1.90926e-10	-1.15822	2.13053e-06	-1.90926e-10	-1.11811
133589391	chr9:133589391:T:C	6.78943e-09	-0.985235	-1.17761	5.62663e-09	-0.869557	-1.1287	6.2679e-07	-1.17481	-1.16681
133589541	chr9:133589541:C:A	3.03278e-08	-0.666144	-4.23322e-10	2.38982e-08	-0.551961	-4.23322e-10	3.19113e-06	-0.714102	-4.23322e-10
133589564	chr9:133589564:C:T	1.41129e-08	-1.90926e-10	-1.43112	9.85047e-09	-1.90926e-10	-1.43824	1.55483e-06	-1.90926e-10	-1.43311
133589578	chr9:133589578:A:G	5.94533e-09	-0.994494	-1.30111	4.8532e-09	-0.877395	-1.26873	5.40648e-07	-1.19546	-1.294
133589927	chr9:133589927:C:T	1.6651e-08	-1.90926e-10	-1.26574	1.21116e-08	-1.90926e-10	-1.2316	1.86226e-06	-1.90926e-10	-1.25268
133589975	chr9:133589975:C:A	1.66837e-08	-1.90926e-10	-1.26377	1.12513e-08	-1.90926e-10	-1.30528	1.82363e-06	-1.90926e-10	-1.27365
133590330	chr9:133590330:C:A	6.83294e-09	-1.50028	-0.656174	4.64151e-09	-1.3525	-0.838228	7.52198e-07	-1.46056	-0.698668
133590623	chr9:133590623:C:G	5.15064e-09	-1.35326	-1.08583	3.78979e-09	-1.20566	-1.18779	6.73714e-07	-1.19209	-1.07733
133590663	chr9:133590663:C:T	1.52028e-08	-1.35673	-4.23322e-10	8.90477e-09	-1.53918	-4.23322e-10	1.50039e-06	-1.46875	-4.23322e-10
133590682	chr9:133590682:G:A	1.41472e-08	-1.90926e-10	-1.42869	9.83779e-09	-1.90926e-10	-1.43953	1.55668e-06	-1.90926e-10	-1.43192
133590752	chr9:133590752:G:A	3.10091e-08	-0.506906	-0.137023	3.00092e-08	-0.234015	-0.0902431	4.26924e-06	-0.3003	-0.12274
133590934	chr9:133590934:T:C	4.71774e-09	-1.3514	-1.17547	2.78974e-09	-1.38176	-1.31806	5.73976e-07	-1.25736	-1.17229
133591058	chr9:133591058:T:C	3.47881e-09	-1.52656	-1.30496	2.19174e-09	-1.5466	-1.39446	4.20935e-07	-1.44318	-1.29657
133591503	chr9:133591503:A:G	4.42788e-09	-1.78095	-0.809333	3.47205e-09	-1.78249	-0.698532	5.09087e-07	-1.70731	-0.842305
133591551	chr9:133591551:G:A	2.80923e-09	-1.60442	-1.44087	3.23369e-09	-1.11243	-1.43971	5.11409e-07	-1.10382	-1.44124
133591625	chr9:133591625:C:T	2.70576e-09	-1.72097	-1.36186	1.76433e-09	-1.73507	-1.42292	3.12696e-07	-1.68088	-1.35611
133591684	chr9:133591684:G:T	1.84497e-08	-1.90926e-10	-1.16316	1.19504e-08	-1.90926e-10	-1.245	1.99937e-06	-1.90926e-10	-1.18165
133591830	chr9:133591830:C:T	1.4594e-08	-1.90926e-10	-1.3976	1.02677e-08	-1.90926e-10	-1.39676	1.63367e-06	-1.90926e-10	-1.38365
133591871	chr9:133591871:C:T	9.88853e-08	0.380307	0.135446	1.13131e-07	0.779686	0.223097	1.53519e-05	0.669133	0.187633
133592005	chr9:133592005:G:A	2.02037e-08	-1.90926e-10	-1.07234	1.43901e-08	-1.90926e-10	-1.05923	2.25124e-06	-1.90926e-10	-1.06299
133592024	chr9:133592024:C:T	1.36691e-08	-0.587365	-0.875708	1.66945e-08	-0.298151	-0.612535	1.70044e-06	-0.477003	-0.866583
133592197	chr9:133592197:C:T	7.78733e-09	-0.587404	-1.43831	7.02957e-09	-0.365723	-1.40991	1.25063e-06	-0.215893	-1.43494
133592370	chr9:133592370:G:A	4.53284e-07	-1.90926e-10	2.03831	3.94641e-07	-1.90926e-10	2.25221	5.11281e-05	-1.90926e-10	2.05986
133592574	chr9:133592574:T:C	2.50629e-09	-1.78461	-1.37479	1.85189e-09	-1.78811	-1.32145	2.80328e-07	-1.76009	-1.38618
133592897	chr9:133592897:C:A	1.58739e-08	-1.90926e-10	-1.31353	1.09058e-08	-1.90926e-10	-1.33647	1.74281e-06	-1.90926e-10	-1.31898
133593189	chr9:133593189:T:G	1.25396e-08	-0.22191	-1.32741	1.12443e-08	0.0117561	-1.31766	2.33922e-06	0.271127	-1.29579
133593237	chr9:133593237:T:C	2.70443e-09	-1.6865	-1.39681	2.13517e-09	-1.60561	-1.36161	3.58659e-07	-1.51353	-1.38633
133593282	chr9:133593282:T:C	2.71933e-09	-1.68046	-1.39736	2.16185e-09	-1.59246	-1.36234	3.63578e-07	-1.49932	-1.38692
133593391	chr9:133593391:C:T	2.67338e-09	-1.666	-1.42886	2.10784e-09	-1.57403	-1.40607	3.58036e-07	-1.47883	-1.42276
133593456	chr9:133593456:TC:T	2.95569e-09	-1.56878	-1.4257	3.49349e-09	-1.05355	-1.42132	5.49538e-07	-1.04597	-1.42718
133593498	chr9:133593498:A:G	2.6935e-09	-1.68819	-1.39917	2.13497e-09	-1.60264	-1.36467	3.58414e-07	-1.51157	-1.38897
133593649	chr9:133593649:G:T	1.59676e-08	-1.30765	-4.23322e-10	1.00293e-08	-1.42025	-4.23322e-10	1.64106e-06	-1.37914	-4.23322e-10
133593657	chr9:133593657:A:G	2.62227e-07	0.561567	0.929436	3.28e-07	0.922383	1.14487	3.87618e-05	0.765754	1.01721
133593770	chr9:133593770:C:T	2.71568e-09	-1.67416	-1.40501	2.15642e-09	-1.58432	-1.37299	3.63488e-07	-1.49062	-1.39586
133593959	chr9:133593959:C:A	1.58837e-06	-1.90926e-10	3.29226	1.48148e-06	-1.90926e-10	3.57504	0.000184549	-1.90926e-10	3.34344
133594000	chr9:133594000:A:C	1.90645e-08	-1.77004	0.639661	2.23476e-08	-1.76433	1.14529	2.19559e-06	-1.67159	0.583568
133594106	chr9:133594106:A:G	2.66998e-09	-1.69718	-1.39895	2.11333e-09	-1.61261	-1.36489	3.53611e-07	-1.52484	-1.38919
133594162	chr9:133594162:G:A	3.15454e-09	-1.48977	-1.4396	3.92616e-09	-0.920108	-1.43799	6.19273e-07	-0.913907	-1.43978
133594213	chr9:133594213:A:G	1.68017e-07	-1.90926e-10	1.04586	9.86647e-08	-1.90926e-10	0.865964	1.8842e-05	-1.90926e-10	1.06161
133594260	chr9:133594260:C:T	2.74952e-09	-1.69292	-1.37386	2.19383e-09	-1.60698	-1.33314	3.66173e-07	-1.5174	-1.36172
133594265	chr9:133594265:A:G	2.06495e-08	-1.76315	0.712633	2.47197e-08	-1.75698	1.23882	2.39374e-06	-1.6598	0.658181
133594332	chr9:133594332:A:G	2.62079e-09	-1.82356	-1.29118	1.73103e-09	-1.80904	-1.36801	2.96326e-07	-1.81181	-1.27896
133594341	chr9:133594341:A:C	2.48869e-08	-1.90926e-10	-0.863866	1.87733e-08	-1.90926e-10	-0.793328	2.65747e-06	-1.90926e-10	-0.897103
133594420	chr9:133594420:G:A	1.48858e-08	-1.90926e-10	-1.3778	1.07402e-08	-1.90926e-10	-1.35177	1.65032e-06	-1.90926e-10	-1.37351
133594421	chr9:133594421:T:C	2.91978e-09	-1.76171	-1.24499	1.74671e-09	-1.82661	-1.34142	3.06713e-07	-1.82496	-1.23136
133594555	chr9:133594555:C:T	2.69428e-09	-1.67747	-1.40961	2.13907e-09	-1.58692	-1.37847	3.60427e-07	-1.49402	-1.40092
133594768	chr9:133594768:A:G	2.73019e-09	-1.65857	-1.41527	2.17087e-09	-1.56433	-1.38631	3.68062e-07	-1.4666	-1.40738
133594858	chr9:133594858:G:C	9.50711e-09	-1.82617	-4.23322e-10	6.84915e-09	-1.80164	-4.23322e-10	1.04813e-06	-1.82747	-4.23322e-10
133594903	chr9:133594903:C:T	7.62561e-09	-0.632098	-1.4146	5.10429e-09	-0.665327	-1.43036	8.271e-07	-0.657153	-1.40715
133595067	chr9:133595067:C:T	1.97584e-08	-1.90926e-10	-1.09463	1.30731e-08	-1.90926e-10	-1.15521	2.0751e-06	-1.90926e-10	-1.14447
133595098	chr9:133595098:G:A	8.40576e-09	-0.546741	-1.40255	5.60688e-09	-0.579604	-1.42216	9.12605e-07	-0.572316	-1.39361
133595102	chr9:133595102:A:G	2.54126e-09	-1.82777	-1.31778	1.72822e-09	-1.7922	-1.38647	2.92805e-07	-1.79598	-1.30674
133595163	chr9:133595163:T:C	1.98953e-07	-1.90926e-10	1.21486	1.17409e-07	-1.90926e-10	1.0399	2.27415e-05	-1.90926e-10	1.24971
133595307	chr9:133595307:G:A	2.2983e-08	-1.90926e-10	-0.943452	1.69896e-08	-1.90926e-10	-0.893163	2.53834e-06	-1.90926e-10	-0.942967
133595379	chr9:133595379:C:T	2.9218e-09	-1.5744	-1.43161	3.44461e-09	-1.05894	-1.43001	5.41991e-07	-1.05416	-1.43282
133595400	chr9:133595400:C:T	1.39709e-08	-1.90926e-10	-1.44123	9.89289e-09	-1.90926e-10	-1.43395	1.54095e-06	-1.90926e-10	-1.44207
133595566	chr9:133595566:C:G	2.07357e-08	-1.04635	-4.23322e-10	1.51024e-08	-1.01091	-4.23322e-10	2.07074e-06	-1.14657	-4.23322e-10
133596259	chr9:133596259:G:A	5.22109e-08	-1.43814	1.31523	9.22062e-08	-0.986251	1.78451	7.68075e-06	-1.17654	1.34078
133596407	chr9:133596407:G:A	3.69524e-08	-1.90926e-10	-0.468578	2.60488e-08	-1.90926e-10	-0.465791	4.16878e-06	-1.90926e-10	-0.446851
133596524	chr9:133596524:G:A	3.76636e-08	-0.449513	-4.23322e-10	2.14165e-08	-0.661603	-4.23322e-10	3.32077e-06	-0.67428	-4.23322e-10
133596651	chr9:133596651:A:G	7.25832e-08	-1.71489	1.92142	1.08503e-07	-1.64019	2.60121	7.72748e-06	-1.73161	1.90192
133596728	chr9:133596728:C:T	2.5055e-08	-1.90926e-10	-0.857135	1.56469e-08	-1.90926e-10	-0.97549	2.70129e-06	-1.90926e-10	-0.880748
133596738	chr9:133596738:C:T	1.00021e-07	-1.68884	2.21601	1.54383e-07	-1.60852	2.9222	1.06223e-05	-1.70771	2.19618
133597002	chr9:133597002:C:T	3.98812e-08	-1.42416	1.03186	6.96079e-08	-0.964995	1.48211	5.84311e-06	-1.15931	1.0501
133597279	chr9:133597279:A:G	5.29585e-08	-1.75263	1.64393	6.49579e-08	-1.74295	2.19093	6.14168e-06	-1.64325	1.58387
133597305	chr9:133597305:G:A	1.1111e-07	0.674921	-0.0426045	1.32796e-07	1.04846	0.114591	1.62842e-05	0.897193	0.0185286
133597312	chr9:133597312:T:C	4.42934e-07	-1.90926e-10	2.01521	3.66747e-07	-1.90926e-10	2.17891	4.72138e-05	-1.90926e-10	1.98021
133597376	chr9:133597376:G:C	9.018e-08	-1.69433	2.11793	1.36745e-07	-1.61518	2.80753	9.56707e-06	-1.71361	2.09746
133597741	chr9:133597741:G:A	4.30662e-08	-1.76342	1.44796	5.15656e-08	-1.75523	1.97232	4.97397e-06	-1.66072	1.39046
133597897	chr9:133597897:C:A	3.22945e-09	-1.63164	-1.27425	1.80352e-09	-1.77641	-1.35961	3.13744e-07	-1.77103	-1.26262
133598074	chr9:133598074:A:T	1.72928e-08	-1.7486	0.520681	2.00893e-08	-1.74001	1.01444	1.99275e-06	-1.63498	0.450018
133598224	chr9:133598224:A:G	9.50168e-09	-1.82674	-4.23322e-10	6.73397e-09	-1.8186	-4.23322e-10	1.04971e-06	-1.82596	-4.23322e-10
133598248	chr9:133598248:C:G	9.5211e-09	-1.8247	-4.23322e-10	6.70847e-09	-1.82239	-4.23322e-10	1.0523e-06	-1.8235	-4.23322e-10
133598452	chr9:133598452:T:A	6.13974e-08	-1.90926e-10	0.0391593	5.10865e-08	-1.90926e-10	0.207757	6.88329e-06	-1.90926e-10	0.0546206
133598690	chr9:133598690:T:C	2.10656e-08	-1.72747	0.696904	2.4979e-08	-1.718	1.21027	2.44429e-06	-1.60318	0.622464
133599141	chr9:133599141:A:G	3.58116e-08	-1.90926e-10	-0.499936	2.76109e-08	-1.90926e-10	-0.407554	3.7997e-06	-1.90926e-10	-0.539555
133599150	chr9:133599150:C:T	7.47648e-09	-0.635422	-1.43102	5.17768e-09	-0.663492	-1.41791	7.98874e-07	-0.664293	-1.43474
133599259	chr9:133599259:C:T	2.43614e-08	-1.90926e-10	-0.88521	1.72096e-08	-1.90926e-10	-0.880298	2.7408e-06	-1.90926e-10	-0.866224
133599386	chr9:133599386:C:G	2.68303e-08	-1.82737	1.03869	2.52426e-08	-1.77278	1.27555	2.85573e-06	-1.81788	0.992734
133599547	chr9:133599547:A:T	7.34452e-09	-0.643986	-1.44027	5.0442e-09	-0.674332	-1.43319	7.89007e-07	-0.669697	-1.44176
133599575	chr9:133599575:T:G	2.00039e-08	-1.8207	0.738419	1.89641e-08	-1.74132	0.958101	2.1524e-06	-1.80245	0.694561
133599925	chr9:133599925:TGTGA:T	1.40783e-08	-1.90926e-10	-1.43357	9.86449e-09	-1.90926e-10	-1.43682	1.56153e-06	-1.90926e-10	-1.42881
133599973	chr9:133599973:GTGTC:G	1.41695e-08	-1.90926e-10	-1.42711	9.8736e-09	-1.90926e-10	-1.4359	1.57693e-06	-1.90926e-10	-1.41899
133600054	chr9:133600054:TGA:T	3.55035e-09	-1.6552	-1.15596	3.81868e-09	-1.2076	-1.17826	6.17139e-07	-1.19776	-1.15938
133600102	chr9:133600102:A:C	6.99602e-08	-1.8234	1.99311	6.56122e-08	-1.75366	2.21166	7.36817e-06	-1.80735	1.93005
133600138	chr9:133600138:G:A	9.70611e-09	-1.80545	-4.23322e-10	6.81416e-09	-1.80676	-4.23322e-10	1.07109e-06	-1.8058	-4.23322e-10
133600515	chr9:133600515:T:A	2.71326e-08	-1.90926e-10	-0.777472	1.67316e-08	-1.90926e-10	-0.908463	2.90935e-06	-1.90926e-10	-0.806547
133600626	chr9:133600626:A:T	7.53471e-08	-1.69446	1.93836	7.70925e-08	-1.70513	2.32437	7.09595e-06	-1.78434	1.86938
133600652	chr9:133600652:G:C	1.28315e-07	-1.69591	2.47219	1.28864e-07	-1.7086	2.84159	1.22791e-05	-1.78415	2.41758
133600685	chr9:133600685:C:T	2.49221e-08	-1.90926e-10	-0.862454	1.7625e-08	-1.90926e-10	-0.856447	2.80184e-06	-1.90926e-10	-0.844201
133600843	chr9:133600843:G:A	2.72426e-09	-1.70686	-1.36915	2.84467e-09	-1.32045	-1.35987	4.43919e-07	-1.31387	-1.37272
133601134	chr9:133601134:G:A	6.04901e-09	-0.945326	-1.33299	4.06434e-09	-0.922256	-1.40126	6.18004e-07	-1.02435	-1.33139
133601177	chr9:133601177:A:C	6.1218e-08	1.00961	-0.973377	7.11136e-08	1.40357	-0.865055	8.7538e-06	1.23821	-0.943193
133601510	chr9:133601510:C:G	2.61404e-08	0.309943	-1.12467	2.76318e-08	0.750512	-1.15731	3.56721e-06	0.495247	-1.09794
133601526	chr9:133601526:C:T	2.38914e-09	-1.76502	-1.44225	1.72531e-09	-1.7498	-1.43056	2.5805e-07	-1.78702	-1.44205
133601557	chr9:133601557:T:A	4.21109e-09	-1.71995	-0.92054	4.56299e-09	-1.37071	-0.837078	6.64834e-07	-1.34021	-0.942481
133601595	chr9:133601595:C:T	2.50734e-09	-1.73074	-1.42825	2.51914e-09	-1.37616	-1.42568	3.97299e-07	-1.3682	-1.42934
133602222	chr9:133602222:G:C	2.96095e-09	-1.74962	-1.24308	1.76203e-09	-1.82359	-1.3357	3.07947e-07	-1.8227	-1.22961
133602526	chr9:133602526:C:T	2.40779e-09	-1.82162	-1.37788	1.81315e-09	-1.8063	-1.3244	2.69119e-07	-1.81625	-1.37083
133603245	chr9:133603245:A:T	1.03555e-08	-0.527061	-1.21363	9.26445e-09	-0.234095	-1.26548	1.62655e-06	-0.16564	-1.22238
133603280	chr9:133603280:A:G	5.86815e-09	-1.02391	-1.28476	4.01559e-09	-0.969458	-1.36612	6.86317e-07	-0.958077	-1.29281
133603308	chr9:133603308:C:T	8.09485e-09	-0.622525	-1.36445	5.53576e-09	-0.598408	-1.41613	8.12789e-07	-0.72057	-1.36119
133603579	chr9:133603579:C:T	3.7337e-09	-1.75085	-1.00995	2.33033e-09	-1.82484	-1.05492	3.76512e-07	-1.82228	-1.029
133603744	chr9:133603744:C:A	2.7871e-09	-1.78034	-1.27286	2.78445e-09	-1.44274	-1.25897	4.36512e-07	-1.4322	-1.27122
133603889	chr9:133603889:T:G	4.37873e-08	-0.742224	0.443359	7.28557e-08	-0.554949	1.11767	6.44985e-06	-0.357427	0.347008
133603954	chr9:133603954:C:T	2.44426e-09	-1.82505	-1.35941	1.6555e-09	-1.82718	-1.39448	2.68119e-07	-1.82691	-1.36388
133604040	chr9:133604040:C:T	1.62845e-08	-0.762564	-0.525431	1.74379e-08	-0.51001	-0.357105	2.38632e-06	-0.495872	-0.508853
133604200	chr9:133604200:T:G	5.39061e-09	-1.79869	-0.594858	5.39374e-09	-1.49967	-0.540853	8.02112e-07	-1.47634	-0.61864
133604323	chr9:133604323:T:C	3.0209e-07	-1.90926e-10	1.63252	2.63007e-07	-1.90926e-10	1.84642	3.14292e-05	-1.90926e-10	1.57326
133604415	chr9:133604415:C:T	9.76892e-09	-1.799	-4.23322e-10	7.27844e-09	-1.74085	-4.23322e-10	1.10976e-06	-1.77033	-4.23322e-10
133604510	chr9:133604510:A:C	2.75309e-07	-1.90926e-10	1.53969	2.38085e-07	-1.90926e-10	1.74687	2.86777e-05	-1.90926e-10	1.48165
133604882	chr9:133604882:G:C	1.82331e-08	-0.769778	-0.40519	1.98359e-08	-0.517338	-0.220933	2.67358e-06	-0.504327	-0.38673
133604885	chr9:133604885:C:T	1.88286e-08	-1.90926e-10	-1.14283	1.31335e-08	-1.90926e-10	-1.15059	1.98811e-06	-1.90926e-10	-1.18729
133604958	chr9:133604958:T:C	3.22006e-08	-0.685417	0.0791953	5.00416e-08	-0.49808	0.685171	4.79453e-06	-0.299627	-0.00737314
133605148	chr9:133605148:G:A	2.57745e-09	-1.82655	-1.30485	1.73775e-09	-1.81693	-1.35624	2.86642e-07	-1.81483	-1.30917
133605362	chr9:133605362:A:G	2.10716e-08	-1.75179	0.721512	1.39985e-08	-1.79028	0.703465	2.11803e-06	-1.78987	0.665884
133605402	chr9:133605402:C:T	2.93947e-08	-1.90926e-10	-0.697392	1.79847e-08	-1.90926e-10	-0.836244	3.14954e-06	-1.90926e-10	-0.727218
133605927	chr9:133605927:T:A	1.51612e-08	-1.90926e-10	-1.35947	1.10604e-08	-1.90926e-10	-1.3224	1.68162e-06	-1.90926e-10	-1.35472
133605943	chr9:133605943:C:G	3.36962e-08	-1.90926e-10	-0.560823	2.0346e-08	-1.90926e-10	-0.712877	3.60162e-06	-1.90926e-10	-0.593092
133606057	chr9:133606057:C:G	3.37907e-07	-1.90926e-10	1.74456	2.93015e-07	-1.90926e-10	1.95446	3.54278e-05	-1.90926e-10	1.69302
133606071	chr9:133606071:C:T	1.42846e-07	-0.102376	0.985935	1.07944e-07	0.0379658	0.917886	1.75969e-05	0.0153613	0.977888
133606199	chr9:133606199:T:C	3.60691e-08	-0.618895	0.126123	5.64386e-08	-0.431889	0.739279	5.40044e-06	-0.228401	0.0404058
133606379	chr9:133606379:G:A	3.80469e-08	-0.045748	-0.39364	2.8925e-08	0.0827468	-0.443805	4.68883e-06	0.0686395	-0.397933
133606528	chr9:133606528:C:T	2.30622e-09	-1.82704	-1.41555	1.63043e-09	-1.81609	-1.42083	2.53475e-07	-1.82694	-1.42002
133606538	chr9:133606538:G:A	2.6321e-09	-1.81148	-1.29895	1.70951e-09	-1.8195	-1.37006	2.90904e-07	-1.82204	-1.28719
133606759	chr9:133606759:TC:T	3.29294e-07	-1.90926e-10	1.71874	2.85652e-07	-1.90926e-10	1.92901	3.45702e-05	-1.90926e-10	1.66852
133607338	chr9:133607338:C:T	2.5573e-09	-1.81332	-1.32594	1.67859e-09	-1.81877	-1.38903	2.82965e-07	-1.8215	-1.31541
133607597	chr9:133607597:G:C	3.11577e-07	-1.90926e-10	1.66344	2.69538e-07	-1.90926e-10	1.87095	3.27122e-05	-1.90926e-10	1.61327
133607770	chr9:133607770:A:T	1.30456e-07	-0.314377	1.10721	9.87048e-08	-0.180354	1.04672	1.60694e-05	-0.199926	1.10237
133608071	chr9:133608071:A:G	1.81555e-08	-1.90926e-10	-1.17924	1.48575e-08	-1.90926e-10	-1.02726	2.04337e-06	-1.90926e-10	-1.15988
133608199	chr9:133608199:G:A	2.32586e-09	-1.82582	-1.4083	1.6353e-09	-1.81977	-1.41417	2.55545e-07	-1.82551	-1.41333
133608877	chr9:133608877:G:T	1.77025e-08	-1.90926e-10	-1.2045	1.21181e-08	-1.90926e-10	-1.23106	1.96061e-06	-1.90926e-10	-1.20122
133609057	chr9:133609057:G:A	8.73417e-09	-0.469528	-1.44144	1.12524e-08	0.122216	-1.4274	1.72012e-06	0.109755	-1.44184
133609655	chr9:133609655:T:C	5.80432e-08	-1.90926e-10	-0.0170204	3.47521e-08	-1.90926e-10	-0.177523	6.22502e-06	-1.90926e-10	-0.0458993
133609684	chr9:133609684:T:C	1.41527e-08	-0.21705	-1.21125	1.29411e-08	0.0133306	-1.17869	2.27634e-06	0.145992	-1.1979
133609729	chr9:133609729:A:G	7.1942e-08	0.082316	0.115336	7.58071e-08	0.204213	0.398216	7.87912e-06	0.0420598	0.147681
133609798	chr9:133609798:C:T	7.53293e-08	0.110912	0.132749	7.91651e-08	0.232359	0.413413	8.30288e-06	0.0697745	0.172353
133610061	chr9:133610061:C:T	1.51724e-08	-0.169638	-1.18909	1.39781e-08	0.0654895	-1.15376	2.45526e-06	0.197827	-1.17407
133610101	chr9:133610101:T:C	1.44521e-08	-0.208813	-1.19856	1.32691e-08	0.0237299	-1.16406	2.32929e-06	0.155404	-1.18432
133610556	chr9:133610556:C:T	3.99645e-08	-1.90926e-10	-0.390217	2.29465e-08	-1.90926e-10	-0.592597	4.30586e-06	-1.90926e-10	-0.414499
133610621	chr9:133610621:C:G	4.51125e-08	-1.90926e-10	-0.269048	2.56008e-08	-1.90926e-10	-0.483139	4.85157e-06	-1.90926e-10	-0.295174
133610860	chr9:133610860:G:A	2.04309e-08	-1.06116	-4.23322e-10	1.58565e-08	-0.962182	-4.23322e-10	2.41694e-06	-0.991975	-4.23322e-10
133610953	chr9:133610953:C:G	1.54184e-08	-1.90926e-10	-1.34264	1.05102e-08	-1.90926e-10	-1.37342	1.69845e-06	-1.90926e-10	-1.34476
133610971	chr9:133610971:C:T	7.40644e-08	-0.41794	0.644667	5.65245e-08	-0.286404	0.595315	8.91598e-06	-0.310613	0.623983
133611050	chr9:133611050:C:T	1.17124e-08	-1.61756	-4.23322e-10	7.61358e-09	-1.69583	-4.23322e-10	1.33065e-06	-1.58881	-4.23322e-10
133611570	chr9:133611570:C:T	1.42563e-08	-1.90926e-10	-1.42101	1.04389e-08	-1.90926e-10	-1.38023	1.55866e-06	-1.90926e-10	-1.43065
133611775	chr9:133611775:G:A	2.73895e-08	0.340033	-1.10808	2.94234e-08	0.787622	-1.1316	3.71606e-06	0.51843	-1.08024
133611780	chr9:133611780:C:T	2.30036e-09	-1.82789	-1.41725	1.64535e-09	-1.80566	-1.42215	2.52862e-07	-1.82789	-1.4215
133611784	chr9:133611784:A:C	9.78083e-09	-1.79778	-4.23322e-10	6.68292e-09	-1.82621	-4.23322e-10	1.06091e-06	-1.81535	-4.23322e-10
133611997	chr9:133611997:A:T	2.37565e-09	-1.82405	-1.38889	1.64643e-09	-1.80757	-1.41958	2.67372e-07	-1.80292	-1.39067
133612389	chr9:133612389:C:T	2.51976e-09	-1.79795	-1.35609	1.63371e-09	-1.82624	-1.40867	2.72541e-07	-1.82726	-1.34718
133612924	chr9:133612924:A:T	2.00242e-08	-1.90926e-10	-1.08127	1.31714e-08	-1.90926e-10	-1.14771	2.21741e-06	-1.90926e-10	-1.07814
133613233	chr9:133613233:G:A	2.41662e-09	-1.8168	-1.37903	1.62946e-09	-1.81531	-1.4222	2.67906e-07	-1.81959	-1.37201
133613320	chr9:133613320:G:A	1.04819e-08	-0.915141	-0.813417	8.88365e-09	-0.7715	-0.770051	1.57511e-06	-0.637317	-0.782831
133613621	chr9:133613621:G:A	3.66589e-08	-1.90926e-10	-0.47655	2.55206e-08	-1.90926e-10	-0.486277	4.15073e-06	-1.90926e-10	-0.451192
133614097	chr9:133614097:A:T	1.44864e-08	-1.90926e-10	-1.405	9.9924e-09	-1.90926e-10	-1.42394	1.60832e-06	-1.90926e-10	-1.39929
133614184	chr9:133614184:AG:A	3.30677e-09	-1.69177	-1.19047	2.42215e-09	-1.78073	-1.06038	3.53358e-07	-1.73011	-1.18464
133614298	chr9:133614298:C:G	5.0689e-09	-1.82621	-0.628876	3.43772e-09	-1.82592	-0.665033	5.48378e-07	-1.82642	-0.64885
133614406	chr9:133614406:T:C	2.10133e-08	-1.90926e-10	-1.03305	1.37658e-08	-1.90926e-10	-1.10358	2.32778e-06	-1.90926e-10	-1.02956
133614422	chr9:133614422:A:T	3.33428e-09	-1.70348	-1.17047	2.46557e-09	-1.78749	-1.03585	3.57026e-07	-1.74003	-1.1644
133614449	chr9:133614449:G:A	2.38316e-09	-1.82787	-1.38191	1.62869e-09	-1.82326	-1.41473	2.64428e-07	-1.82084	-1.38382
133614661	chr9:133614661:C:G	1.69225e-08	-1.90926e-10	-1.24957	1.28317e-08	-1.90926e-10	-1.17384	1.89278e-06	-1.90926e-10	-1.23643
133615080	chr9:133615080:A:G	3.4537e-09	-1.67795	-1.16081	2.53311e-09	-1.77216	-1.02416	3.68495e-07	-1.71813	-1.15467
133615140	chr9:133615140:G:A	2.3218e-09	-1.79473	-1.44114	1.61068e-09	-1.81319	-1.43592	2.50233e-07	-1.81775	-1.44209
133615177	chr9:133615177:T:G	3.37095e-09	-1.71285	-1.15016	2.51398e-09	-1.79263	-1.01127	3.61685e-07	-1.74778	-1.14368
133615263	chr9:133615263:G:A	1.71317e-08	-1.90926e-10	-1.23728	1.29942e-08	-1.90926e-10	-1.16126	1.91747e-06	-1.90926e-10	-1.22347
133615389	chr9:133615389:C:T	4.39173e-09	-1.53027	-1.06821	3.3038e-09	-1.51592	-1.01477	4.22877e-07	-1.65032	-1.08483
133615440	chr9:133615440:G:A	2.38925e-09	-1.82532	-1.38191	1.64924e-09	-1.81072	-1.41473	2.68288e-07	-1.80635	-1.38382
133615602	chr9:133615602:C:G	1.53788e-08	-1.90926e-10	-1.34522	1.19294e-08	-1.90926e-10	-1.24676	1.71724e-06	-1.90926e-10	-1.33376
133615720	chr9:133615720:C:T	3.22347e-08	-0.252396	-0.352767	3.72574e-08	0.069043	-0.176955	4.92499e-06	0.0578591	-0.338012
133615757	chr9:133615757:C:T	1.39797e-08	-1.90926e-10	-1.4406	9.90522e-09	-1.90926e-10	-1.4327	1.54133e-06	-1.90926e-10	-1.44183
133615854	chr9:133615854:C:T	1.43507e-08	-1.90926e-10	-1.41441	1.00165e-08	-1.90926e-10	-1.42153	1.59127e-06	-1.90926e-10	-1.40994
133615886	chr9:133615886:A:C	1.40174e-08	-1.90926e-10	-1.43791	9.95071e-09	-1.90926e-10	-1.42812	1.54843e-06	-1.90926e-10	-1.43723
133615939	chr9:133615939:C:T	1.70135e-08	-1.2442	-4.23322e-10	1.18455e-08	-1.25382	-4.23322e-10	1.88508e-06	-1.24051	-4.23322e-10
133616020	chr9:133616020:AAG:A	1.72771e-08	-1.90926e-10	-1.22883	1.16783e-08	-1.90926e-10	-1.26803	1.89367e-06	-1.90926e-10	-1.23596
133616036	chr9:133616036:G:A	3.45666e-09	-1.6895	-1.1484	2.55179e-09	-1.7795	-1.00947	3.69595e-07	-1.7282	-1.14163
133616063	chr9:133616063:T:C	1.41356e-08	-1.90926e-10	-1.42951	1.00023e-08	-1.90926e-10	-1.42295	1.55648e-06	-1.90926e-10	-1.43205
133616083	chr9:133616083:G:A	2.418e-09	-1.80598	-1.38928	1.60624e-09	-1.82323	-1.42863	2.63216e-07	-1.82555	-1.3837
133616638	chr9:133616638:G:A	2.35809e-09	-1.82785	-1.3925	1.62328e-09	-1.81957	-1.42175	2.62845e-07	-1.81643	-1.39423
133616747	chr9:133616747:G:A	1.54244e-08	-1.90926e-10	-1.34225	1.2033e-08	-1.90926e-10	-1.23811	1.72419e-06	-1.90926e-10	-1.32972
133616807	chr9:133616807:C:T	1.07587e-08	-1.7025	-4.23322e-10	7.12765e-09	-1.76178	-4.23322e-10	1.21518e-06	-1.67959	-4.23322e-10
133616824	chr9:133616824:CCAGA:C	1.19287e-08	-0.408583	-1.19068	1.05978e-08	-0.097707	-1.26741	1.97117e-06	0.00618815	-1.20204
133616946	chr9:133616946:G:A	4.47734e-09	-1.68213	-0.897046	3.34689e-09	-1.77408	-0.743655	4.79818e-07	-1.72207	-0.886753
133617202	chr9:133617202:C:T	4.72031e-07	-1.90926e-10	2.07884	2.64087e-07	-1.90926e-10	1.85051	5.28536e-05	-1.90926e-10	2.09305
133617354	chr9:133617354:A:G	8.12852e-09	-0.5735	-1.40933	8.1138e-09	-0.273304	-1.35889	1.36855e-06	-0.152861	-1.40786
133617471	chr9:133617471:C:T	1.39977e-08	-1.90926e-10	-1.43932	1.01625e-08	-1.90926e-10	-1.40706	1.5482e-06	-1.90926e-10	-1.43738
133617501	chr9:133617501:C:T	2.02037e-08	-1.90926e-10	-1.07234	1.35387e-08	-1.90926e-10	-1.12021	2.24167e-06	-1.90926e-10	-1.06725
133617507	chr9:133617507:ACCCTGC:A	2.64733e-08	-1.90926e-10	-0.802073	1.64365e-08	-1.90926e-10	-0.926261	2.84403e-06	-1.90926e-10	-0.829255
133617570	chr9:133617570:T:A	3.90062e-09	-1.59795	-1.11913	2.85416e-09	-1.71013	-0.966855	4.15552e-07	-1.64017	-1.11245
133617710	chr9:133617710:G:A	2.67847e-08	-1.90926e-10	-0.790377	1.66162e-08	-1.90926e-10	-0.915382	2.87709e-06	-1.90926e-10	-0.817697
133617851	chr9:133617851:G:T	2.9552e-08	-0.692058	-4.23322e-10	1.98426e-08	-0.737934	-4.23322e-10	3.02821e-06	-0.766504	-4.23322e-10
133618002	chr9:133618002:A:G	3.76724e-09	-1.57573	-1.17613	2.7788e-09	-1.65909	-1.04466	3.99613e-07	-1.61662	-1.17511
133618010	chr9:133618010:T:TGGGA	2.53828e-09	-1.80668	-1.34004	1.67787e-09	-1.82353	-1.38471	2.744e-07	-1.82547	-1.34218
133618063	chr9:133618063:T:C	1.41352e-08	-1.90926e-10	-1.42954	1.04051e-08	-1.90926e-10	-1.38346	1.56779e-06	-1.90926e-10	-1.42481
133618355	chr9:133618355:G:A	2.78735e-08	-1.90926e-10	-0.750533	1.72195e-08	-1.90926e-10	-0.879724	2.99211e-06	-1.90926e-10	-0.778496
133619053	chr9:133619053:C:T	1.45215e-07	-1.90926e-10	0.900011	1.11327e-07	-1.90926e-10	0.986708	1.5896e-05	-1.90926e-10	0.891591
133619778	chr9:133619778:C:T	1.95952e-08	-1.90926e-10	-1.10292	1.34375e-08	-1.90926e-10	-1.12771	2.15195e-06	-1.90926e-10	-1.1081
133619980	chr9:133619980:G:T	1.80598e-08	-1.90926e-10	-1.18452	1.34988e-08	-1.90926e-10	-1.12316	2.01671e-06	-1.90926e-10	-1.17301
133620172	chr9:133620172:T:C	2.41645e-09	-1.80591	-1.38999	1.60664e-09	-1.82309	-1.42853	2.6316e-07	-1.82556	-1.38391
133620234	chr9:133620234:C:T	3.18448e-07	-1.90926e-10	1.68525	1.79626e-07	-1.90926e-10	1.46511	3.55986e-05	-1.90926e-10	1.69783
133620476	chr9:133620476:G:A	1.41394e-08	-1.77139	0.342152	1.71436e-08	-1.57058	0.686439	1.74726e-06	-1.66608	0.349651
133620742	chr9:133620742:C:T	1.91315e-08	-1.90926e-10	-1.12687	1.4417e-08	-1.90926e-10	-1.05735	2.13873e-06	-1.90926e-10	-1.11426
133620922	chr9:133620922:A:G	1.73607e-08	-1.90926e-10	-1.224	1.23373e-08	-1.90926e-10	-1.21314	1.87558e-06	-1.90926e-10	-1.24556
133621393	chr9:133621393:A:G	4.9631e-09	-1.28169	-1.19449	4.24953e-09	-1.21015	-1.06881	5.26499e-07	-1.33043	-1.18555
133621607	chr9:133621607:G:A	1.63406e-08	-1.90926e-10	-1.28455	1.15099e-08	-1.90926e-10	-1.28256	1.84774e-06	-1.90926e-10	-1.26051
133621622	chr9:133621622:G:A	3.10892e-09	-1.55547	-1.38847	2.22251e-09	-1.52228	-1.40484	3.70124e-07	-1.47766	-1.39073
133621642	chr9:133621642:C:T	3.15955e-08	-0.936517	0.311322	4.72257e-08	-0.545554	0.674729	5.82691e-06	-0.408647	0.296658
133621659	chr9:133621659:C:T	7.67831e-09	-1.81541	-0.224398	7.81869e-09	-1.82219	0.15294	8.23497e-07	-1.82798	-0.240692
133621662	chr9:133621662:A:G	3.11373e-08	-0.639803	-4.23322e-10	2.90733e-08	-0.355943	-4.23322e-10	4.19896e-06	-0.43964	-4.23322e-10
133621718	chr9:133621718:A:G	1.57492e-08	-1.90926e-10	-1.32142	1.13076e-08	-1.90926e-10	-1.30029	1.70785e-06	-1.90926e-10	-1.33924
133621807	chr9:133621807:T:C	3.11019e-09	-1.65198	-1.29155	2.41644e-09	-1.60439	-1.23907	3.28324e-07	-1.7003	-1.28793
133622065	chr9:133622065:G:A	7.32501e-08	-1.90926e-10	0.215672	5.08871e-08	-1.90926e-10	0.203846	7.62044e-06	-1.90926e-10	0.156359
133622186	chr9:133622186:T:C	1.42554e-08	-1.90926e-10	-1.42107	1.02043e-08	-1.90926e-10	-1.40295	1.56849e-06	-1.90926e-10	-1.42436
133622201	chr9:133622201:T:C	2.49071e-09	-1.74144	-1.4242	1.57903e-09	-1.82779	-1.44117	2.54044e-07	-1.82564	-1.41908
133622507	chr9:133622507:C:T	4.50668e-08	-1.90926e-10	-0.270061	2.99126e-08	-1.90926e-10	-0.327483	4.8621e-06	-1.90926e-10	-0.293006
133622987	chr9:133622987:C:G	7.29374e-09	-1.63565	-0.455538	6.27373e-09	-1.64607	-0.243323	8.14103e-07	-1.61418	-0.465964
133623022	chr9:133623022:G:A	4.22964e-09	-1.53463	-1.10146	3.02113e-09	-1.45304	-1.16709	5.06739e-07	-1.44579	-1.10845
133623163	chr9:133623163:A:G	1.41564e-08	-1.90926e-10	-1.42804	9.96052e-09	-1.90926e-10	-1.42713	1.55468e-06	-1.90926e-10	-1.43321
133623177	chr9:133623177:G:A	1.63344e-08	-1.90926e-10	-1.28494	1.24e-08	-1.90926e-10	-1.20806	1.7913e-06	-1.90926e-10	-1.29153
133623655	chr9:133623655:A:G	1.50608e-08	-1.90926e-10	-1.36611	1.09299e-08	-1.90926e-10	-1.33427	1.65207e-06	-1.90926e-10	-1.37245
133623951	chr9:133623951:G:A	1.55153e-08	-1.90926e-10	-1.33638	1.04852e-08	-1.90926e-10	-1.3758	1.70738e-06	-1.90926e-10	-1.33952
133623972	chr9:133623972:G:A	1.50336e-08	-1.90926e-10	-1.36792	1.02553e-08	-1.90926e-10	-1.39797	1.65066e-06	-1.90926e-10	-1.3733
133624168	chr9:133624168:C:T	4.03043e-09	-1.82649	-0.857847	2.58862e-09	-1.79914	-0.9755	4.58722e-07	-1.8267	-0.827086
133624417	chr9:133624417:C:T	4.38395e-09	-1.82795	-0.772304	2.78731e-09	-1.80812	-0.892564	4.99902e-07	-1.82795	-0.739869
133624491	chr9:133624491:C:T	1.51115e-08	-1.90926e-10	-1.36275	1.09727e-08	-1.90926e-10	-1.33035	1.65741e-06	-1.90926e-10	-1.36922
133625303	chr9:133625303:T:C	1.50401e-08	-1.90926e-10	-1.36749	1.09154e-08	-1.90926e-10	-1.33559	1.65034e-06	-1.90926e-10	-1.3735
133625386	chr9:133625386:T:C	1.51914e-08	-1.90926e-10	-1.35748	1.10455e-08	-1.90926e-10	-1.32374	1.66616e-06	-1.90926e-10	-1.36396
133625646	chr9:133625646:G:A	6.2698e-08	-1.90926e-10	0.0601221	6.23693e-08	-1.90926e-10	0.40731	7.08296e-06	-1.90926e-10	0.0832165
133625847	chr9:133625847:T:C	1.41679e-08	-1.90926e-10	-1.42723	9.82753e-09	-1.90926e-10	-1.44058	1.56322e-06	-1.90926e-10	-1.42773
133627247	chr9:133627247:A:G	1.53607e-08	-1.90926e-10	-1.3464	1.04043e-08	-1.90926e-10	-1.38354	1.68619e-06	-1.90926e-10	-1.352
133627315	chr9:133627315:G:A	3.03627e-08	-1.90926e-10	-0.664992	2.05566e-08	-1.90926e-10	-0.70258	3.29495e-06	-1.90926e-10	-0.682085
133627781	chr9:133627781:G:A	3.45076e-08	-1.90926e-10	-0.537029	2.33062e-08	-1.90926e-10	-0.577043	3.73422e-06	-1.90926e-10	-0.556938
133628050	chr9:133628050:G:C	4.04509e-08	-1.90926e-10	-0.37812	3.01542e-08	-1.90926e-10	-0.31944	4.45863e-06	-1.90926e-10	-0.379635
133628060	chr9:133628060:C:A	2.83096e-09	-1.71421	-1.32338	2.10427e-09	-1.82423	-1.15756	2.75426e-07	-1.81917	-1.34474
133628128	chr9:133628128:C:T	1.5601e-08	-1.90926e-10	-1.33087	1.05316e-08	-1.90926e-10	-1.37138	1.71155e-06	-1.90926e-10	-1.33708
133628185	chr9:133628185:A:C	1.07416e-08	-1.44207	-0.262018	9.84495e-09	-1.44878	0.00997858	1.26983e-06	-1.39339	-0.242204
133628240	chr9:133628240:G:A	1.67035e-08	-1.90926e-10	-1.26259	1.11217e-08	-1.90926e-10	-1.31687	1.83484e-06	-1.90926e-10	-1.26752
133628680	chr9:133628680:G:A	4.66652e-09	-1.81272	-0.72507	2.81608e-09	-1.82798	-0.86244	5.33223e-07	-1.81246	-0.690827
133628698	chr9:133628698:T:C	5.24653e-09	-1.09462	-1.32602	3.79342e-09	-1.08386	-1.30863	6.68103e-07	-0.953191	-1.3246
133628748	chr9:133628748:A:G	2.33722e-08	-0.926663	-4.23322e-10	1.42115e-08	-1.07171	-4.23322e-10	2.45607e-06	-0.975915	-4.23322e-10
133628864	chr9:133628864:C:T	5.6347e-08	-1.90926e-10	-0.046679	5.53266e-08	-1.90926e-10	0.28749	6.37055e-06	-1.90926e-10	-0.02279
133628920	chr9:133628920:G:C	1.80165e-08	-1.90926e-10	-1.18692	1.31499e-08	-1.90926e-10	-1.14935	1.99448e-06	-1.90926e-10	-1.18409
133629035	chr9:133629035:G:T	3.07314e-08	-1.90926e-10	-0.652924	2.08e-08	-1.90926e-10	-0.69081	3.33282e-06	-1.90926e-10	-0.670658
133629303	chr9:133629303:T:C	5.25064e-09	-1.62616	-0.793699	3.13153e-09	-1.79705	-0.787191	5.22499e-07	-1.77588	-0.747726
133629306	chr9:133629306:A:G	2.53415e-08	-1.90926e-10	-0.845764	1.72706e-08	-1.90926e-10	-0.876757	2.76866e-06	-1.90926e-10	-0.856112
133629428	chr9:133629428:C:T	1.43267e-08	-1.41609	-4.23322e-10	1.15076e-08	-1.28276	-4.23322e-10	1.66735e-06	-1.36324	-4.23322e-10
133629444	chr9:133629444:G:A	3.05446e-09	-1.82567	-1.13594	2.55393e-09	-1.77947	-1.00866	3.69953e-07	-1.76743	-1.10143
133629528	chr9:133629528:G:A	8.38488e-09	-1.3213	-0.630473	4.93084e-09	-1.31825	-0.812003	9.54979e-07	-1.29279	-0.627755
133630196	chr9:133630196:G:A	2.25297e-09	-1.82469	-1.44127	1.67166e-09	-1.78562	-1.42633	2.54942e-07	-1.80168	-1.43951
133630535	chr9:133630535:C:T	1.49627e-08	-1.90926e-10	-1.37265	1.09043e-08	-1.90926e-10	-1.3366	1.65863e-06	-1.90926e-10	-1.36848
133630558	chr9:133630558:G:A	3.83136e-08	-1.90926e-10	-0.432403	2.85252e-08	-1.90926e-10	-0.374976	4.21921e-06	-1.90926e-10	-0.434827
133630814	chr9:133630814:A:G	2.40333e-08	-0.898768	-4.23322e-10	1.43366e-08	-1.06295	-4.23322e-10	2.38015e-06	-1.00731	-4.23322e-10
133631120	chr9:133631120:C:T	3.59705e-08	-1.90926e-10	-0.495509	3.16976e-08	-1.90926e-10	-0.269521	4.08156e-06	-1.90926e-10	-0.467995
133631188	chr9:133631188:G:A	1.53782e-08	-1.90926e-10	-1.34526	1.02811e-08	-1.90926e-10	-1.39545	1.68632e-06	-1.90926e-10	-1.35193
133631352	chr9:133631352:G:A	9.5112e-09	-1.82574	-4.23322e-10	6.7194e-09	-1.82076	-4.23322e-10	1.04758e-06	-1.82799	-4.23322e-10
133631631	chr9:133631631:G:A	1.84273e-08	-1.90926e-10	-1.16438	1.3428e-08	-1.90926e-10	-1.12842	1.97658e-06	-1.90926e-10	-1.19311
133631648	chr9:133631648:T:C	2.12897e-08	-1.90926e-10	-1.01998	1.68921e-08	-1.90926e-10	-0.898917	2.39217e-06	-1.90926e-10	-1.00228
133632205	chr9:133632205:T:C	1.73657e-08	-1.90926e-10	-1.22371	1.20568e-08	-1.90926e-10	-1.23613	1.90622e-06	-1.90926e-10	-1.22935
133632249	chr9:133632249:G:A	2.71894e-09	-1.74698	-1.33099	2.97736e-09	-1.3013	-1.33343	5.06796e-07	-1.22339	-1.33073
133632277	chr9:133632277:C:T	3.01934e-08	-0.670585	-4.23322e-10	2.64538e-08	-0.450364	-4.23322e-10	3.75487e-06	-0.551422	-4.23322e-10
133632451	chr9:133632451:A:G	1.75116e-08	-1.90926e-10	-1.21535	1.33181e-08	-1.90926e-10	-1.13664	1.91574e-06	-1.90926e-10	-1.22437
133633021	chr9:133633021:G:T	9.68755e-08	1.80982	-1.3146	3.32225e-08	1.11726	-1.3398	8.70263e-06	1.60104	-1.31189
133633078	chr9:133633078:C:T	1.41898e-08	-1.90926e-10	-1.42568	1.00232e-08	-1.90926e-10	-1.42086	1.56703e-06	-1.90926e-10	-1.4253
133633207	chr9:133633207:G:A	1.62669e-07	-1.90926e-10	1.01351	1.36825e-07	-1.90926e-10	1.19294	1.77586e-05	-1.90926e-10	1.0024
133633593	chr9:133633593:C:T	2.42744e-08	-1.90926e-10	-0.888784	1.74984e-08	-1.90926e-10	-0.863652	2.70752e-06	-1.90926e-10	-0.878444
133633639	chr9:133633639:T:C	8.49207e-08	-0.335876	0.699386	2.62465e-08	-1.00917	0.550941	5.52077e-06	-0.818099	0.652141
133633805	chr9:133633805:G:A	2.05216e-08	-1.90926e-10	-1.05673	1.41466e-08	-1.90926e-10	-1.07629	2.29712e-06	-1.90926e-10	-1.04282
133634109	chr9:133634109:AT:A	5.41454e-09	-1.76294	-0.626183	3.93935e-09	-1.78164	-0.573109	5.90263e-07	-1.79065	-0.611017
133634290	chr9:133634290:C:T	3.83984e-09	-1.45344	-1.27933	2.38903e-09	-1.70381	-1.15107	3.36118e-07	-1.66195	-1.30282
133634836	chr9:133634836:GTCTT:G	1.45839e-08	-1.90926e-10	-1.39829	9.97569e-09	-1.90926e-10	-1.42561	1.61267e-06	-1.90926e-10	-1.39658
133634917	chr9:133634917:G:C	1.41651e-08	-1.90926e-10	-1.42742	1.00231e-08	-1.90926e-10	-1.42087	1.56448e-06	-1.90926e-10	-1.42692
133635081	chr9:133635081:C:T	1.44096e-08	-0.682674	-0.727639	6.34515e-09	-1.13004	-0.748033	1.31805e-06	-0.889432	-0.708888
133635254	chr9:133635254:A:G	6.32044e-08	-1.90926e-10	0.0681659	4.86043e-08	-1.90926e-10	0.157948	6.79582e-06	-1.90926e-10	0.0418325
133635336	chr9:133635336:G:T	2.79431e-09	-1.61874	-1.43189	2.01053e-09	-1.60404	-1.42333	3.32833e-07	-1.54505	-1.42954
133636080	chr9:133636080:C:T	1.00595e-08	-1.76969	-4.23322e-10	6.98447e-09	-1.78207	-4.23322e-10	1.09243e-06	-1.78607	-4.23322e-10
133636771	chr9:133636771:G:A	2.67862e-08	-1.90926e-10	-0.79032	1.84755e-08	-1.90926e-10	-0.809316	2.99418e-06	-1.90926e-10	-0.777805
133636975	chr9:133636975:AACTATACACAGAGG:A	1.40774e-08	-1.90926e-10	-1.43364	1.00407e-08	-1.90926e-10	-1.41911	1.55567e-06	-1.90926e-10	-1.43257
133637199	chr9:133637199:G:A	4.66552e-09	-1.48512	-1.05289	2.53045e-09	-1.63437	-1.163	4.74164e-07	-1.56655	-1.05413
133637206	chr9:133637206:A:G	2.36722e-09	-1.79533	-1.42116	1.7066e-09	-1.76381	-1.42745	2.73331e-07	-1.75521	-1.41634
133637617	chr9:133637617:C:T	1.4106e-08	-0.900454	-0.531154	6.77608e-09	-1.06654	-0.745829	1.47718e-06	-0.975282	-0.509056
133637642	chr9:133637642:T:C	1.27612e-08	-0.92078	-0.611017	6.20438e-09	-1.08531	-0.815199	1.33757e-06	-0.994601	-0.589019
133637865	chr9:133637865:A:G	1.52245e-08	-0.967289	-0.38801	7.23758e-09	-1.128	-0.618472	1.5958e-06	-1.04129	-0.36581
133637888	chr9:133637888:CAA:C	1.40778e-08	-1.90926e-10	-1.43361	1.00402e-08	-1.90926e-10	-1.41916	1.55567e-06	-1.90926e-10	-1.43257
133638004	chr9:133638004:C:T	9.10265e-08	-1.90926e-10	0.432943	5.45949e-08	-1.90926e-10	0.274178	9.98609e-06	-1.90926e-10	0.426717
133638134	chr9:133638134:A:G	2.07365e-08	-0.917089	-0.129225	9.54912e-09	-1.08103	-0.388286	2.13504e-06	-0.996571	-0.119419
133638460	chr9:133638460:G:A	4.77785e-09	-1.57718	-0.937033	3.89365e-09	-1.5378	-0.828619	5.20232e-07	-1.60883	-0.919124
133638586	chr9:133638586:T:A	9.28461e-09	-0.81327	-1.03658	6.18973e-09	-0.827756	-1.07512	1.08208e-06	-0.764532	-1.03106
133638697	chr9:133638697:T:C	6.99274e-09	-1.47538	-0.657955	4.72013e-09	-1.43446	-0.739463	8.52618e-07	-1.39434	-0.639581
133638942	chr9:133638942:G:A	7.34737e-09	-0.93889	-1.14498	4.96844e-09	-0.946489	-1.17617	8.58204e-07	-0.886632	-1.14076
133638951	chr9:133638951:C:T	7.06853e-09	-0.905485	-1.21707	4.79151e-09	-0.915082	-1.24384	8.25575e-07	-0.852778	-1.21337
133638952	chr9:133638952:G:A	2.62046e-09	-1.67326	-1.4416	1.86466e-09	-1.66043	-1.44225	3.10098e-07	-1.60444	-1.4409
133639043	chr9:133639043:T:TC	3.23304e-08	-0.602201	-4.23322e-10	1.86125e-08	-0.801932	-4.23322e-10	2.76184e-06	-0.858578	-4.23322e-10
133639336	chr9:133639336:T:C	2.59146e-08	-0.182384	-0.641017	7.23708e-09	-0.898701	-0.847844	1.70283e-06	-0.674109	-0.668076
133639458	chr9:133639458:G:A	3.49057e-09	-1.47285	-1.35529	1.91985e-09	-1.71954	-1.35398	3.25116e-07	-1.65887	-1.33918
133639476	chr9:133639476:T:C	3.54538e-09	-1.44753	-1.36503	1.92713e-09	-1.70664	-1.36309	3.27783e-07	-1.64213	-1.34775
133639513	chr9:133639513:A:C	1.25246e-08	-1.55051	-4.23322e-10	9.11963e-09	-1.51533	-4.23322e-10	1.49644e-06	-1.47139	-4.23322e-10
133639531	chr9:133639531:G:A	3.43805e-09	-1.46932	-1.37398	1.88221e-09	-1.71799	-1.37532	3.19734e-07	-1.65799	-1.35675
133639570	chr9:133639570:C:T	8.48933e-08	-1.90926e-10	0.363187	5.38611e-08	-1.90926e-10	0.260646	9.252e-06	-1.90926e-10	0.350364
133639622	chr9:133639622:C:T	1.73404e-08	-1.90926e-10	-1.22517	1.21441e-08	-1.90926e-10	-1.22892	1.91567e-06	-1.90926e-10	-1.22441
133639801	chr9:133639801:C:T	2.61787e-09	-1.78076	-1.33509	1.84616e-09	-1.80845	-1.3042	2.78058e-07	-1.81189	-1.34251
133639992	chr9:133639992:A:G	1.91535e-08	0.00146917	-1.12719	5.16157e-09	-0.829129	-1.25539	1.21335e-06	-0.525422	-1.15567
133640005	chr9:133640005:C:T	2.59543e-09	-1.78016	-1.3443	1.83007e-09	-1.80827	-1.31314	2.75571e-07	-1.81174	-1.35164
133640024	chr9:133640024:G:A	7.04289e-09	-0.687381	-1.43881	5.23582e-09	-0.641268	-1.42897	7.46536e-07	-0.72877	-1.43802
133640119	chr9:133640119:A:G	2.39044e-08	-1.13665	0.232502	9.80821e-09	-1.34056	-0.10198	2.46971e-06	-1.21925	0.248869
133640404	chr9:133640404:G:A	5.47409e-09	-1.08395	-1.29424	3.8302e-09	-1.03378	-1.34907	6.44147e-07	-1.01753	-1.29678
133640478	chr9:133640478:T:C	1.42764e-08	-1.90926e-10	-1.4196	1.01441e-08	-1.90926e-10	-1.40887	1.5823e-06	-1.90926e-10	-1.4156
133641085	chr9:133641085:C:G	4.43971e-08	-1.90926e-10	-0.285033	3.31543e-08	-1.90926e-10	-0.224592	4.99911e-06	-1.90926e-10	-0.265216
133641202	chr9:133641202:A:C	4.3111e-09	-1.43071	-1.18631	3.01461e-09	-1.69118	-0.931115	3.68971e-07	-1.65065	-1.22086
133641246	chr9:133641246:G:A	1.41675e-08	-1.90926e-10	-1.42725	9.88888e-09	-1.90926e-10	-1.43435	1.56558e-06	-1.90926e-10	-1.42622
133641398	chr9:133641398:G:T	1.16243e-07	-1.90926e-10	0.677474	7.35908e-08	-1.90926e-10	0.572756	1.26262e-05	-1.90926e-10	0.661298
133641472	chr9:133641472:G:A	1.48118e-08	-1.90926e-10	-1.38278	1.05675e-08	-1.90926e-10	-1.36798	1.64324e-06	-1.90926e-10	-1.3778
133641643	chr9:133641643:C:T	6.09955e-08	-1.90926e-10	0.032592	4.51117e-08	-1.90926e-10	0.0833792	6.75176e-06	-1.90926e-10	0.035328
133641861	chr9:133641861:T:C	4.76528e-08	-1.90926e-10	-0.214266	3.07826e-08	-1.90926e-10	-0.298813	5.27576e-06	-1.90926e-10	-0.211354
133642040	chr9:133642040:T:G	4.86356e-09	-1.05736	-1.43908	3.595e-09	-1.01508	-1.43114	5.11788e-07	-1.10467	-1.43965
133642057	chr9:133642057:C:T	6.89851e-09	-0.794032	-1.35287	5.30086e-09	-0.745318	-1.31258	7.37208e-07	-0.832633	-1.34673
133642322	chr9:133642322:A:G	1.48977e-08	-1.377	-4.23322e-10	1.07411e-08	-1.35169	-4.23322e-10	1.67216e-06	-1.36036	-4.23322e-10
133642351	chr9:133642351:G:A	6.69133e-09	-0.985343	-1.19205	4.54192e-09	-0.935496	-1.27692	7.71377e-07	-0.940761	-1.19329
133642455	chr9:133642455:C:T	6.83552e-09	-0.767765	-1.38831	5.20374e-09	-0.721289	-1.3551	7.2748e-07	-0.809653	-1.38299
133642620	chr9:133642620:A:G	2.35942e-08	-0.180501	-0.736708	6.48513e-09	-0.926558	-0.929694	1.54884e-06	-0.667258	-0.769709
133643536	chr9:133643536:G:A	1.40356e-08	-1.90926e-10	-1.43661	9.98525e-09	-1.90926e-10	-1.42465	1.55135e-06	-1.90926e-10	-1.43535
133643642	chr9:133643642:C:T	1.62466e-08	-1.90926e-10	-1.29032	1.07258e-08	-1.90926e-10	-1.35311	1.78493e-06	-1.90926e-10	-1.2951
133643778	chr9:133643778:T:G	1.64007e-08	-0.929745	-0.351137	1.38492e-08	-0.875716	-0.221817	1.65956e-06	-0.984331	-0.383592
133644030	chr9:133644030:C:T	3.05138e-08	-1.90926e-10	-0.660028	2.01323e-08	-1.90926e-10	-0.723435	3.38283e-06	-1.90926e-10	-0.655762
133644153	chr9:133644153:G:T	5.79712e-09	-0.995749	-1.3251	3.11746e-09	-1.26733	-1.32141	5.54381e-07	-1.1449	-1.31948
133644190	chr9:133644190:C:T	2.0447e-08	-0.101057	-0.959317	5.95215e-09	-0.882928	-1.05908	1.31169e-06	-0.630534	-0.972623
133644329	chr9:133644329:C:T	5.42475e-09	-1.54519	-0.842046	3.54936e-09	-1.69605	-0.762943	5.5095e-07	-1.61443	-0.856158
133644466	chr9:133644466:C:T	5.39424e-09	-0.967053	-1.42582	2.98167e-09	-1.23384	-1.39944	4.99718e-07	-1.13745	-1.43074
133644480	chr9:133644480:C:T	6.32484e-08	-1.90926e-10	0.068862	4.67627e-08	-1.90926e-10	0.119322	6.99938e-06	-1.90926e-10	0.071346
133644499	chr9:133644499:C:T	3.86308e-08	-0.647508	0.223349	3.46402e-08	-0.587848	0.407098	4.04388e-06	-0.689444	0.212172
133644512	chr9:133644512:T:C	9.14416e-09	-0.547007	-1.31809	3.50226e-09	-1.13569	-1.33667	6.70456e-07	-0.956284	-1.31799
133644574	chr9:133644574:G:A	2.42755e-09	-1.76884	-1.42248	1.67384e-09	-1.80101	-1.40963	2.58035e-07	-1.80406	-1.42508
133644746	chr9:133644746:C:T	5.23072e-08	-1.90926e-10	-0.121075	3.35566e-08	-1.90926e-10	-0.21253	5.84537e-06	-1.90926e-10	-0.108827
133644755	chr9:133644755:C:T	1.91426e-08	-1.90926e-10	-1.12629	1.29537e-08	-1.90926e-10	-1.16438	2.10617e-06	-1.90926e-10	-1.1296
133644756	chr9:133644756:A:G	2.15993e-08	-0.196063	-0.809486	5.94679e-09	-0.949699	-0.993212	1.40342e-06	-0.693515	-0.842047
133644782	chr9:133644782:G:A	6.37796e-09	-0.883729	-1.34163	3.37041e-09	-1.1726	-1.33813	6.03111e-07	-1.04372	-1.33641
133644936	chr9:133644936:G:A	9.40161e-09	-0.511312	-1.32601	3.55595e-09	-1.11379	-1.34335	6.80919e-07	-0.933558	-1.32523
133644937	chr9:133644937:C:A	2.30541e-08	0.0442956	-0.984659	6.68943e-09	-0.766618	-1.05862	1.43354e-06	-0.515673	-0.998653
133645000	chr9:133645000:C:T	3.88036e-09	-1.71606	-1.00622	2.669e-09	-1.79648	-0.947578	4.02458e-07	-1.75426	-1.03038
133645208	chr9:133645208:C:T	6.65442e-09	-0.801017	-1.38191	3.66126e-09	-1.09154	-1.33641	6.07219e-07	-0.981383	-1.39196
133645326	chr9:133645326:C:A	1.11329e-08	-1.6683	-4.23322e-10	8.19168e-09	-1.62264	-4.23322e-10	1.18853e-06	-1.70175	-4.23322e-10
133645534	chr9:133645534:A:G	1.60555e-08	-1.90926e-10	-1.30216	1.07566e-08	-1.90926e-10	-1.35025	1.77135e-06	-1.90926e-10	-1.30273
133645640	chr9:133645640:T:C	1.02363e-08	-1.75226	-4.23322e-10	6.9986e-09	-1.78005	-4.23322e-10	1.08239e-06	-1.7953	-4.23322e-10
133645897	chr9:133645897:T:C	5.69146e-09	-0.919682	-1.41956	4.30301e-09	-0.868801	-1.39765	6.87543e-07	-0.825096	-1.42401
133645898	chr9:133645898:G:A	9.85095e-09	-1.79064	-4.23322e-10	7.06899e-09	-1.77005	-4.23322e-10	1.10313e-06	-1.77632	-4.23322e-10
133645943	chr9:133645943:A:G	5.06195e-08	-1.90926e-10	-0.153872	3.6793e-08	-1.90926e-10	-0.120455	5.71208e-06	-1.90926e-10	-0.131893
133646005	chr9:133646005:G:A	3.87949e-09	-1.32348	-1.39903	2.37636e-09	-1.48913	-1.37107	3.9215e-07	-1.40315	-1.40744
133646252	chr9:133646252:C:T	1.26121e-08	-1.54509	0.00153645	8.93223e-09	-1.62728	0.0911827	1.31806e-06	-1.60465	0.00634105
133646263	chr9:133646263:C:G	2.50287e-08	0.384261	-1.24245	6.26349e-09	-0.578023	-1.313	1.46286e-06	-0.227792	-1.26629
133646284	chr9:133646284:G:A	1.49934e-08	-1.90926e-10	-1.3706	1.08233e-08	-1.90926e-10	-1.34406	1.63279e-06	-1.90926e-10	-1.38419
133646310	chr9:133646310:C:T	9.9257e-08	-1.90926e-10	0.519505	7.39625e-08	-1.90926e-10	0.577795	1.08615e-05	-1.90926e-10	0.510749
133646487	chr9:133646487:G:A	2.56981e-08	-1.90926e-10	-0.83179	1.60676e-08	-1.90926e-10	-0.948958	2.76438e-06	-1.90926e-10	-0.857659
133646636	chr9:133646636:GCCTCAGCCTCCTGAGTAGCTGGGATTATAGGTGCGTGCCACCACA:G	2.71911e-08	-1.08275	0.307429	2.28608e-08	-1.02505	0.428708	3.0363e-06	-1.09168	0.327848
133646949	chr9:133646949:C:G	5.32109e-08	-1.09597	0.992028	3.20561e-08	-1.03032	0.772047	7.26735e-06	-0.875726	0.984642
133647111	chr9:133647111:C:T	4.54873e-08	-1.90926e-10	-0.260774	3.62794e-08	-1.90926e-10	-0.134513	5.081e-06	-1.90926e-10	-0.248968
133647153	chr9:133647153:T:C	8.88123e-09	-0.984993	-0.909275	3.86403e-09	-1.28849	-1.08556	9.83072e-07	-0.947811	-0.943737
133647221	chr9:133647221:G:A	1.41656e-08	-1.90926e-10	-1.42739	1.00289e-08	-1.90926e-10	-1.42029	1.5611e-06	-1.90926e-10	-1.42909
133647393	chr9:133647393:T:C	2.597e-09	-1.81628	-1.30757	2.11776e-09	-1.82728	-1.14813	2.83376e-07	-1.81055	-1.32491
133647614	chr9:133647614:C:T	1.78908e-08	-1.90926e-10	-1.19392	1.09331e-08	-1.90926e-10	-1.33397	1.96712e-06	-1.90926e-10	-1.19791
133648061	chr9:133648061:T:C	2.57469e-09	-1.75594	-1.37654	1.90205e-09	-1.75677	-1.32606	2.9387e-07	-1.71645	-1.38265
133648178	chr9:133648178:G:A	1.9686e-08	-1.90926e-10	-1.0983	1.37892e-08	-1.90926e-10	-1.10188	2.17119e-06	-1.90926e-10	-1.0992
133648381	chr9:133648381:C:T	3.7522e-09	-1.3186	-1.43726	3.04613e-09	-1.17006	-1.44183	4.37201e-07	-1.26435	-1.43749
133648448	chr9:133648448:C:T	1.42102e-08	-1.90926e-10	-1.42425	1.01399e-08	-1.90926e-10	-1.40929	1.57268e-06	-1.90926e-10	-1.42169
133648590	chr9:133648590:C:T	2.77709e-09	-1.70673	-1.35008	2.01296e-09	-1.62646	-1.3997	3.13264e-07	-1.68637	-1.34882
133648675	chr9:133648675:G:A	1.405e-08	-1.90926e-10	-1.43559	9.99643e-09	-1.90926e-10	-1.42354	1.55084e-06	-1.90926e-10	-1.43568
133648740	chr9:133648740:G:C	1.61542e-08	-1.90926e-10	-1.29603	1.16585e-08	-1.90926e-10	-1.26973	1.77675e-06	-1.90926e-10	-1.29969
133649021	chr9:133649021:G:A	1.09429e-08	-1.68552	-4.23322e-10	7.36248e-09	-1.72937	-4.23322e-10	1.19153e-06	-1.69924	-4.23322e-10
133649190	chr9:133649190:A:G	2.39182e-09	-1.80044	-1.40572	1.70524e-09	-1.75693	-1.43513	2.66252e-07	-1.79342	-1.40436
133649258	chr9:133649258:T:C	1.45772e-08	-1.90926e-10	-1.39875	1.0572e-08	-1.90926e-10	-1.36755	1.61215e-06	-1.90926e-10	-1.39691
133649281	chr9:133649281:T:C	1.41252e-08	-1.90926e-10	-1.43025	1.00896e-08	-1.90926e-10	-1.41426	1.55857e-06	-1.90926e-10	-1.43071
133649417	chr9:133649417:T:G	2.45776e-09	-1.81095	-1.36801	1.70658e-09	-1.77699	-1.41428	2.71662e-07	-1.8094	-1.36827
133649476	chr9:133649476:G:A	2.9465e-08	-1.90926e-10	-0.695006	1.80439e-08	-1.90926e-10	-0.832958	3.26456e-06	-1.90926e-10	-0.69135
133649546	chr9:133649546:G:C	7.09895e-09	-1.75323	-0.365031	5.53925e-09	-1.74921	-0.264694	7.36446e-07	-1.79478	-0.385619
133649842	chr9:133649842:C:T	1.39568e-08	-1.90926e-10	-1.44224	9.8374e-09	-1.90926e-10	-1.43957	1.54073e-06	-1.90926e-10	-1.44222
133650208	chr9:133650208:C:T	2.64166e-09	-1.72258	-1.38422	1.88323e-09	-1.71212	-1.38065	2.96115e-07	-1.70428	-1.3872
133650542	chr9:133650542:C:T	1.39673e-08	-1.90926e-10	-1.44149	9.99718e-09	-1.90926e-10	-1.42346	1.54154e-06	-1.90926e-10	-1.44169
133650823	chr9:133650823:C:T	4.55303e-09	-1.16667	-1.39575	3.98562e-09	-1.00326	-1.33981	5.15399e-07	-1.14093	-1.39636
133650864	chr9:133650864:T:C	3.066e-09	-1.52442	-1.43342	2.4982e-09	-1.41237	-1.39782	3.41131e-07	-1.51581	-1.43415
133650953	chr9:133650953:G:T	4.56165e-09	-1.15151	-1.40901	3.96864e-09	-0.987206	-1.36013	5.1691e-07	-1.1248	-1.40957
133651400	chr9:133651400:G:C	1.4295e-08	-1.90926e-10	-1.4183	9.91566e-09	-1.90926e-10	-1.43165	1.57929e-06	-1.90926e-10	-1.4175
133651448	chr9:133651448:C:A	5.14623e-09	-1.52045	-0.919498	4.94281e-09	-1.42043	-0.707397	5.43515e-07	-1.56302	-0.921153
133651453	chr9:133651453:G:A	2.73523e-09	-1.71679	-1.3552	1.93304e-09	-1.69662	-1.37005	3.03702e-07	-1.70552	-1.36067
133651839	chr9:133651839:G:A	1.45419e-08	-1.90926e-10	-1.40117	1.04415e-08	-1.90926e-10	-1.37998	1.60187e-06	-1.90926e-10	-1.4033
133651887	chr9:133651887:T:C	2.70095e-08	0.0206695	-0.80269	2.94441e-08	0.287223	-0.630492	3.09092e-06	0.0560177	-0.802024
133652024	chr9:133652024:A:C	2.74874e-08	0.0280192	-0.792498	2.99776e-08	0.295401	-0.620713	3.14832e-06	0.0640617	-0.791669
133652027	chr9:133652027:A:G	2.78096e-08	0.0297436	-0.782571	3.03869e-08	0.297114	-0.608867	3.18396e-06	0.0655149	-0.781866
133652029	chr9:133652029:C:G	2.79192e-08	0.0418954	-0.790787	3.04873e-08	0.310118	-0.618572	3.19702e-06	0.0777949	-0.790053
133652182	chr9:133652182:G:A	1.65134e-08	-1.90926e-10	-1.27403	1.1279e-08	-1.90926e-10	-1.30282	1.8284e-06	-1.90926e-10	-1.27103
133652364	chr9:133652364:G:A	1.00723e-08	-1.76841	-4.23322e-10	7.22163e-09	-1.74868	-4.23322e-10	1.14465e-06	-1.73938	-4.23322e-10
133652546	chr9:133652546:C:G	2.10089e-08	-1.90926e-10	-1.03326	1.58019e-08	-1.90926e-10	-0.965633	2.30772e-06	-1.90926e-10	-1.03822
133652619	chr9:133652619:G:A	1.94974e-08	-1.90926e-10	-1.10793	1.50649e-08	-1.90926e-10	-1.01339	2.15098e-06	-1.90926e-10	-1.10855
133652886	chr9:133652886:G:A	1.49572e-08	-1.90926e-10	-1.37301	1.10097e-08	-1.90926e-10	-1.32698	1.64885e-06	-1.90926e-10	-1.3744
133652975	chr9:133652975:A:G	6.28313e-09	-1.41295	-0.827395	4.97212e-09	-1.34197	-0.779951	6.61877e-07	-1.45813	-0.829025
133653227	chr9:133653227:G:A	1.89783e-08	-1.90926e-10	-1.13491	1.4082e-08	-1.90926e-10	-1.08086	2.08649e-06	-1.90926e-10	-1.13899
133653265	chr9:133653265:C:T	1.82086e-08	-1.90926e-10	-1.17631	1.34654e-08	-1.90926e-10	-1.12564	2.02224e-06	-1.90926e-10	-1.17027
133653361	chr9:133653361:T:C	1.53395e-08	-1.90926e-10	-1.34778	1.05798e-08	-1.90926e-10	-1.36682	1.6988e-06	-1.90926e-10	-1.34455
133653391	chr9:133653391:C:T	2.47198e-08	-1.90926e-10	-0.870605	1.76541e-08	-1.90926e-10	-0.854795	2.76185e-06	-1.90926e-10	-0.858575
133653488	chr9:133653488:T:C	1.6995e-08	-1.90926e-10	-1.24529	1.07952e-08	-1.90926e-10	-1.34666	1.90058e-06	-1.90926e-10	-1.23232
133653499	chr9:133653499:T:C	3.50402e-08	-1.90926e-10	-0.521712	2.007e-08	-1.90926e-10	-0.726537	3.99846e-06	-1.90926e-10	-0.488566
133653808	chr9:133653808:C:T	5.82837e-08	-1.90926e-10	-0.0128847	4.00487e-08	-1.90926e-10	-0.035668	6.44047e-06	-1.90926e-10	-0.0118742
133653872	chr9:133653872:G:C	2.1194e-08	-1.90926e-10	-1.02449	1.65842e-08	-1.90926e-10	-0.917316	2.3432e-06	-1.90926e-10	-1.02296
133653899	chr9:133653899:C:T	6.08939e-09	-1.71853	-0.553129	4.94227e-09	-1.70696	-0.420973	7.20147e-07	-1.64114	-0.561633
133653977	chr9:133653977:G:C	1.52686e-08	-1.90926e-10	-1.35241	1.05225e-08	-1.90926e-10	-1.37225	1.69518e-06	-1.90926e-10	-1.34669
133654127	chr9:133654127:T:TA	1.90287e-08	-1.90926e-10	-1.13226	1.46232e-08	-1.90926e-10	-1.04315	2.09852e-06	-1.90926e-10	-1.13324
133654300	chr9:133654300:C:G	2.33951e-09	-1.82469	-1.40358	1.63857e-09	-1.8135	-1.41844	2.6744e-07	-1.78959	-1.40374
133654468	chr9:133654468:T:C	2.25858e-09	-1.8252	-1.43827	1.6016e-09	-1.82798	-1.42678	2.49541e-07	-1.8241	-1.43851
133654578	chr9:133654578:A:G	2.89724e-09	-1.74688	-1.26757	2.21907e-09	-1.70221	-1.22647	3.47576e-07	-1.6602	-1.27105
133654580	chr9:133654580:A:G	3.13061e-09	-1.72735	-1.20963	2.38992e-09	-1.68943	-1.16507	3.71078e-07	-1.65101	-1.21481
133654760	chr9:133654760:T:G	9.82812e-09	-1.79296	-4.23322e-10	6.86417e-09	-1.79945	-4.23322e-10	1.07534e-06	-1.80184	-4.23322e-10
133654932	chr9:133654932:C:T	4.45927e-09	-1.81628	-0.766946	3.22068e-09	-1.82068	-0.735488	4.92932e-07	-1.81845	-0.763405
133655120	chr9:133655120:C:T	1.81057e-08	-1.18198	-4.23322e-10	1.3545e-08	-1.11975	-4.23322e-10	2.28222e-06	-1.04933	-4.23322e-10
133655308	chr9:133655308:G:C	1.47026e-08	-1.90926e-10	-1.39018	1.0638e-08	-1.90926e-10	-1.36133	1.62216e-06	-1.90926e-10	-1.39072
133655540	chr9:133655540:T:C	2.64666e-09	-1.69489	-1.41002	1.99049e-09	-1.63045	-1.40693	3.27057e-07	-1.58051	-1.41158
133655765	chr9:133655765:G:A	1.47311e-08	-1.90926e-10	-1.38824	1.01326e-08	-1.90926e-10	-1.41001	1.63076e-06	-1.90926e-10	-1.38543
133655947	chr9:133655947:G:A	1.01741e-08	-1.75836	-4.23322e-10	7.54167e-09	-1.70532	-4.23322e-10	1.26194e-06	-1.64182	-4.23322e-10
133655979	chr9:133655979:C:T	2.56766e-08	-1.90926e-10	-0.832627	2.03712e-08	-1.90926e-10	-0.711639	2.79977e-06	-1.90926e-10	-0.844939
133656206	chr9:133656206:G:A	1.75087e-08	-1.21551	-4.23322e-10	1.14862e-08	-1.28462	-4.23322e-10	1.6557e-06	-1.37025	-4.23322e-10
133656438	chr9:133656438:T:C	3.88861e-08	-1.90926e-10	-0.417572	3.05087e-08	-1.90926e-10	-0.307752	4.19977e-06	-1.90926e-10	-0.439445
133656475	chr9:133656475:C:T	3.94173e-08	-1.90926e-10	-0.404002	3.20983e-08	-1.90926e-10	-0.256959	4.27431e-06	-1.90926e-10	-0.421854
133656627	chr9:133656627:G:A	1.57396e-08	-1.90926e-10	-1.32203	1.08569e-08	-1.90926e-10	-1.34096	1.73981e-06	-1.90926e-10	-1.3207
133657065	chr9:133657065:A:G	4.89911e-09	-1.21403	-1.27513	4.3137e-09	-1.05458	-1.20939	7.428e-07	-0.887826	-1.28398
133657152	chr9:133657152:C:T	1.48119e-07	1.84032	-0.920508	1.4665e-07	2.06806	-0.805777	1.7832e-05	1.94375	-0.937232
133657233	chr9:133657233:C:T	1.71692e-08	-1.90926e-10	-1.23509	1.24182e-08	-1.90926e-10	-1.2066	1.89684e-06	-1.90926e-10	-1.23429
133657304	chr9:133657304:T:C	3.0444e-09	-1.55185	-1.41305	2.21388e-09	-1.50785	-1.42316	3.26409e-07	-1.58	-1.41408
133657308	chr9:133657308:C:T	1.51263e-08	-1.90926e-10	-1.36177	1.10475e-08	-1.90926e-10	-1.32356	1.66973e-06	-1.90926e-10	-1.36182
133657480	chr9:133657480:G:C	1.59582e-08	-1.90926e-10	-1.30823	1.14816e-08	-1.90926e-10	-1.28502	1.7544e-06	-1.90926e-10	-1.31235
133657525	chr9:133657525:A:G	1.45948e-08	-1.90926e-10	-1.39754	1.0118e-08	-1.90926e-10	-1.41145	1.61636e-06	-1.90926e-10	-1.3943
133657587	chr9:133657587:A:G	1.71854e-08	-1.90926e-10	-1.23415	1.24709e-08	-1.90926e-10	-1.20236	1.90402e-06	-1.90926e-10	-1.23051
133657806	chr9:133657806:G:A	3.98591e-09	-1.69642	-0.999024	3.03442e-09	-1.62767	-0.988074	5.20379e-07	-1.51765	-1.01002
133657863	chr9:133657863:A:G	4.48816e-09	-1.22107	-1.3557	3.29106e-09	-1.14543	-1.38912	4.75033e-07	-1.26012	-1.35872
133657931	chr9:133657931:T:C	1.59506e-08	-1.90926e-10	-1.30871	1.17396e-08	-1.90926e-10	-1.26279	1.76167e-06	-1.90926e-10	-1.30821
133658097	chr9:133658097:A:T	1.95921e-08	-1.90926e-10	-1.10308	1.44412e-08	-1.90926e-10	-1.05568	2.17562e-06	-1.90926e-10	-1.09716
133658275	chr9:133658275:C:T	1.56945e-08	-1.90926e-10	-1.3249	1.15258e-08	-1.90926e-10	-1.28117	1.73449e-06	-1.90926e-10	-1.32376
133658327	chr9:133658327:C:T	9.54888e-09	-1.82178	-4.23322e-10	6.68125e-09	-1.82646	-4.23322e-10	1.0578e-06	-1.81828	-4.23322e-10
133658505	chr9:133658505:G:A	5.6256e-08	-1.90926e-10	-0.0482953	3.8976e-08	-1.90926e-10	-0.0628171	6.22193e-06	-1.90926e-10	-0.0463961
133658536	chr9:133658536:A:G	1.60911e-08	-1.90926e-10	-1.29994	1.17257e-08	-1.90926e-10	-1.26398	1.78031e-06	-1.90926e-10	-1.29769
133658541	chr9:133658541:C:A	1.57375e-08	-1.90926e-10	-1.32216	1.08588e-08	-1.90926e-10	-1.34079	1.74049e-06	-1.90926e-10	-1.32031
133658547	chr9:133658547:C:T	4.21264e-09	-1.63751	-1.00261	3.3786e-09	-1.50558	-1.00272	4.92836e-07	-1.57196	-1.0101
133658725	chr9:133658725:T:C	5.21449e-09	-1.26716	-1.15961	3.99183e-09	-1.19219	-1.14932	5.52174e-07	-1.32013	-1.14823
133658837	chr9:133658837:G:A	8.33194e-09	-0.53113	-1.42698	6.37751e-09	-0.51821	-1.35478	8.66585e-07	-0.58786	-1.42981
133658840	chr9:133658840:C:T	1.71547e-08	-1.90926e-10	-1.23594	1.18747e-08	-1.90926e-10	-1.25135	1.85975e-06	-1.90926e-10	-1.25404
133659287	chr9:133659287:C:T	1.40136e-08	-1.90926e-10	-1.43818	9.88798e-09	-1.90926e-10	-1.43444	1.54686e-06	-1.90926e-10	-1.43825
133659598	chr9:133659598:A:G	1.52145e-08	-1.90926e-10	-1.35596	1.09771e-08	-1.90926e-10	-1.32995	1.68189e-06	-1.90926e-10	-1.35456
133659689	chr9:133659689:G:C	1.67508e-08	-0.598558	-0.661202	1.89717e-08	-0.46749	-0.315324	1.46667e-06	-0.792259	-0.699222
133659796	chr9:133659796:A:G	3.7864e-09	-1.3512	-1.39559	3.00787e-09	-1.23178	-1.39275	5.4233e-07	-1.08656	-1.3998
133659920	chr9:133659920:A:G	2.61908e-09	-1.75694	-1.35845	1.9262e-09	-1.71622	-1.35399	3.02702e-07	-1.71788	-1.3516
133659964	chr9:133659964:G:A	7.24641e-09	-1.70066	-0.397039	5.63477e-09	-1.57012	-0.426682	8.41581e-07	-1.63929	-0.407656
133660043	chr9:133660043:C:T	1.39582e-08	-1.90926e-10	-1.44214	9.8208e-09	-1.90926e-10	-1.44126	1.54118e-06	-1.90926e-10	-1.44193
133660181	chr9:133660181:A:G	1.40438e-08	-1.90926e-10	-1.43603	9.98651e-09	-1.90926e-10	-1.42453	1.54935e-06	-1.90926e-10	-1.43664
133660184	chr9:133660184:G:A	1.74403e-08	-1.90926e-10	-1.21943	1.19134e-08	-1.90926e-10	-1.2481	1.9251e-06	-1.90926e-10	-1.2195
133660532	chr9:133660532:T:C	1.52745e-08	-1.90926e-10	-1.35202	1.08326e-08	-1.90926e-10	-1.3432	1.69347e-06	-1.90926e-10	-1.3477
133660635	chr9:133660635:G:A	2.41492e-09	-1.79819	-1.39835	1.73364e-09	-1.76988	-1.40566	2.72411e-07	-1.77416	-1.40076
133661490	chr9:133661490:G:T	2.9775e-09	-1.71622	-1.27091	2.20104e-09	-1.69356	-1.24327	3.10859e-07	-1.77348	-1.26941
133661722	chr9:133661722:C:T	2.37061e-09	-1.80263	-1.41243	1.69284e-09	-1.77718	-1.42217	2.67041e-07	-1.78018	-1.41465
133662295	chr9:133662295:C:T	2.3591e-09	-1.79858	-1.42135	1.65042e-09	-1.79947	-1.42527	2.60531e-07	-1.79702	-1.42249
133663226	chr9:133663226:G:A	1.79574e-08	-1.06445	-0.125753	2.21104e-08	-0.897417	0.267704	2.83663e-06	-0.686523	-0.145338
133663599	chr9:133663599:C:T	7.17144e-09	-1.35845	-0.74965	6.67036e-09	-1.13871	-0.689383	9.01985e-07	-1.22157	-0.75606
133664079	chr9:133664079:C:T	2.25671e-09	-1.82251	-1.44179	1.58616e-09	-1.82278	-1.44167	2.49154e-07	-1.82206	-1.4421
133664252	chr9:133664252:G:A	1.16171e-08	-1.62573	-4.23322e-10	8.79735e-09	-1.55131	-4.23322e-10	1.35895e-06	-1.56776	-4.23322e-10
133664380	chr9:133664380:G:A	2.28158e-09	-1.8117	-1.44164	1.60142e-09	-1.81262	-1.44225	2.52071e-07	-1.81064	-1.44188
133664491	chr9:133664491:C:T	9.48519e-09	-1.24344	-0.585039	9.32559e-09	-0.986695	-0.506306	1.2099e-06	-1.09228	-0.591659
133664563	chr9:133664563:A:AGCTGGTGACGCCTGGCACT	1.95662e-08	-1.90926e-10	-1.10441	1.39812e-08	-1.90926e-10	-1.08805	2.17356e-06	-1.90926e-10	-1.09811
133664691	chr9:133664691:C:T	1.55802e-08	-1.90926e-10	-1.33221	1.07598e-08	-1.90926e-10	-1.34995	1.72631e-06	-1.90926e-10	-1.32849
133664898	chr9:133664898:T:G	2.43186e-09	-1.74862	-1.44093	1.7644e-09	-1.71892	-1.43903	2.57617e-07	-1.78988	-1.44087
133665008	chr9:133665008:C:A	4.96093e-09	-1.26077	-1.21584	4.65802e-09	-1.19825	-0.988925	4.69393e-07	-1.39591	-1.23488
133665086	chr9:133665086:C:A	2.31056e-09	-1.81318	-1.42754	1.61723e-09	-1.81398	-1.43106	2.5522e-07	-1.81202	-1.42808
133665087	chr9:133665087:ATTTGCCCATTTCC:A	2.2877e-09	-1.81915	-1.43151	1.60246e-09	-1.8197	-1.43452	2.52662e-07	-1.81819	-1.43199
133665220	chr9:133665220:G:A	1.45484e-08	-1.90926e-10	-1.40073	1.00395e-08	-1.90926e-10	-1.41924	1.61046e-06	-1.90926e-10	-1.39796
133665435	chr9:133665435:C:T	1.76522e-08	-0.801108	-0.406241	2.25215e-08	-0.570786	-0.0405073	3.04001e-06	-0.339549	-0.423067
133665466	chr9:133665466:C:T	1.73055e-08	-1.01311	-0.214076	2.11083e-08	-0.831273	0.155174	2.79103e-06	-0.616164	-0.2319
133665816	chr9:133665816:C:T	2.76312e-08	-1.90926e-10	-0.759262	1.83254e-08	-1.90926e-10	-0.817476	3.06698e-06	-1.90926e-10	-0.753783
133666206	chr9:133666206:A:AGAG	1.40003e-08	-1.90926e-10	-1.43913	9.89438e-09	-1.90926e-10	-1.4338	1.54475e-06	-1.90926e-10	-1.43961
133666717	chr9:133666717:C:G	2.37766e-09	-1.82423	-1.38786	1.6296e-09	-1.82589	-1.41153	2.66514e-07	-1.81134	-1.38546
133666923	chr9:133666923:G:A	1.42613e-08	-1.90926e-10	-1.42066	9.91336e-09	-1.90926e-10	-1.43188	1.57627e-06	-1.90926e-10	-1.41942
133666973	chr9:133666973:A:G	9.73472e-09	-1.80251	-4.23322e-10	6.93193e-09	-1.78962	-4.23322e-10	1.07994e-06	-1.79757	-4.23322e-10
133667012	chr9:133667012:A:T	4.75745e-09	-1.49686	-1.02164	3.69995e-09	-1.40234	-1.01511	6.59623e-07	-1.26097	-1.02959
133667068	chr9:133667068:G:A	9.48985e-09	-1.82799	-4.23322e-10	6.67862e-09	-1.82685	-4.23322e-10	1.04758e-06	-1.82799	-4.23322e-10
133667095	chr9:133667095:C:T	1.44229e-08	-1.90926e-10	-1.40939	1.0441e-08	-1.90926e-10	-1.38003	1.59138e-06	-1.90926e-10	-1.40988
133667198	chr9:133667198:T:G	7.0328e-09	-1.00492	-1.1227	6.12875e-09	-0.853528	-1.05924	1.10683e-06	-0.641418	-1.13155
133667290	chr9:133667290:C:T	1.46831e-08	-1.28108	-0.110426	1.33001e-08	-1.10609	-0.0318996	2.16685e-06	-0.977937	-0.123267
133667291	chr9:133667291:G:A	9.52116e-09	-1.82469	-4.23322e-10	6.78919e-09	-1.81043	-4.23322e-10	1.08629e-06	-1.79171	-4.23322e-10
133667311	chr9:133667311:C:A	1.17639e-08	-1.11858	-0.494592	1.15603e-08	-0.845532	-0.432655	1.5217e-06	-0.96178	-0.49287
133667354	chr9:133667354:T:C	1.27408e-08	-1.24491	-0.288487	1.1545e-08	-1.0607	-0.218813	1.90496e-06	-0.932388	-0.297627
133667423	chr9:133667423:C:T	1.21689e-08	-1.15605	-0.423281	1.19408e-08	-0.887141	-0.358662	1.5729e-06	-1.00151	-0.420048
133667487	chr9:133667487:C:T	1.40823e-08	-1.90926e-10	-1.43329	1.00705e-08	-1.90926e-10	-1.41615	1.55412e-06	-1.90926e-10	-1.43357
133667763	chr9:133667763:T:C	2.34296e-09	-1.78494	-1.44185	1.63104e-09	-1.79523	-1.44131	2.67771e-07	-1.7501	-1.442
133667862	chr9:133667862:G:A	1.72963e-08	-1.90926e-10	-1.22772	1.30454e-08	-1.90926e-10	-1.15732	1.91047e-06	-1.90926e-10	-1.22713
133667944	chr9:133667944:C:T	2.29923e-09	-1.82114	-1.42449	1.63282e-09	-1.81882	-1.41664	2.53708e-07	-1.82353	-1.42252
133668022	chr9:133668022:A:G	1.41955e-08	-1.90926e-10	-1.42528	1.02021e-08	-1.90926e-10	-1.40317	1.56674e-06	-1.90926e-10	-1.42548
133668070	chr9:133668070:TCAGGCTG:T	1.64278e-08	-1.90926e-10	-1.27923	1.1589e-08	-1.90926e-10	-1.2757	1.779e-06	-1.90926e-10	-1.29842
133668106	chr9:133668106:G:A	2.3132e-09	-1.80219	-1.43739	1.64082e-09	-1.79273	-1.43784	2.60659e-07	-1.78084	-1.43818
133668182	chr9:133668182:T:C	1.55226e-08	-1.90926e-10	-1.33591	1.15296e-08	-1.90926e-10	-1.28084	1.70956e-06	-1.90926e-10	-1.33824
133669736	chr9:133669736:G:A	1.03479e-08	-1.74143	-4.23322e-10	7.018e-09	-1.77728	-4.23322e-10	1.11396e-06	-1.76656	-4.23322e-10
133669848	chr9:133669848:G:A	9.72163e-07	1.19332	1.60799	1.23213e-06	1.42988	1.96086	0.000132805	1.39311	1.6213
133669887	chr9:133669887:G:A	8.64801e-08	-1.90926e-10	0.381706	5.30973e-08	-1.90926e-10	0.246362	9.53544e-06	-1.90926e-10	0.38054
133670103	chr9:133670103:C:T	3.49716e-09	-1.81147	-1.01478	2.5019e-09	-1.8161	-0.992617	3.80065e-07	-1.82155	-1.02034
133670195	chr9:133670195:A:G	2.42975e-09	-1.79773	-1.39269	1.84902e-09	-1.77175	-1.33936	2.64481e-07	-1.80869	-1.39577
133670299	chr9:133670299:G:A	2.29381e-09	-1.80767	-1.44032	1.65254e-09	-1.78804	-1.43541	2.50228e-07	-1.81964	-1.44022
133670420	chr9:133670420:G:A	1.47996e-08	-1.90926e-10	-1.38361	1.02818e-08	-1.90926e-10	-1.39539	1.63632e-06	-1.90926e-10	-1.38202
133670555	chr9:133670555:G:A	1.60646e-08	0.0202776	-1.32187	1.36459e-08	0.148918	-1.26124	1.79225e-06	0.0323771	-1.32338
133670573	chr9:133670573:G:A	1.84645e-08	-1.90926e-10	-1.16236	1.26062e-08	-1.90926e-10	-1.19157	2.05505e-06	-1.90926e-10	-1.15418
133670624	chr9:133670624:C:T	1.41079e-08	-1.90926e-10	-1.43147	1.01251e-08	-1.90926e-10	-1.41075	1.5575e-06	-1.90926e-10	-1.43139
133670625	chr9:133670625:G:A	2.3009e-08	-1.90926e-10	-0.942324	1.7645e-08	-1.90926e-10	-0.855312	2.53468e-06	-1.90926e-10	-0.944407
133670825	chr9:133670825:C:T	1.87015e-08	-1.90926e-10	-1.1496	1.27595e-08	-1.90926e-10	-1.17948	2.08234e-06	-1.90926e-10	-1.14099
133670900	chr9:133670900:A:T	9.78991e-09	-1.79686	-4.23322e-10	6.67111e-09	-1.82798	-4.23322e-10	1.05458e-06	-1.82133	-4.23322e-10
133670914	chr9:133670914:A:G	2.46516e-09	-1.82799	-1.34796	1.77838e-09	-1.8242	-1.32587	2.73698e-07	-1.8249	-1.3453
133670935	chr9:133670935:T:C	2.34069e-09	-1.82143	-1.40633	1.69635e-09	-1.82769	-1.3696	2.60949e-07	-1.81233	-1.40558
133671005	chr9:133671005:T:C	2.34255e-09	-1.82231	-1.40466	1.69995e-09	-1.82783	-1.36734	2.61104e-07	-1.8134	-1.40391
133671030	chr9:133671030:C:T	3.07413e-09	-1.80168	-1.15351	2.16636e-09	-1.7744	-1.17832	3.31612e-07	-1.8193	-1.15897
133671038	chr9:133671038:G:T	1.27234e-08	-0.790156	-0.744605	1.00717e-08	-0.701189	-0.714842	1.84229e-06	-0.511658	-0.751807
133671062	chr9:133671062:C:T	1.39949e-08	-1.90926e-10	-1.43951	9.84495e-09	-1.90926e-10	-1.4388	1.54353e-06	-1.90926e-10	-1.4404
133671137	chr9:133671137:A:T	2.29715e-09	-1.8266	-1.41994	1.65264e-09	-1.8184	-1.40498	2.53444e-07	-1.82772	-1.41937
133671404	chr9:133671404:T:C	1.53445e-08	-1.90926e-10	-1.34745	1.12778e-08	-1.90926e-10	-1.30292	1.68857e-06	-1.90926e-10	-1.35059
133671923	chr9:133671923:G:A	1.6078e-08	-1.90926e-10	-1.30075	1.16542e-08	-1.90926e-10	-1.2701	1.76733e-06	-1.90926e-10	-1.30501
133672048	chr9:133672048:C:G	2.32111e-09	-1.8173	-1.41886	1.68963e-09	-1.79809	-1.40316	2.54329e-07	-1.82564	-1.41796
133672078	chr9:133672078:C:T	1.11441e-08	-1.6673	-4.23322e-10	8.05676e-09	-1.63925	-4.23322e-10	1.33857e-06	-1.58287	-4.23322e-10
133672079	chr9:133672079:A:G	2.42467e-09	-1.81415	-1.37836	1.78115e-09	-1.79456	-1.35395	2.65378e-07	-1.82439	-1.37669
133672261	chr9:133672261:C:T	2.32039e-09	-1.81882	-1.41766	1.68763e-09	-1.80082	-1.40162	2.54514e-07	-1.82633	-1.41654
133672376	chr9:133672376:G:A	1.397e-08	-1.90926e-10	-1.44129	9.92044e-09	-1.90926e-10	-1.43117	1.54211e-06	-1.90926e-10	-1.44132
133672672	chr9:133672672:G:C	1.55451e-08	-1.90926e-10	-1.33447	1.05609e-08	-1.90926e-10	-1.36861	1.71976e-06	-1.90926e-10	-1.33229
133672749	chr9:133672749:G:A	8.78697e-09	-1.72729	-0.177651	6.50174e-09	-1.75622	-0.0974782	9.54515e-07	-1.7519	-0.16913
133672772	chr9:133672772:A:G	2.94918e-08	-0.694097	-4.23322e-10	2.18347e-08	-0.642261	-4.23322e-10	3.77122e-06	-0.547079	-4.23322e-10
133673027	chr9:133673027:G:A	2.70678e-09	-1.6546	-1.42785	2.133e-09	-1.56409	-1.40415	2.87647e-07	-1.69309	-1.42741
133673136	chr9:133673136:C:T	9.69138e-09	-1.80697	-4.23322e-10	6.90076e-09	-1.79413	-4.23322e-10	1.06232e-06	-1.81402	-4.23322e-10
133673141	chr9:133673141:G:A	2.64127e-09	-1.81964	-1.28731	1.99843e-09	-1.80817	-1.22523	2.90839e-07	-1.82613	-1.28333
133673212	chr9:133673212:C:T	2.33112e-09	-1.82791	-1.40395	1.7088e-09	-1.82581	-1.36416	2.58294e-07	-1.8252	-1.40293
133673238	chr9:133673238:A:G	2.39233e-09	-1.79548	-1.41046	1.78952e-09	-1.76845	-1.37536	2.60111e-07	-1.81184	-1.40928
133673255	chr9:133673255:A:T	2.21051e-08	-1.90926e-10	-0.982401	1.48238e-08	-1.90926e-10	-1.02953	2.49013e-06	-1.90926e-10	-0.962143
133673397	chr9:133673397:C:T	2.26222e-09	-1.82114	-1.44072	1.60371e-09	-1.81302	-1.44043	2.48096e-07	-1.82747	-1.44095
133673676	chr9:133673676:C:T	9.31596e-09	-0.628137	-1.21834	8.93307e-09	-0.336876	-1.19913	1.1251e-06	-0.543436	-1.21317
133673708	chr9:133673708:T:C	2.8311e-08	-1.90926e-10	-0.734959	2.09845e-08	-1.90926e-10	-0.681978	3.02754e-06	-1.90926e-10	-0.766726
133673923	chr9:133673923:G:A	1.68336e-08	-1.90926e-10	-1.25483	1.15392e-08	-1.90926e-10	-1.28001	1.87191e-06	-1.90926e-10	-1.24752
133674812	chr9:133674812:A:G	1.67145e-08	-1.90926e-10	-1.26193	1.21726e-08	-1.90926e-10	-1.22658	1.85546e-06	-1.90926e-10	-1.25634
133674905	chr9:133674905:C:T	3.37179e-08	-1.90926e-10	-0.56018	2.57426e-08	-1.90926e-10	-0.477615	3.71263e-06	-1.90926e-10	-0.562737
133675170	chr9:133675170:C:T	1.44533e-08	-1.90926e-10	-1.40728	1.05301e-08	-1.90926e-10	-1.37153	1.59599e-06	-1.90926e-10	-1.40698
133675275	chr9:133675275:A:C	2.33774e-09	-1.81667	-1.41235	1.74081e-09	-1.80072	-1.37069	2.56663e-07	-1.82341	-1.41105
133675813	chr9:133675813:GGGCATAGT:G	1.4267e-08	-1.90926e-10	-1.42026	1.00245e-08	-1.90926e-10	-1.42074	1.56443e-06	-1.90926e-10	-1.42695
133676000	chr9:133676000:G:A	1.90574e-07	-1.90926e-10	1.17183	1.69441e-07	-1.90926e-10	1.40674	2.09913e-05	-1.90926e-10	1.16963
133676237	chr9:133676237:C:T	2.90264e-09	-1.59663	-1.41595	1.96338e-09	-1.64476	-1.40634	3.04311e-07	-1.64976	-1.41443
133676922	chr9:133676922:T:C	9.6544e-09	-1.81079	-4.23322e-10	7.00067e-09	-1.77976	-4.23322e-10	1.06735e-06	-1.8093	-4.23322e-10
133676957	chr9:133676957:A:G	7.64158e-08	-1.90926e-10	0.257982	4.97651e-08	-1.90926e-10	0.181551	8.44257e-06	-1.90926e-10	0.258811
133676960	chr9:133676960:G:A	6.71221e-08	-1.90926e-10	0.128305	4.38849e-08	-1.90926e-10	0.0558076	7.41709e-06	-1.90926e-10	0.12931
133677082	chr9:133677082:C:T	1.3996e-08	-1.90926e-10	-1.43944	9.85001e-09	-1.90926e-10	-1.43829	1.54433e-06	-1.90926e-10	-1.43988
133677215	chr9:133677215:T:C	1.8605e-08	-1.16244	0.00766654	1.34184e-08	-1.2072	0.0780587	2.06322e-06	-1.1592	0.00899438
133677247	chr9:133677247:G:A	1.53583e-08	-1.90926e-10	-1.34655	1.08672e-08	-1.90926e-10	-1.34001	1.69323e-06	-1.90926e-10	-1.34784
133677282	chr9:133677282:A:AG	3.21834e-09	-1.46966	-1.43968	2.19803e-09	-1.50529	-1.43291	3.49431e-07	-1.48535	-1.44058
133677345	chr9:133677345:G:A	1.56736e-08	-1.90926e-10	-1.32623	1.09642e-08	-1.90926e-10	-1.33113	1.72365e-06	-1.90926e-10	-1.33003
133677690	chr9:133677690:C:T	6.21138e-09	-1.66925	-0.582579	5.61415e-09	-1.65734	-0.343133	6.40496e-07	-1.73039	-0.589602
133677917	chr9:133677917:G:A	1.44808e-08	-1.90926e-10	-1.40538	1.07481e-08	-1.90926e-10	-1.35103	1.59576e-06	-1.90926e-10	-1.40713
133677983	chr9:133677983:C:T	1.40119e-08	-1.90926e-10	-1.4383	9.81271e-09	-1.90926e-10	-1.44208	1.54776e-06	-1.90926e-10	-1.43766
133678456	chr9:133678456:A:C	3.57145e-08	-0.50265	-4.23322e-10	2.54997e-08	-0.487096	-4.23322e-10	4.21384e-06	-0.436101	-4.23322e-10
133678572	chr9:133678572:G:A	1.90624e-08	-1.90926e-10	-1.13049	1.38367e-08	-1.90926e-10	-1.09844	2.11851e-06	-1.90926e-10	-1.12376
133678583	chr9:133678583:T:C	3.46125e-09	-1.81858	-1.018	3.43919e-09	-1.8152	-0.675331	3.77805e-07	-1.82118	-1.02668
133678654	chr9:133678654:C:G	2.32606e-09	-1.82626	-1.40778	1.58104e-09	-1.82559	-1.44209	2.57436e-07	-1.82681	-1.40465
133678818	chr9:133678818:C:T	2.42459e-09	-1.80506	-1.38749	1.62521e-09	-1.80255	-1.43757	2.68345e-07	-1.80702	-1.38294
133679183	chr9:133679183:G:A	1.57203e-08	-1.90926e-10	-1.32326	1.07015e-08	-1.90926e-10	-1.35538	1.73729e-06	-1.90926e-10	-1.32215
133679407	chr9:133679407:C:T	9.84126e-09	-1.79162	-4.23322e-10	7.10685e-09	-1.7647	-4.23322e-10	1.1103e-06	-1.76984	-4.23322e-10
133679543	chr9:133679543:C:T	2.24859e-08	-1.90926e-10	-0.965319	1.7363e-08	-1.90926e-10	-0.87142	2.45738e-06	-1.90926e-10	-0.975382
133679821	chr9:133679821:T:C	6.41879e-09	-1.565	-0.653982	5.84067e-09	-1.61945	-0.341468	6.39592e-07	-1.67141	-0.649994
133679917	chr9:133679917:T:C	3.5222e-09	-1.60041	-1.21871	2.83412e-09	-1.57418	-1.10985	3.5338e-07	-1.69164	-1.22304
133680241	chr9:133680241:A:G	2.46328e-09	-1.80232	-1.37439	1.63032e-09	-1.80308	-1.43391	2.72026e-07	-1.80711	-1.36922
133680301	chr9:133680301:A:G	3.03991e-09	-1.53028	-1.4361	2.02385e-09	-1.60739	-1.41337	3.06336e-07	-1.62187	-1.43567
133680323	chr9:133680323:CCCCA:C	2.47383e-09	-1.80808	-1.36435	1.62875e-09	-1.80787	-1.43008	2.73581e-07	-1.81187	-1.35877
133680660	chr9:133680660:C:T	2.51595e-09	-1.80308	-1.35247	1.64372e-09	-1.80354	-1.42526	2.78126e-07	-1.80767	-1.34649
133680828	chr9:133680828:T:C	2.50838e-09	-1.78991	-1.36866	1.65385e-09	-1.79109	-1.43157	2.76711e-07	-1.79596	-1.3633
133680941	chr9:133680941:C:T	2.5484e-09	-1.79299	-1.34975	1.66075e-09	-1.79435	-1.42414	2.81399e-07	-1.7987	-1.34376
133680988	chr9:133680988:A:G	2.57759e-09	-1.78435	-1.347	1.67743e-09	-1.7858	-1.4227	2.844e-07	-1.79092	-1.34093
133681088	chr9:133681088:C:T	1.45955e-08	-1.90926e-10	-1.3975	1.03312e-08	-1.90926e-10	-1.3906	1.61018e-06	-1.90926e-10	-1.39813
133681118	chr9:133681118:G:A	1.63577e-08	-1.90926e-10	-1.28351	1.1826e-08	-1.90926e-10	-1.25547	1.81271e-06	-1.90926e-10	-1.27965
133681149	chr9:133681149:C:T	1.43227e-08	-1.90926e-10	-1.41637	9.92134e-09	-1.90926e-10	-1.43108	1.57851e-06	-1.90926e-10	-1.41799
133681170	chr9:133681170:G:A	1.00216e-08	-1.6287	-0.144758	7.85984e-09	-1.62269	-0.0413075	1.1738e-06	-1.59474	-0.119487
133681337	chr9:133681337:C:T	2.63623e-09	-1.79336	-1.3155	1.69073e-09	-1.79324	-1.40737	2.91545e-07	-1.79854	-1.30849
133681417	chr9:133681417:G:A	1.72932e-08	-1.90926e-10	-1.2279	1.2358e-08	-1.90926e-10	-1.21146	1.90299e-06	-1.90926e-10	-1.23105
133681472	chr9:133681472:T:C	2.60395e-09	-1.78489	-1.33629	1.68519e-09	-1.78629	-1.4176	2.87391e-07	-1.79156	-1.32983
133681533	chr9:133681533:C:T	1.88826e-08	-1.90926e-10	-1.13996	1.27518e-08	-1.90926e-10	-1.18009	2.10378e-06	-1.90926e-10	-1.13074
133681580	chr9:133681580:A:G	2.62866e-09	-1.77894	-1.3328	1.69858e-09	-1.78062	-1.41535	2.90155e-07	-1.78571	-1.3261
133681782	chr9:133681782:C:T	1.04321e-08	-1.73332	-4.23322e-10	7.64814e-09	-1.6913	-4.23322e-10	1.2141e-06	-1.68047	-4.23322e-10
133681802	chr9:133681802:A:G	2.62026e-09	-1.74696	-1.36798	1.72624e-09	-1.74771	-1.4321	2.87375e-07	-1.75939	-1.36205
133681972	chr9:133681972:C:T	3.55695e-08	-1.90926e-10	-0.50672	2.87338e-08	-1.90926e-10	-0.36769	3.87768e-06	-1.90926e-10	-0.519238
133682019	chr9:133682019:C:T	2.91582e-08	-0.705473	-4.23322e-10	1.80106e-08	-0.834802	-4.23322e-10	2.47263e-06	-0.969195	-4.23322e-10
133682073	chr9:133682073:T:C	2.49263e-09	-1.7502	-1.41466	1.86559e-09	-1.7538	-1.34838	2.72537e-07	-1.75917	-1.41528
133682088	chr9:133682088:G:A	1.60575e-08	-1.90926e-10	-1.30203	1.18002e-08	-1.90926e-10	-1.25764	1.77503e-06	-1.90926e-10	-1.30066
133682103	chr9:133682103:C:T	1.68042e-08	-1.90926e-10	-1.25658	1.11021e-08	-1.90926e-10	-1.31863	1.85134e-06	-1.90926e-10	-1.25856
133682204	chr9:133682204:A:G	2.68289e-09	-1.73057	-1.36074	1.75844e-09	-1.73338	-1.42796	2.94624e-07	-1.74164	-1.35489
133682658	chr9:133682658:G:A	2.18751e-08	-1.90926e-10	-0.99286	1.49222e-08	-1.90926e-10	-1.02291	2.44434e-06	-1.90926e-10	-0.980699
133682835	chr9:133682835:C:A	1.43073e-08	-1.90926e-10	-1.41744	9.94701e-09	-1.90926e-10	-1.42849	1.57661e-06	-1.90926e-10	-1.4192
133682902	chr9:133682902:T:C	2.84249e-09	-1.74401	-1.28951	2.24104e-09	-1.74495	-1.17387	3.11174e-07	-1.74953	-1.29235
133682984	chr9:133682984:AC:A	1.54319e-08	-1.90926e-10	-1.34177	1.0889e-08	-1.90926e-10	-1.33801	1.69995e-06	-1.90926e-10	-1.34388
133683013	chr9:133683013:C:T	1.78885e-08	-1.90926e-10	-1.19405	1.21496e-08	-1.90926e-10	-1.22846	1.99222e-06	-1.90926e-10	-1.18523
133683134	chr9:133683134:C:T	3.40889e-09	-1.63115	-1.22067	2.52151e-09	-1.62331	-1.17759	3.90216e-07	-1.59671	-1.21882
133683143	chr9:133683143:A:C	1.66962e-08	-1.90926e-10	-1.26303	1.26724e-08	-1.90926e-10	-1.18634	1.84096e-06	-1.90926e-10	-1.26419
133683318	chr9:133683318:G:A	2.23235e-08	-1.90926e-10	-0.97257	1.37561e-08	-1.90926e-10	-1.10428	2.47921e-06	-1.90926e-10	-0.966537
133683503	chr9:133683503:C:A	3.1356e-09	-1.62384	-1.31155	2.08776e-09	-1.74468	-1.24499	3.1201e-07	-1.71573	-1.32347
133683677	chr9:133683677:T:C	2.48944e-09	-1.75787	-1.40828	1.86055e-09	-1.75955	-1.34534	2.72507e-07	-1.76502	-1.40955
133683921	chr9:133683921:C:T	3.38701e-09	-1.62317	-1.23509	2.50128e-09	-1.61429	-1.19467	3.88261e-07	-1.58738	-1.23317
133684040	chr9:133684040:TCTC:T	1.67168e-08	-1.90926e-10	-1.2618	1.26929e-08	-1.90926e-10	-1.18472	1.84323e-06	-1.90926e-10	-1.26295
133684352	chr9:133684352:C:T	2.81205e-09	-1.67928	-1.36501	2.04359e-09	-1.59579	-1.41526	3.26675e-07	-1.63089	-1.36238
133684534	chr9:133684534:T:A	2.51858e-09	-1.72056	-1.43396	1.76975e-09	-1.72145	-1.43348	2.74118e-07	-1.7363	-1.43237
133684536	chr9:133684536:G:A	1.53139e-08	-1.90926e-10	-1.34945	1.09567e-08	-1.90926e-10	-1.33181	1.69131e-06	-1.90926e-10	-1.34897
133684672	chr9:133684672:C:G	2.57394e-09	-1.70042	-1.43235	1.8014e-09	-1.70224	-1.43496	2.79651e-07	-1.71805	-1.43064
133684700	chr9:133684700:G:C	2.18705e-07	-1.90926e-10	1.30951	1.25152e-07	-1.90926e-10	1.10377	2.45827e-05	-1.90926e-10	1.32757
133684710	chr9:133684710:G:T	1.17066e-08	-1.1996	-0.41845	1.30912e-08	-1.1693	0.0154752	1.73685e-06	-0.901881	-0.42052
133684857	chr9:133684857:G:A	6.95971e-09	-0.738566	-1.3995	5.80367e-09	-0.624653	-1.34262	1.04012e-06	-0.436131	-1.39901
133685130	chr9:133685130:C:T	9.44411e-09	-0.494427	-1.33839	8.24371e-09	-0.366631	-1.24968	1.46233e-06	-0.156002	-1.33844
133685548	chr9:133685548:C:T	7.95376e-09	-1.62109	-0.383476	6.82177e-09	-1.61944	-0.186206	9.15811e-07	-1.5844	-0.378021
133685551	chr9:133685551:T:C	3.14278e-08	-1.90926e-10	-0.630515	2.51451e-08	-1.90926e-10	-0.501101	3.42332e-06	-1.90926e-10	-0.643866
133685566	chr9:133685566:G:C	9.06026e-08	-1.90926e-10	0.428275	7.708e-08	-1.90926e-10	0.619081	1.00336e-05	-1.90926e-10	0.431459
133685695	chr9:133685695:A:G	2.4813e-09	-1.76243	-1.40699	1.68477e-09	-1.76238	-1.44175	2.72303e-07	-1.7726	-1.40271
133685876	chr9:133685876:C:T	2.40326e-09	-1.78366	-1.41772	1.78213e-09	-1.78589	-1.36207	2.63379e-07	-1.78977	-1.41887
133686207	chr9:133686207:C:T	8.54744e-08	-1.90926e-10	0.370009	5.71332e-08	-1.90926e-10	0.319622	9.53165e-06	-1.90926e-10	0.380142
133686252	chr9:133686252:G:A	1.70316e-08	-1.90926e-10	-1.24314	1.30721e-08	-1.90926e-10	-1.15528	1.87957e-06	-1.90926e-10	-1.24343
133686312	chr9:133686312:G:A	1.47456e-07	-1.90926e-10	0.915319	9.92842e-08	-1.90926e-10	0.872223	1.66532e-05	-1.90926e-10	0.938125
133686327	chr9:133686327:C:G	1.4343e-08	-1.90926e-10	-1.41494	1.01089e-08	-1.90926e-10	-1.41235	1.58154e-06	-1.90926e-10	-1.41608
133686422	chr9:133686422:C:T	2.55003e-09	-1.7055	-1.43661	1.79851e-09	-1.70007	-1.43874	2.80282e-07	-1.71176	-1.43468
133686428	chr9:133686428:A:G	2.27673e-09	-1.82796	-1.42751	1.67402e-09	-1.82647	-1.38407	2.534e-07	-1.81968	-1.42758
133686873	chr9:133686873:G:A	1.40452e-08	-1.90926e-10	-1.43592	9.93132e-09	-1.90926e-10	-1.43007	1.55222e-06	-1.90926e-10	-1.43479
133686883	chr9:133686883:T:C	2.50841e-09	-1.75205	-1.40651	1.85046e-09	-1.74941	-1.36092	2.76492e-07	-1.7512	-1.40884
133687039	chr9:133687039:C:T	4.58888e-08	-1.90926e-10	-0.251988	3.52769e-08	-1.90926e-10	-0.162534	4.7494e-06	-1.90926e-10	-0.316458
133687141	chr9:133687141:A:G	2.48585e-09	-1.75435	-1.41325	1.83568e-09	-1.75238	-1.36597	2.73701e-07	-1.75511	-1.41509
133687142	chr9:133687142:C:T	3.2187e-09	-1.81122	-1.09801	2.13404e-09	-1.80472	-1.16303	3.68127e-07	-1.77757	-1.09624
133687143	chr9:133687143:G:A	2.61124e-07	-1.90926e-10	1.48679	1.45544e-07	-1.90926e-10	1.25472	2.94045e-05	-1.90926e-10	1.50667
133687234	chr9:133687234:G:A	1.61863e-08	-1.90926e-10	-1.29404	1.17279e-08	-1.90926e-10	-1.26379	1.77919e-06	-1.90926e-10	-1.29832
133687240	chr9:133687240:C:T	3.14463e-09	-1.61825	-1.31427	2.01831e-09	-1.62867	-1.39483	3.6084e-07	-1.57986	-1.31393
133687351	chr9:133687351:G:A	2.68926e-08	-1.90926e-10	-0.786358	2.06352e-08	-1.90926e-10	-0.698767	2.95527e-06	-1.90926e-10	-0.790886
133687382	chr9:133687382:A:G	2.3273e-09	-1.81323	-1.42027	1.59892e-09	-1.81581	-1.44063	2.56027e-07	-1.819	-1.41795
133687526	chr9:133687526:T:C	3.16212e-09	-1.79118	-1.13579	2.24838e-09	-1.79421	-1.12134	3.55292e-07	-1.77708	-1.13222
133687641	chr9:133687641:T:C	1.53961e-08	-1.90926e-10	-1.3441	1.06397e-08	-1.90926e-10	-1.36117	1.70722e-06	-1.90926e-10	-1.33961
133687866	chr9:133687866:T:C	1.06663e-08	-1.71112	-4.23322e-10	7.13947e-09	-1.76012	-4.23322e-10	1.18849e-06	-1.7018	-4.23322e-10
133688096	chr9:133688096:C:T	3.04707e-09	-1.80367	-1.16036	2.1957e-09	-1.79948	-1.13979	3.4326e-07	-1.78589	-1.15785
133688212	chr9:133688212:G:A	1.00469e-08	-1.77094	-4.23322e-10	7.22417e-09	-1.74833	-4.23322e-10	1.15242e-06	-1.73262	-4.23322e-10
133688337	chr9:133688337:C:T	3.16705e-07	-1.90926e-10	1.67976	1.74068e-07	-1.90926e-10	1.43368	3.59418e-05	-1.90926e-10	1.70743
133688339	chr9:133688339:C:A	1.56155e-08	-1.90926e-10	-1.32994	1.11627e-08	-1.90926e-10	-1.31319	1.723e-06	-1.90926e-10	-1.33041
133688377	chr9:133688377:G:A	3.66803e-07	-1.90926e-10	1.82662	2.00737e-07	-1.90926e-10	1.57623	4.16204e-05	-1.90926e-10	1.85412
133688620	chr9:133688620:C:T	3.03403e-09	-1.72938	-1.23894	1.99721e-09	-1.71781	-1.3162	3.18789e-07	-1.78242	-1.23528
133688669	chr9:133688669:C:T	3.64311e-07	-1.90926e-10	1.8198	1.99394e-07	-1.90926e-10	1.56952	4.13372e-05	-1.90926e-10	1.84729
133689015	chr9:133689015:T:C	2.75145e-09	-1.75137	-1.31471	1.81671e-09	-1.77166	-1.35707	2.92496e-07	-1.79083	-1.31295
133689698	chr9:133689698:C:T	2.25731e-09	-1.82206	-1.44197	1.59444e-09	-1.82267	-1.43657	2.51255e-07	-1.81359	-1.44217
133689892	chr9:133689892:G:A	2.63957e-09	-1.68972	-1.41787	1.82607e-09	-1.68149	-1.44211	3.10639e-07	-1.6269	-1.4167
133690094	chr9:133690094:G:A	1.42615e-08	-1.90926e-10	-1.42065	1.0129e-08	-1.90926e-10	-1.41036	1.57455e-06	-1.90926e-10	-1.42051
133690507	chr9:133690507:T:C	2.40587e-09	-1.81306	-1.38723	1.61209e-09	-1.80995	-1.43828	2.66427e-07	-1.81206	-1.38508
133690652	chr9:133690652:G:A	1.66235e-08	-1.90926e-10	-1.26739	1.19678e-08	-1.90926e-10	-1.24355	1.8341e-06	-1.90926e-10	-1.26792
133691020	chr9:133691020:T:C	2.51755e-09	-1.79796	-1.35697	1.79414e-09	-1.79655	-1.34469	2.83389e-07	-1.77949	-1.35592
133691056	chr9:133691056:T:C	2.16577e-08	-1.90926e-10	-1.00285	1.62961e-08	-1.90926e-10	-0.934836	2.39037e-06	-1.90926e-10	-1.00303
133691125	chr9:133691125:A:C	1.46027e-08	-1.90926e-10	-1.397	9.88761e-09	-1.90926e-10	-1.43448	1.61523e-06	-1.90926e-10	-1.395
133691698	chr9:133691698:C:T	1.84714e-08	-1.90926e-10	-1.16198	1.25402e-08	-1.90926e-10	-1.19682	2.03124e-06	-1.90926e-10	-1.16583
133692232	chr9:133692232:G:A	3.42941e-08	-1.90926e-10	-0.543234	2.26977e-08	-1.90926e-10	-0.603498	3.70277e-06	-1.90926e-10	-0.565395
133692484	chr9:133692484:C:G	2.36321e-09	-1.79452	-1.42367	1.71757e-09	-1.78467	-1.40019	2.65313e-07	-1.77769	-1.42363
133692624	chr9:133692624:T:C	3.22553e-08	-1.90926e-10	-0.604525	2.08192e-08	-1.90926e-10	-0.689889	3.6212e-06	-1.90926e-10	-0.587671
133692636	chr9:133692636:G:A	2.27675e-08	-1.90926e-10	-0.952876	1.53204e-08	-1.90926e-10	-0.996578	2.44412e-06	-1.90926e-10	-0.980791
133692701	chr9:133692701:C:A	2.38053e-09	-1.82737	-1.38352	1.61518e-09	-1.82659	-1.41973	2.63475e-07	-1.8235	-1.38477
133693010	chr9:133693010:C:G	5.31302e-08	-1.90926e-10	-0.105462	4.44474e-08	-1.90926e-10	0.0685441	5.77458e-06	-1.90926e-10	-0.121011
133693223	chr9:133693223:G:A	6.57067e-08	-1.90926e-10	0.106992	5.58455e-08	-1.90926e-10	0.296825	7.1233e-06	-1.90926e-10	0.0888954
133693530	chr9:133693530:A:G	3.60846e-08	-1.90926e-10	-0.492342	3.08124e-08	-1.90926e-10	-0.297848	3.97276e-06	-1.90926e-10	-0.495014
133693809	chr9:133693809:G:A	1.52195e-08	-1.90926e-10	-1.35563	1.04179e-08	-1.90926e-10	-1.38224	1.6805e-06	-1.90926e-10	-1.35538
133694042	chr9:133694042:A:G	5.75809e-09	-1.81934	-0.508262	4.87877e-09	-1.82452	-0.316349	6.28235e-07	-1.82799	-0.511328
133694248	chr9:133694248:C:T	1.75293e-08	-1.90926e-10	-1.21433	1.27559e-08	-1.90926e-10	-1.17977	1.93829e-06	-1.90926e-10	-1.21267
133694592	chr9:133694592:C:G	6.45021e-08	-1.90926e-10	0.0884894	5.47293e-08	-1.90926e-10	0.276635	6.99952e-06	-1.90926e-10	0.0713651
133694712	chr9:133694712:G:A	2.70302e-09	-1.6694	-1.41444	2.10143e-09	-1.64026	-1.34288	3.06005e-07	-1.64431	-1.41432
133695115	chr9:133695115:A:T	1.44357e-08	-1.90926e-10	-1.40851	1.06405e-08	-1.90926e-10	-1.3611	1.58817e-06	-1.90926e-10	-1.41189
133695122	chr9:133695122:G:A	5.5555e-08	-1.90926e-10	-0.0608351	4.66118e-08	-1.90926e-10	0.116091	6.05001e-06	-1.90926e-10	-0.0744162
133695262	chr9:133695262:G:A	4.30103e-09	-1.75975	-0.859605	2.56668e-09	-1.78554	-0.997609	5.26032e-07	-1.66952	-0.847355
133695511	chr9:133695511:C:T	2.45027e-09	-1.82397	-1.35804	1.92161e-09	-1.82762	-1.24498	2.68933e-07	-1.82283	-1.36494
133695539	chr9:133695539:C:T	6.37132e-09	-0.784178	-1.44222	4.72651e-09	-0.733918	-1.43866	6.28397e-07	-0.896802	-1.44226
133695933	chr9:133695933:G:C	3.99256e-08	-1.90926e-10	-0.391191	2.5451e-08	-1.90926e-10	-0.489008	4.47702e-06	-1.90926e-10	-0.375518
133696181	chr9:133696181:A:T	5.76785e-09	-0.897042	-1.42887	3.98528e-09	-0.902719	-1.44044	5.67803e-07	-1.01069	-1.42977
133696326	chr9:133696326:G:A	1.60038e-08	-1.90926e-10	-1.30538	1.13295e-08	-1.90926e-10	-1.29835	1.76586e-06	-1.90926e-10	-1.30584
133696861	chr9:133696861:C:T	1.62097e-08	-1.90926e-10	-1.2926	1.21895e-08	-1.90926e-10	-1.22519	1.78757e-06	-1.90926e-10	-1.29362
133697064	chr9:133697064:G:A	1.53488e-08	-1.90926e-10	-1.34717	1.08474e-08	-1.90926e-10	-1.34183	1.69372e-06	-1.90926e-10	-1.34755
133697129	chr9:133697129:C:T	1.5336e-08	-1.90926e-10	-1.34801	1.05556e-08	-1.90926e-10	-1.36911	1.69161e-06	-1.90926e-10	-1.34879
133697918	chr9:133697918:A:G	2.24881e-09	-1.82562	-1.44218	1.58949e-09	-1.82109	-1.44126	2.49853e-07	-1.81911	-1.44225
133697989	chr9:133697989:G:T	2.27304e-09	-1.82221	-1.43488	1.60495e-09	-1.81651	-1.43616	2.5375e-07	-1.81286	-1.43303
133698067	chr9:133698067:G:A	2.40954e-09	-1.79611	-1.40266	1.64195e-09	-1.80352	-1.42636	2.68137e-07	-1.78872	-1.40202
133698098	chr9:133698098:AAC:A	2.11965e-08	-1.90926e-10	-1.02437	1.54596e-08	-1.90926e-10	-0.987533	2.32739e-06	-1.90926e-10	-1.02973
133698109	chr9:133698109:A:G	1.43653e-08	-1.90926e-10	-1.41339	1.02441e-08	-1.90926e-10	-1.39906	1.58407e-06	-1.90926e-10	-1.41448
133698145	chr9:133698145:A:G	1.55838e-08	-1.90926e-10	-1.33198	1.10218e-08	-1.90926e-10	-1.32589	1.71978e-06	-1.90926e-10	-1.33228
133698290	chr9:133698290:A:G	1.68981e-08	-1.90926e-10	-1.251	1.12786e-08	-1.90926e-10	-1.30286	1.87337e-06	-1.90926e-10	-1.24674
133698681	chr9:133698681:A:G	3.78004e-08	-1.90926e-10	-0.445887	2.47625e-08	-1.90926e-10	-0.516431	4.28009e-06	-1.90926e-10	-0.420502
133698804	chr9:133698804:C:T	3.48464e-09	-1.50308	-1.32677	2.17742e-09	-1.54225	-1.40537	3.41919e-07	-1.62742	-1.32024
133698912	chr9:133698912:T:C	1.90208e-08	-1.90926e-10	-1.13267	1.41979e-08	-1.90926e-10	-1.07267	2.09735e-06	-1.90926e-10	-1.1338
133698969	chr9:133698969:C:T	1.39867e-08	-1.90926e-10	-1.4401	9.88846e-09	-1.90926e-10	-1.43439	1.54401e-06	-1.90926e-10	-1.44009
133699071	chr9:133699071:C:G	9.47919e-09	-0.564872	-1.26424	6.90239e-09	-0.58114	-1.21276	8.91737e-07	-0.715702	-1.27336
133699132	chr9:133699132:A:G	2.27341e-09	-1.81887	-1.43806	1.61615e-09	-1.81103	-1.43469	2.53377e-07	-1.80787	-1.43948
133699168	chr9:133699168:G:A	1.67089e-08	-1.90926e-10	-1.26227	1.23393e-08	-1.90926e-10	-1.21298	1.84158e-06	-1.90926e-10	-1.26385
133699206	chr9:133699206:C:T	1.70704e-08	-1.90926e-10	-1.24086	1.16274e-08	-1.90926e-10	-1.2724	1.88195e-06	-1.90926e-10	-1.24217
133699453	chr9:133699453:C:A	3.4794e-09	-1.44965	-1.3817	2.2466e-09	-1.4882	-1.42815	3.38514e-07	-1.58052	-1.37714
133699517	chr9:133699517:A:G	1.51754e-08	-1.90926e-10	-1.35853	1.07287e-08	-1.90926e-10	-1.35284	1.6747e-06	-1.90926e-10	-1.35884
133699757	chr9:133699757:C:G	1.43856e-08	-1.90926e-10	-1.41198	9.89355e-09	-1.90926e-10	-1.43388	1.5902e-06	-1.90926e-10	-1.41062
133699833	chr9:133699833:CAG:C	5.54456e-09	-1.70254	-0.662851	3.78477e-09	-1.70575	-0.689034	6.47162e-07	-1.66791	-0.641728
133699912	chr9:133699912:G:T	5.11162e-09	-1.72446	-0.722235	3.49924e-09	-1.72693	-0.746289	5.94841e-07	-1.69266	-0.701278
133699975	chr9:133699975:G:A	1.99134e-08	-1.90926e-10	-1.08681	1.33403e-08	-1.90926e-10	-1.13498	2.21759e-06	-1.90926e-10	-1.07805
133700575	chr9:133700575:G:A	1.55382e-08	-1.90926e-10	-1.33491	1.05144e-08	-1.90926e-10	-1.37302	1.72101e-06	-1.90926e-10	-1.33156
133701013	chr9:133701013:C:T	7.13656e-08	0.189609	-4.23322e-10	5.29867e-08	0.244277	-4.23322e-10	7.92135e-06	0.195085	-4.23322e-10
133701358	chr9:133701358:C:T	2.27391e-09	-1.81477	-1.44193	1.61856e-09	-1.80199	-1.44224	2.54558e-07	-1.80133	-1.44138
133701837	chr9:133701837:A:C	8.14498e-09	-0.623681	-1.35712	6.22131e-09	-0.593326	-1.30446	7.88558e-07	-0.747896	-1.36413
133702009	chr9:133702009:T:C	1.12947e-08	-0.215229	-1.43865	7.74736e-09	-0.23658	-1.44183	1.06676e-06	-0.37317	-1.43668
133702539	chr9:133702539:A:C	8.32572e-08	-1.90926e-10	0.343726	6.06053e-08	-1.90926e-10	0.378619	9.71293e-06	-1.90926e-10	0.398982
133702685	chr9:133702685:C:G	1.39846e-08	-1.90926e-10	-1.44025	9.81216e-09	-1.90926e-10	-1.44214	1.54494e-06	-1.90926e-10	-1.43949
133702852	chr9:133702852:C:T	1.58993e-08	-1.90926e-10	-1.31194	1.10196e-08	-1.90926e-10	-1.32609	1.73261e-06	-1.90926e-10	-1.32485
133703190	chr9:133703190:C:T	4.35722e-09	-1.27094	-1.33543	3.12629e-09	-1.26204	-1.32388	4.51364e-07	-1.33234	-1.33761
133703328	chr9:133703328:T:C	1.48147e-08	-1.90926e-10	-1.38259	1.02098e-08	-1.90926e-10	-1.40242	1.63745e-06	-1.90926e-10	-1.38133
133703719	chr9:133703719:T:C	4.44423e-09	-1.30286	-1.28375	3.5116e-09	-1.27106	-1.19863	4.42217e-07	-1.40062	-1.28981
133703744	chr9:133703744:T:C	6.53591e-09	-1.08194	-1.11896	5.14848e-09	-1.05425	-1.03282	6.46752e-07	-1.18011	-1.13015
133703755	chr9:133703755:T:C	4.41688e-09	-1.31397	-1.27881	3.44074e-09	-1.28878	-1.20129	4.42392e-07	-1.40408	-1.28595
133703921	chr9:133703921:G:A	8.44775e-08	0.358277	-4.23322e-10	6.28012e-08	0.414211	-4.23322e-10	9.15735e-06	0.340082	-4.23322e-10
133704162	chr9:133704162:G:C	1.44541e-08	-1.90926e-10	-1.40723	1.01074e-08	-1.90926e-10	-1.41249	1.58696e-06	-1.90926e-10	-1.41266
133704217	chr9:133704217:G:C	1.39931e-08	-1.90926e-10	-1.43965	9.952e-09	-1.90926e-10	-1.42799	1.54432e-06	-1.90926e-10	-1.43989
133704731	chr9:133704731:C:T	2.60313e-09	-1.67975	-1.44174	1.80952e-09	-1.7103	-1.4224	2.81527e-07	-1.70021	-1.44179
133704785	chr9:133704785:G:A	3.06819e-09	-1.82215	-1.13497	2.30379e-09	-1.81748	-1.07373	3.44218e-07	-1.80199	-1.13896
133704848	chr9:133704848:A:G	1.40538e-08	-1.90926e-10	-1.43532	9.81134e-09	-1.90926e-10	-1.44222	1.55138e-06	-1.90926e-10	-1.43533
133704852	chr9:133704852:G:A	2.35143e-09	-1.78633	-1.43686	1.61702e-09	-1.80296	-1.44222	2.55845e-07	-1.8016	-1.43606
133704878	chr9:133704878:G:A	4.21123e-09	-1.79914	-0.84131	2.88659e-09	-1.81615	-0.849539	4.59082e-07	-1.80248	-0.850525
133704882	chr9:133704882:G:A	3.00759e-09	-1.82392	-1.15315	2.25306e-09	-1.81982	-1.09366	3.36727e-07	-1.80602	-1.15694
133705106	chr9:133705106:C:A	2.91863e-08	-1.90926e-10	-0.704507	1.94401e-08	-1.90926e-10	-0.758424	3.28852e-06	-1.90926e-10	-0.684039
133705226	chr9:133705226:C:T	2.48139e-08	-1.90926e-10	-0.866805	1.73684e-08	-1.90926e-10	-0.871113	2.71006e-06	-1.90926e-10	-0.877506
133705482	chr9:133705482:C:T	1.45529e-08	-1.90926e-10	-1.40042	1.0566e-08	-1.90926e-10	-1.36813	1.60669e-06	-1.90926e-10	-1.4003
133705618	chr9:133705618:C:T	2.62835e-09	-1.78722	-1.32463	1.91308e-09	-1.76188	-1.31517	3.05742e-07	-1.73682	-1.32267
133705650	chr9:133705650:C:T	2.3615e-08	-1.90926e-10	-0.916328	1.59144e-08	-1.90926e-10	-0.95854	2.65269e-06	-1.90926e-10	-0.898903
133705890	chr9:133705890:G:C	1.95474e-08	-1.90926e-10	-1.10536	1.42362e-08	-1.90926e-10	-1.06998	2.15052e-06	-1.90926e-10	-1.10877
133705967	chr9:133705967:G:A	4.26939e-09	-1.82605	-0.800685	3.07058e-09	-1.82314	-0.780761	4.76633e-07	-1.81303	-0.802456
133706245	chr9:133706245:G:GAATA	3.00872e-09	-1.63526	-1.34144	2.06745e-09	-1.6543	-1.34515	3.84648e-07	-1.49284	-1.33706
133706247	chr9:133706247:C:T	3.01696e-09	-1.63195	-1.34201	2.0728e-09	-1.65116	-1.34571	3.86093e-07	-1.48849	-1.33766
133706429	chr9:133706429:A:G	1.40347e-08	-1.90926e-10	-1.43667	9.95442e-09	-1.90926e-10	-1.42775	1.54723e-06	-1.90926e-10	-1.43801
133706764	chr9:133706764:C:T	2.5471e-08	0.0388677	-0.879534	1.4054e-08	-0.0664838	-1.01637	3.76753e-06	0.318279	-0.866336
133706796	chr9:133706796:G:A	1.90221e-08	-1.90926e-10	-1.13261	1.25308e-08	-1.90926e-10	-1.19758	2.12037e-06	-1.90926e-10	-1.12288
133706899	chr9:133706899:G:A	1.75427e-08	-0.339936	-0.873635	9.5397e-09	-0.403085	-1.06722	2.57113e-06	-0.0838046	-0.846327
133707228	chr9:133707228:C:T	2.88804e-08	-1.90926e-10	-0.715043	2.31477e-08	-1.90926e-10	-0.583868	3.1922e-06	-1.90926e-10	-0.713767
133707272	chr9:133707272:G:A	1.77872e-08	-1.90926e-10	-1.19973	1.27522e-08	-1.90926e-10	-1.18006	1.95322e-06	-1.90926e-10	-1.205
133707628	chr9:133707628:C:T	3.68465e-09	-1.38184	-1.3922	2.46821e-09	-1.41057	-1.4117	4.68151e-07	-1.2435	-1.38994
133707793	chr9:133707793:G:A	1.39572e-08	-1.90926e-10	-1.44221	9.81243e-09	-1.90926e-10	-1.44211	1.54073e-06	-1.90926e-10	-1.44222
133707930	chr9:133707930:T:C	3.13116e-09	-1.5989	-1.33791	2.25713e-09	-1.56969	-1.34198	3.76228e-07	-1.51088	-1.34116
133707936	chr9:133707936:T:C	1.53437e-08	-1.90926e-10	-1.3475	1.04859e-08	-1.90926e-10	-1.37574	1.70671e-06	-1.90926e-10	-1.33991
133708051	chr9:133708051:C:G	3.38409e-09	-1.47141	-1.38771	2.36167e-09	-1.48246	-1.38394	4.14653e-07	-1.36601	-1.38878
133708184	chr9:133708184:T:A	1.50863e-08	-1.90926e-10	-1.36442	1.08458e-08	-1.90926e-10	-1.34198	1.65654e-06	-1.90926e-10	-1.36975
133708289	chr9:133708289:C:T	1.97122e-08	-1.90926e-10	-1.09697	1.28758e-08	-1.90926e-10	-1.17041	2.16833e-06	-1.90926e-10	-1.10052
133708470	chr9:133708470:C:T	1.69748e-08	-1.90926e-10	-1.24648	1.16162e-08	-1.90926e-10	-1.27336	1.86532e-06	-1.90926e-10	-1.25104
133708526	chr9:133708526:A:T	4.86274e-09	-1.05845	-1.43816	3.53864e-09	-1.03931	-1.42271	6.30697e-07	-0.895946	-1.43946
133708661	chr9:133708661:G:A	1.41116e-08	-1.90926e-10	-1.43121	9.8132e-09	-1.90926e-10	-1.44204	1.56339e-06	-1.90926e-10	-1.42762
133708823	chr9:133708823:GA:G	1.47667e-07	-1.90926e-10	0.916752	9.75722e-08	-1.90926e-10	0.854829	1.66416e-05	-1.90926e-10	0.937429
133709016	chr9:133709016:TCAGA:T	1.44228e-08	-1.90926e-10	-1.4094	1.01821e-08	-1.90926e-10	-1.40513	1.59037e-06	-1.90926e-10	-1.41051
133709122	chr9:133709122:A:G	3.24679e-07	-1.90926e-10	1.70463	2.92889e-07	-1.90926e-10	1.95403	3.60793e-05	-1.90926e-10	1.71124
133709165	chr9:133709165:C:T	3.23798e-09	-1.4612	-1.44206	2.01452e-09	-1.58895	-1.43643	3.3598e-07	-1.52364	-1.44154
133709172	chr9:133709172:G:A	1.49951e-08	-1.90926e-10	-1.37048	1.07663e-08	-1.90926e-10	-1.34934	1.6554e-06	-1.90926e-10	-1.37044
133709206	chr9:133709206:G:A	1.39827e-08	-1.90926e-10	-1.44039	9.8363e-09	-1.90926e-10	-1.43968	1.54621e-06	-1.90926e-10	-1.43867
133709358	chr9:133709358:C:T	2.84157e-09	-1.59718	-1.43667	1.91419e-09	-1.63487	-1.4416	3.05532e-07	-1.6232	-1.43697
133709953	chr9:133709953:G:C	2.77608e-09	-1.61569	-1.44148	1.8809e-09	-1.65232	-1.4417	2.98681e-07	-1.64127	-1.44159
133710055	chr9:133710055:C:T	2.0242e-08	-1.90926e-10	-1.07045	1.31842e-08	-1.90926e-10	-1.14674	2.22846e-06	-1.90926e-10	-1.07317
133710135	chr9:133710135:A:G	1.63537e-08	-1.90926e-10	-1.28376	1.19283e-08	-1.90926e-10	-1.24685	1.81143e-06	-1.90926e-10	-1.28036
133710201	chr9:133710201:C:A	1.53931e-08	-1.90926e-10	-1.34429	1.10858e-08	-1.90926e-10	-1.3201	1.69892e-06	-1.90926e-10	-1.34448
133710204	chr9:133710204:C:T	1.47462e-08	-1.90926e-10	-1.38722	1.06898e-08	-1.90926e-10	-1.35647	1.62868e-06	-1.90926e-10	-1.3867
133710429	chr9:133710429:G:C	1.03358e-08	-1.74259	-4.23322e-10	7.2247e-09	-1.74826	-4.23322e-10	1.13863e-06	-1.74465	-4.23322e-10
133710478	chr9:133710478:G:A	4.43173e-09	-1.22962	-1.35979	2.68667e-09	-1.43192	-1.30553	4.30235e-07	-1.34956	-1.36834
133710640	chr9:133710640:C:T	1.68828e-08	-1.90926e-10	-1.25191	1.14866e-08	-1.90926e-10	-1.28459	1.84783e-06	-1.90926e-10	-1.26047
133710980	chr9:133710980:T:C	1.73118e-08	-1.90926e-10	-1.22682	1.29164e-08	-1.90926e-10	-1.16727	1.9275e-06	-1.90926e-10	-1.21825
133711174	chr9:133711174:G:A	1.48045e-08	-1.90926e-10	-1.38328	1.01503e-08	-1.90926e-10	-1.40826	1.64026e-06	-1.90926e-10	-1.37962
133711313	chr9:133711313:A:G	3.19147e-09	-1.47798	-1.43975	2.60784e-09	-1.33178	-1.43547	4.32784e-07	-1.27136	-1.44063
133711424	chr9:133711424:A:G	4.55182e-09	-1.54835	-1.01433	3.96731e-09	-1.43147	-0.916207	5.92216e-07	-1.36974	-1.02862
133711582	chr9:133711582:G:C	1.00472e-08	-0.328657	-1.44225	6.70239e-09	-0.425864	-1.39744	1.31339e-06	-0.159809	-1.44206
133711683	chr9:133711683:G:A	1.41232e-08	-1.90926e-10	-1.43039	1.00638e-08	-1.90926e-10	-1.41682	1.5563e-06	-1.90926e-10	-1.43216
133711820	chr9:133711820:G:A	9.23688e-09	-0.416346	-1.43866	6.32001e-09	-0.511745	-1.3703	1.20062e-06	-0.251303	-1.44033
133711938	chr9:133711938:G:A	8.87486e-09	-1.41346	-0.481526	7.19429e-09	-1.31252	-0.439952	1.11712e-06	-1.25855	-0.50517
133712092	chr9:133712092:T:C	1.07212e-08	-1.55099	-0.154993	7.84301e-09	-1.60853	-0.0576151	1.20884e-06	-1.55026	-0.134555
133712232	chr9:133712232:C:T	2.24948e-09	-1.82754	-1.43997	1.58009e-09	-1.82649	-1.44179	2.4854e-07	-1.82682	-1.43981
133712586	chr9:133712586:G:A	2.38346e-09	-1.8086	-1.40106	1.65699e-09	-1.81275	-1.40801	2.61838e-07	-1.81343	-1.40108
133712726	chr9:133712726:C:T	2.38536e-09	-1.7831	-1.42576	1.63278e-09	-1.82753	-1.40795	2.51553e-07	-1.82759	-1.42699
133712952	chr9:133712952:G:A	1.31799e-07	-1.90926e-10	0.803073	8.92363e-08	-1.90926e-10	0.765525	1.59116e-05	-1.90926e-10	0.892572
133713334	chr9:133713334:G:T	1.84302e-08	-1.90926e-10	-1.16422	1.33726e-08	-1.90926e-10	-1.13256	2.01576e-06	-1.90926e-10	-1.17348
133713340	chr9:133713340:A:G	9.77167e-09	-0.356924	-1.4418	6.61838e-09	-0.446267	-1.38965	1.28721e-06	-0.179788	-1.44221
133713342	chr9:133713342:C:G	1.72219e-08	-1.90926e-10	-1.23203	1.1293e-08	-1.90926e-10	-1.30158	1.89987e-06	-1.90926e-10	-1.23269
133713527	chr9:133713527:A:G	3.74846e-09	-1.31732	-1.43954	2.22471e-09	-1.48394	-1.4422	3.65989e-07	-1.43999	-1.43964
133713871	chr9:133713871:A:G	1.58845e-08	-1.90926e-10	-1.31286	1.22057e-08	-1.90926e-10	-1.22386	1.73397e-06	-1.90926e-10	-1.32406
133713991	chr9:133713991:C:T	1.40628e-08	-1.90926e-10	-1.43467	9.81413e-09	-1.90926e-10	-1.44194	1.55212e-06	-1.90926e-10	-1.43486
133713995	chr9:133713995:C:G	1.4079e-08	-1.90926e-10	-1.43352	9.81644e-09	-1.90926e-10	-1.4417	1.55371e-06	-1.90926e-10	-1.43383
133714029	chr9:133714029:C:T	1.52592e-08	-1.90926e-10	-1.35303	1.11059e-08	-1.90926e-10	-1.31829	1.6871e-06	-1.90926e-10	-1.35147
133714355	chr9:133714355:G:A	1.39819e-08	-1.90926e-10	-1.44045	9.81782e-09	-1.90926e-10	-1.44156	1.54325e-06	-1.90926e-10	-1.44059
133714467	chr9:133714467:G:A	4.24969e-09	-1.47023	-1.16113	2.5461e-09	-1.58615	-1.20505	4.19477e-07	-1.58358	-1.15964
133714472	chr9:133714472:C:T	3.20968e-09	-1.50082	-1.41122	2.69372e-09	-1.3302	-1.40464	4.32298e-07	-1.30083	-1.41228
133714473	chr9:133714473:G:A	1.39576e-08	-1.90926e-10	-1.44218	9.82689e-09	-1.90926e-10	-1.44064	1.54085e-06	-1.90926e-10	-1.44214
133714574	chr9:133714574:C:T	3.08571e-09	-1.60919	-1.34223	2.21259e-09	-1.6479	-1.2837	3.51318e-07	-1.57966	-1.34088
133714851	chr9:133714851:C:T	1.51806e-08	-1.90926e-10	-1.35819	1.09639e-08	-1.90926e-10	-1.33116	1.66338e-06	-1.90926e-10	-1.36562
133714922	chr9:133714922:T:A	6.13974e-09	-0.957975	-1.30545	3.60573e-09	-1.08904	-1.3542	7.27844e-07	-0.891176	-1.30097
133715007	chr9:133715007:G:A	4.06365e-08	-1.90926e-10	-0.373542	2.76967e-08	-1.90926e-10	-0.404448	4.44497e-06	-1.90926e-10	-0.382704
133715403	chr9:133715403:C:A	1.46648e-08	-1.90926e-10	-1.39276	1.01717e-08	-1.90926e-10	-1.40615	1.6162e-06	-1.90926e-10	-1.3944
133715445	chr9:133715445:C:T	1.85075e-08	-1.16003	-4.23322e-10	1.20333e-08	-1.23809	-4.23322e-10	2.01613e-06	-1.1733	-4.23322e-10
133716111	chr9:133716111:C:T	1.48472e-08	-1.90926e-10	-1.3804	1.05788e-08	-1.90926e-10	-1.36691	1.63747e-06	-1.90926e-10	-1.38132
133716541	chr9:133716541:C:T	1.51541e-08	-1.90926e-10	-1.35993	1.08212e-08	-1.90926e-10	-1.34425	1.67138e-06	-1.90926e-10	-1.36082
133716598	chr9:133716598:C:T	3.7048e-09	-1.33939	-1.42919	3.33122e-09	-1.09006	-1.43236	5.23936e-07	-1.0903	-1.43056
133716655	chr9:133716655:G:A	3.66914e-09	-1.35628	-1.42197	3.28123e-09	-1.11044	-1.4271	5.17878e-07	-1.10852	-1.42398
133716913	chr9:133716913:ATCAGGGAAGGTC:A	5.29742e-09	-1.16569	-1.2453	4.14002e-09	-1.10659	-1.19847	6.81789e-07	-1.01511	-1.2424
133717146	chr9:133717146:T:C	3.02354e-08	-1.90926e-10	-0.669194	2.12263e-08	-1.90926e-10	-0.670523	3.30486e-06	-1.90926e-10	-0.679082
133717257	chr9:133717257:A:G	1.51675e-08	-1.90926e-10	-1.35906	1.12645e-08	-1.90926e-10	-1.30411	1.67332e-06	-1.90926e-10	-1.35967
133717273	chr9:133717273:A:G	3.24857e-09	-1.50299	-1.39701	2.77719e-09	-1.30279	-1.40153	4.40744e-07	-1.2972	-1.39657
133717360	chr9:133717360:C:A	1.62217e-08	-1.29186	-4.23322e-10	1.07723e-08	-1.34879	-4.23322e-10	1.78473e-06	-1.29521	-4.23322e-10
133717880	chr9:133717880:T:A	1.45709e-08	-1.90926e-10	-1.39918	1.04642e-08	-1.90926e-10	-1.37781	1.60014e-06	-1.90926e-10	-1.40439
133717886	chr9:133717886:A:G	3.63435e-09	-1.37868	-1.4091	3.38554e-09	-1.09398	-1.41227	5.19836e-07	-1.12054	-1.40817
133717929	chr9:133717929:TG:T	1.43272e-08	-1.90926e-10	-1.41605	1.02279e-08	-1.90926e-10	-1.40064	1.57523e-06	-1.90926e-10	-1.42007
133718311	chr9:133718311:G:A	1.43817e-08	-1.90926e-10	-1.41225	1.02726e-08	-1.90926e-10	-1.39629	1.58087e-06	-1.90926e-10	-1.4165
133718440	chr9:133718440:T:C	1.02765e-08	-1.74834	-4.23322e-10	7.86214e-09	-1.6637	-4.23322e-10	1.18056e-06	-1.70849	-4.23322e-10
133718496	chr9:133718496:G:A	1.66501e-08	-1.90926e-10	-1.26579	1.12709e-08	-1.90926e-10	-1.30354	1.82716e-06	-1.90926e-10	-1.27171
133718598	chr9:133718598:G:A	1.39736e-08	-1.90926e-10	-1.44104	9.81301e-09	-1.90926e-10	-1.44205	1.54283e-06	-1.90926e-10	-1.44086
133718640	chr9:133718640:A:T	2.00238e-08	-1.90926e-10	-1.08129	1.30682e-08	-1.90926e-10	-1.15558	2.20032e-06	-1.90926e-10	-1.08587
133718678	chr9:133718678:T:C	1.13268e-08	-1.65103	-4.23322e-10	8.05139e-09	-1.63992	-4.23322e-10	1.2777e-06	-1.62942	-4.23322e-10
133718768	chr9:133718768:C:T	1.42466e-08	-1.90926e-10	-1.42169	1.01525e-08	-1.90926e-10	-1.40804	1.5662e-06	-1.90926e-10	-1.42582
133718960	chr9:133718960:G:A	1.92129e-08	-1.90926e-10	-1.12262	1.25929e-08	-1.90926e-10	-1.19263	2.11208e-06	-1.90926e-10	-1.1268
133719010	chr9:133719010:A:G	1.98821e-08	-1.90926e-10	-1.08839	1.30017e-08	-1.90926e-10	-1.16068	2.1857e-06	-1.90926e-10	-1.09254
133719075	chr9:133719075:C:T	1.43496e-08	-1.90926e-10	-1.41448	1.02604e-08	-1.90926e-10	-1.39747	1.57779e-06	-1.90926e-10	-1.41845
133719146	chr9:133719146:C:T	1.42282e-08	-1.90926e-10	-1.42298	1.01433e-08	-1.90926e-10	-1.40895	1.56561e-06	-1.90926e-10	-1.4262
133719377	chr9:133719377:T:C	1.29311e-08	-0.605108	-0.913464	8.33996e-09	-0.647808	-0.956897	1.49866e-06	-0.53759	-0.932313
133719428	chr9:133719428:AG:A	1.44546e-08	-1.90926e-10	-1.40719	1.03627e-08	-1.90926e-10	-1.38755	1.58891e-06	-1.90926e-10	-1.41143
133719434	chr9:133719434:G:T	1.44546e-08	-1.90926e-10	-1.40719	1.03627e-08	-1.90926e-10	-1.38755	1.58891e-06	-1.90926e-10	-1.41143
133719437	chr9:133719437:A:G	1.43097e-08	-1.90926e-10	-1.41727	1.02309e-08	-1.90926e-10	-1.40035	1.57405e-06	-1.90926e-10	-1.42082
133719438	chr9:133719438:C:G	1.43074e-08	-1.90926e-10	-1.41743	1.02289e-08	-1.90926e-10	-1.40054	1.57382e-06	-1.90926e-10	-1.42097
133719776	chr9:133719776:C:T	1.40774e-08	-1.90926e-10	-1.43364	9.92932e-09	-1.90926e-10	-1.43027	1.55511e-06	-1.90926e-10	-1.43293
133719972	chr9:133719972:G:A	1.83211e-07	-1.90926e-10	1.13243	1.46242e-07	-1.90926e-10	1.2595	1.94523e-05	-1.90926e-10	1.09349
133720192	chr9:133720192:C:T	1.39568e-08	-1.90926e-10	-1.44224	9.8421e-09	-1.90926e-10	-1.43909	1.54106e-06	-1.90926e-10	-1.442
133720218	chr9:133720218:G:C	1.15142e-08	-1.63463	-4.23322e-10	9.13006e-09	-1.51419	-4.23322e-10	1.37206e-06	-1.55816	-4.23322e-10
133720258	chr9:133720258:C:A	3.29929e-09	-1.45658	-1.42792	2.2582e-09	-1.48064	-1.43056	3.66023e-07	-1.44806	-1.43148
133720517	chr9:133720517:T:C	3.24031e-09	-1.49536	-1.40718	2.55944e-09	-1.36183	-1.42415	4.41342e-07	-1.28181	-1.4106
133720519	chr9:133720519:C:A	2.45713e-09	-1.73909	-1.44012	1.65654e-09	-1.78721	-1.43382	2.60995e-07	-1.77798	-1.43975
133720937	chr9:133720937:C:T	1.4312e-08	-1.90926e-10	-1.41711	1.02053e-08	-1.90926e-10	-1.40285	1.57368e-06	-1.90926e-10	-1.42106
133721141	chr9:133721141:G:A	6.24121e-09	-0.806364	-1.44067	4.26384e-09	-0.848429	-1.42716	8.16685e-07	-0.635487	-1.44149
133721245	chr9:133721245:A:G	3.32864e-09	-1.43644	-1.4392	2.67108e-09	-1.30328	-1.44	4.53955e-07	-1.22364	-1.4406
133721532	chr9:133721532:G:A	1.0652e-07	-1.90926e-10	0.590124	8.39227e-08	-1.90926e-10	0.704133	1.142e-05	-1.90926e-10	0.560892
133721667	chr9:133721667:G:A	1.93849e-08	-1.90926e-10	-1.11371	1.43913e-08	-1.90926e-10	-1.05914	2.1081e-06	-1.90926e-10	-1.12869
133721673	chr9:133721673:G:A	3.71943e-09	-1.35413	-1.41051	3.05141e-09	-1.20935	-1.40081	5.12933e-07	-1.12703	-1.41506
133721801	chr9:133721801:G:C	1.50772e-08	-1.90926e-10	-1.36502	1.09757e-08	-1.90926e-10	-1.33008	1.66781e-06	-1.90926e-10	-1.36296
133721832	chr9:133721832:C:T	2.82729e-09	-1.82773	-1.21116	2.17856e-09	-1.82243	-1.12467	3.11659e-07	-1.82195	-1.21837
133722090	chr9:133722090:T:C	3.3173e-09	-1.44038	-1.43867	2.17744e-09	-1.54077	-1.40684	3.59262e-07	-1.45798	-1.4402
133722574	chr9:133722574:T:C	6.11988e-08	-1.90926e-10	0.0359188	3.46523e-08	-1.90926e-10	-0.180398	6.95335e-06	-1.90926e-10	0.0647478
133722759	chr9:133722759:G:C	1.42055e-08	-1.90926e-10	-1.42458	1.01149e-08	-1.90926e-10	-1.41176	1.56295e-06	-1.90926e-10	-1.4279
133723163	chr9:133723163:G:A	6.47723e-08	-1.90926e-10	0.0926694	6.26231e-08	-1.90926e-10	0.411371	7.2866e-06	-1.90926e-10	0.111562
133723216	chr9:133723216:A:G	1.61836e-08	-1.90926e-10	-1.29421	1.13886e-08	-1.90926e-10	-1.29315	1.79395e-06	-1.90926e-10	-1.29005
133723635	chr9:133723635:C:A	3.02355e-09	-1.82157	-1.1502	2.32399e-09	-1.82763	-1.05485	3.3103e-07	-1.82759	-1.15243
133723752	chr9:133723752:G:A	8.07136e-08	-1.90926e-10	0.312699	4.50257e-08	-1.90926e-10	0.0814697	9.20633e-06	-1.90926e-10	0.345416
133723817	chr9:133723817:G:A	1.43534e-08	-1.90926e-10	-1.41422	1.02384e-08	-1.90926e-10	-1.39962	1.57798e-06	-1.90926e-10	-1.41833
133724070	chr9:133724070:A:G	1.40012e-08	-1.90926e-10	-1.43906	1.00494e-08	-1.90926e-10	-1.41825	1.54322e-06	-1.90926e-10	-1.4406
133724603	chr9:133724603:C:T	6.09717e-09	-1.25254	-1.01785	3.86557e-09	-1.40519	-0.968468	6.72103e-07	-1.24673	-1.02509
133724852	chr9:133724852:T:C	2.79687e-08	-1.90926e-10	-0.747121	2.13276e-08	-1.90926e-10	-0.665763	3.08589e-06	-1.90926e-10	-0.747635
133725093	chr9:133725093:G:A	8.18281e-09	-0.535848	-1.44032	5.61066e-09	-0.588358	-1.41274	1.09151e-06	-0.345562	-1.44135
133725132	chr9:133725132:C:T	1.4214e-08	-1.90926e-10	-1.42398	1.01139e-08	-1.90926e-10	-1.41185	1.56382e-06	-1.90926e-10	-1.42735
133725247	chr9:133725247:T:C	3.82017e-09	-1.62414	-1.11377	2.74968e-09	-1.70925	-1.00503	3.87202e-07	-1.70478	-1.11851
133725256	chr9:133725256:T:C	3.88254e-09	-1.63793	-1.08379	2.81305e-09	-1.72025	-0.971242	3.94696e-07	-1.71543	-1.08869
133725501	chr9:133725501:C:T	2.33094e-08	-1.90926e-10	-0.929349	1.53928e-08	-1.90926e-10	-0.991862	2.61134e-06	-1.90926e-10	-0.914614
133725968	chr9:133725968:T:C	3.60747e-09	-1.82236	-0.972836	2.80323e-09	-1.82306	-0.871929	3.88126e-07	-1.82786	-0.993039
133725972	chr9:133725972:C:A	1.41565e-08	-1.90926e-10	-1.42803	1.00601e-08	-1.90926e-10	-1.41719	1.55825e-06	-1.90926e-10	-1.43091
133726593	chr9:133726593:G:T	1.41109e-08	-1.90926e-10	-1.43126	1.00621e-08	-1.90926e-10	-1.41698	1.55909e-06	-1.90926e-10	-1.43038
133726696	chr9:133726696:G:A	3.2933e-09	-1.48249	-1.40383	2.60993e-09	-1.36077	-1.40568	4.41021e-07	-1.28339	-1.40975
133726800	chr9:133726800:G:A	3.35855e-09	-1.45693	-1.40977	2.67433e-09	-1.33038	-1.41169	4.53555e-07	-1.24995	-1.41517
133727220	chr9:133727220:C:A	7.43561e-09	-0.77333	-1.2986	4.82415e-09	-0.775596	-1.37653	1.01457e-06	-0.574677	-1.28533
133727377	chr9:133727377:A:G	4.05754e-09	-1.81582	-0.861811	3.15075e-09	-1.81788	-0.760246	4.32178e-07	-1.82583	-0.887566
133727789	chr9:133727789:C:G	1.67938e-08	-1.90926e-10	-1.2572	1.1492e-08	-1.90926e-10	-1.28411	1.86497e-06	-1.90926e-10	-1.25123
133727973	chr9:133727973:G:A	6.81006e-08	-1.90926e-10	0.142779	6.39594e-08	-1.90926e-10	0.432485	7.71956e-06	-1.90926e-10	0.169282
133728254	chr9:133728254:C:T	1.60251e-08	-1.90926e-10	-1.30405	1.15648e-08	-1.90926e-10	-1.2778	1.74833e-06	-1.90926e-10	-1.31582
133728423	chr9:133728423:C:A	1.42077e-08	-1.90926e-10	-1.42442	1.01081e-08	-1.90926e-10	-1.41242	1.5632e-06	-1.90926e-10	-1.42774
133729061	chr9:133729061:G:A	1.39772e-08	-1.90926e-10	-1.44078	9.87002e-09	-1.90926e-10	-1.43626	1.54176e-06	-1.90926e-10	-1.44155
133729435	chr9:133729435:C:T	1.40202e-08	-1.90926e-10	-1.43771	9.92212e-09	-1.90926e-10	-1.431	1.54543e-06	-1.90926e-10	-1.43918
133729706	chr9:133729706:C:T	2.54729e-08	-1.90926e-10	-0.840592	1.61933e-08	-1.90926e-10	-0.941165	2.80342e-06	-1.90926e-10	-0.843634
133729742	chr9:133729742:A:G	2.32572e-09	-1.8145	-1.41968	1.70905e-09	-1.81181	-1.37802	2.51852e-07	-1.82695	-1.42643
133730052	chr9:133730052:T:C	1.40183e-08	-1.90926e-10	-1.43785	9.92073e-09	-1.90926e-10	-1.43114	1.54521e-06	-1.90926e-10	-1.43932
133730131	chr9:133730131:C:T	1.21612e-07	-1.90926e-10	0.722629	6.76709e-08	-1.90926e-10	0.488894	1.36174e-05	-1.90926e-10	0.73687
133730318	chr9:133730318:G:A	4.24072e-09	-1.36129	-1.27219	3.34225e-09	-1.22678	-1.29234	5.86141e-07	-1.12908	-1.27959
133730336	chr9:133730336:G:A	2.13719e-08	-1.01613	-4.23322e-10	1.68268e-08	-0.902788	-4.23322e-10	2.56767e-06	-0.931479	-4.23322e-10
133730634	chr9:133730634:AG:A	2.24613e-09	-1.82781	-1.44119	1.65433e-09	-1.82352	-1.39885	2.49651e-07	-1.82053	-1.44164
133730751	chr9:133730751:G:T	9.65767e-09	-1.81046	-4.23322e-10	7.15934e-09	-1.75735	-4.23322e-10	1.11955e-06	-1.76155	-4.23322e-10
133730818	chr9:133730818:A:C	1.56417e-08	-1.90926e-10	-1.32826	1.16168e-08	-1.90926e-10	-1.27331	1.72566e-06	-1.90926e-10	-1.32887
133730927	chr9:133730927:T:A	3.80442e-09	-1.75622	-0.985825	3.14404e-09	-1.75311	-0.827144	3.93216e-07	-1.7928	-1.01508
133730992	chr9:133730992:A:C	1.45029e-08	-1.90926e-10	-1.40386	1.04497e-08	-1.90926e-10	-1.37919	1.60405e-06	-1.90926e-10	-1.40194
133731255	chr9:133731255:G:A	1.40745e-08	-1.90926e-10	-1.43384	9.98027e-09	-1.90926e-10	-1.42515	1.55045e-06	-1.90926e-10	-1.43593
133731275	chr9:133731275:G:A	3.29582e-09	-1.82002	-1.06553	2.70627e-09	-1.82732	-0.902876	3.60398e-07	-1.82701	-1.06802
133731622	chr9:133731622:G:A	1.91685e-08	-1.90926e-10	-1.12494	1.26349e-08	-1.90926e-10	-1.1893	2.13061e-06	-1.90926e-10	-1.11807
133731628	chr9:133731628:C:T	2.46307e-09	-1.80245	-1.37435	1.92703e-09	-1.81845	-1.25134	2.66227e-07	-1.81987	-1.37802
133731748	chr9:133731748:T:C	3.74448e-08	-1.90926e-10	-0.455339	2.99707e-08	-1.90926e-10	-0.325543	4.14805e-06	-1.90926e-10	-0.451838
133732761	chr9:133732761:A:G	7.32938e-09	-0.907868	-1.17845	4.11023e-09	-1.24772	-1.06457	6.03991e-07	-1.18058	-1.19809
133732857	chr9:133732857:T:C	2.53859e-09	-1.74268	-1.40391	1.83477e-09	-1.71144	-1.4074	2.73493e-07	-1.76628	-1.40468
133733006	chr9:133733006:T:G	7.81197e-09	-0.584863	-1.43769	5.3195e-09	-0.620188	-1.4342	7.80652e-07	-0.686748	-1.43535
133733090	chr9:133733090:C:T	1.43197e-08	-1.90926e-10	-1.41657	1.02143e-08	-1.90926e-10	-1.40198	1.57546e-06	-1.90926e-10	-1.41993
133733162	chr9:133733162:A:G	2.66927e-09	-1.65903	-1.43737	1.96297e-09	-1.61676	-1.43455	2.84819e-07	-1.69325	-1.43712
133733337	chr9:133733337:C:T	6.70202e-09	-1.13254	-1.04326	6.95336e-09	-1.12288	-0.663656	7.45035e-07	-1.10274	-1.06606
133733412	chr9:133733412:C:A	1.41227e-08	-1.90926e-10	-1.43042	9.8504e-09	-1.90926e-10	-1.43825	1.56567e-06	-1.90926e-10	-1.42616
133733434	chr9:133733434:A:C	1.42306e-08	-1.90926e-10	-1.42282	9.89737e-09	-1.90926e-10	-1.43349	1.57926e-06	-1.90926e-10	-1.41752
133733528	chr9:133733528:G:A	3.63591e-08	-1.90926e-10	-0.484764	2.39158e-08	-1.90926e-10	-0.551226	4.06194e-06	-1.90926e-10	-0.472816
133733804	chr9:133733804:C:G	5.9275e-09	-0.892762	-1.40584	3.90615e-09	-0.956486	-1.40672	6.39135e-07	-0.921866	-1.40025
133733992	chr9:133733992:C:T	3.18376e-08	-1.90926e-10	-0.617561	2.76925e-08	-1.90926e-10	-0.404602	3.55709e-06	-1.90926e-10	-0.605533
133734024	chr9:133734024:C:T	2.73588e-09	-1.65399	-1.41776	1.79977e-09	-1.69588	-1.44222	2.86253e-07	-1.70638	-1.41898
133734481	chr9:133734481:T:C	1.47465e-08	-1.90926e-10	-1.3872	1.05456e-08	-1.90926e-10	-1.37006	1.62718e-06	-1.90926e-10	-1.38763
133734535	chr9:133734535:A:G	4.0877e-09	-1.4862	-1.18402	3.05058e-09	-1.65991	-0.950527	3.75068e-07	-1.66404	-1.19109
133734647	chr9:133734647:G:A	6.73714e-09	-0.976852	-1.19372	5.52598e-09	-0.983311	-1.03299	7.28122e-07	-0.987537	-1.20423
133735079	chr9:133735079:T:C	1.34274e-08	-0.101899	-1.37901	6.95049e-09	-0.393713	-1.39324	1.23653e-06	-0.286617	-1.37555
133735147	chr9:133735147:C:T	1.69014e-08	-1.90926e-10	-1.25081	1.14078e-08	-1.90926e-10	-1.29146	1.87954e-06	-1.90926e-10	-1.24345
133735362	chr9:133735362:G:A	1.41628e-08	-1.90926e-10	-1.42759	9.89737e-09	-1.90926e-10	-1.43349	1.56927e-06	-1.90926e-10	-1.42387
133735443	chr9:133735443:C:T	1.40449e-08	-1.90926e-10	-1.43595	9.82981e-09	-1.90926e-10	-1.44034	1.55567e-06	-1.90926e-10	-1.43257
133735466	chr9:133735466:T:C	9.37861e-09	-0.402958	-1.43682	5.4606e-09	-0.599857	-1.42835	8.24923e-07	-0.628154	-1.43879
133735609	chr9:133735609:A:C	3.88665e-08	-1.90926e-10	-0.418076	2.37768e-08	-1.90926e-10	-0.557053	4.33634e-06	-1.90926e-10	-0.407445
133735651	chr9:133735651:C:T	2.93231e-09	-1.57131	-1.43111	1.93084e-09	-1.62639	-1.44142	3.04074e-07	-1.63309	-1.43188
133735896	chr9:133735896:C:T	1.50197e-08	-1.90926e-10	-1.36884	1.04163e-08	-1.90926e-10	-1.3824	1.65716e-06	-1.90926e-10	-1.36937
133735926	chr9:133735926:G:A	5.23111e-09	-0.987268	-1.43632	3.58686e-09	-1.0078	-1.44068	5.60039e-07	-1.01595	-1.43827
133736066	chr9:133736066:A:T	1.91306e-08	-1.12003	-0.00689548	1.3572e-08	-1.42064	0.30289	1.58673e-06	-1.37323	-0.0395693
133736268	chr9:133736268:T:C	1.44208e-08	-1.90926e-10	-1.40954	9.93657e-09	-1.90926e-10	-1.42954	1.59631e-06	-1.90926e-10	-1.40678
133736288	chr9:133736288:C:T	1.90456e-08	-1.90926e-10	-1.13137	1.36363e-08	-1.90926e-10	-1.11303	2.08801e-06	-1.90926e-10	-1.13827
133736552	chr9:133736552:T:C	2.15819e-08	-1.90926e-10	-1.00635	1.47348e-08	-1.90926e-10	-1.03555	2.42668e-06	-1.90926e-10	-0.987952
133736647	chr9:133736647:C:T	7.21884e-09	-0.660791	-1.44072	4.71263e-09	-0.736049	-1.43947	7.76499e-07	-0.688086	-1.43935
133736987	chr9:133736987:A:G	1.71961e-08	-1.90926e-10	-1.23352	1.21307e-08	-1.90926e-10	-1.23003	1.89827e-06	-1.90926e-10	-1.23353
133737157	chr9:133737157:C:A	1.60089e-08	-1.90926e-10	-1.30507	1.08709e-08	-1.90926e-10	-1.33967	1.78074e-06	-1.90926e-10	-1.29745
133737614	chr9:133737614:C:T	1.45391e-08	-1.90926e-10	-1.40136	1.00818e-08	-1.90926e-10	-1.41504	1.60799e-06	-1.90926e-10	-1.39949
133737715	chr9:133737715:G:C	1.64122e-08	-1.90926e-10	-1.28018	1.18183e-08	-1.90926e-10	-1.25611	1.7992e-06	-1.90926e-10	-1.28713
133737936	chr9:133737936:C:T	8.47503e-09	-0.527372	-1.41371	5.38297e-09	-0.631683	-1.41084	9.03721e-07	-0.566711	-1.409
133737988	chr9:133737988:C:G	1.67317e-08	-1.90926e-10	-1.2609	1.25706e-08	-1.90926e-10	-1.1944	1.85699e-06	-1.90926e-10	-1.25552
133738081	chr9:133738081:A:T	7.77207e-09	-0.615148	-1.41252	4.7307e-09	-0.758277	-1.41341	8.36018e-07	-0.646388	-1.40719
133738192	chr9:133738192:A:C	2.11302e-08	-1.90926e-10	-1.02751	1.45761e-08	-1.90926e-10	-1.04638	2.36105e-06	-1.90926e-10	-1.01537
133738473	chr9:133738473:C:T	1.39758e-08	-1.90926e-10	-1.44088	9.8132e-09	-1.90926e-10	-1.44203	1.54294e-06	-1.90926e-10	-1.44078
133738539	chr9:133738539:C:T	4.85229e-09	-1.39027	-1.10849	3.20909e-09	-1.47585	-1.08393	5.48035e-07	-1.35919	-1.1167
133738605	chr9:133738605:T:C	1.95669e-08	-1.90926e-10	-1.10437	1.29938e-08	-1.90926e-10	-1.16129	2.19745e-06	-1.90926e-10	-1.08718
133738730	chr9:133738730:C:T	1.33542e-08	-0.0745895	-1.41179	7.20389e-09	-0.342121	-1.40902	1.34046e-06	-0.16507	-1.41639
133739658	chr9:133739658:C:T	1.40014e-08	-1.90926e-10	-1.43905	9.96755e-09	-1.90926e-10	-1.42643	1.54636e-06	-1.90926e-10	-1.43857
133740172	chr9:133740172:C:T	1.76301e-08	-1.90926e-10	-1.2086	1.18291e-08	-1.90926e-10	-1.2552	1.97371e-06	-1.90926e-10	-1.19456
133740302	chr9:133740302:G:A	3.66889e-08	-1.90926e-10	-0.475735	2.31888e-08	-1.90926e-10	-0.582095	4.02706e-06	-1.90926e-10	-0.48144
133740790	chr9:133740790:T:C	1.53258e-08	-1.90926e-10	-1.34867	1.11548e-08	-1.90926e-10	-1.3139	1.69951e-06	-1.90926e-10	-1.34414
133741096	chr9:133741096:C:A	2.27149e-09	-1.82589	-1.43189	1.59931e-09	-1.82719	-1.429	2.5115e-07	-1.82301	-1.43317
133741301	chr9:133741301:A:G	1.54072e-08	-1.90926e-10	-1.34338	1.11731e-08	-1.90926e-10	-1.31225	1.69611e-06	-1.90926e-10	-1.34614
133741855	chr9:133741855:C:T	2.20006e-08	-1.90926e-10	-0.987136	1.4395e-08	-1.90926e-10	-1.05888	2.45187e-06	-1.90926e-10	-0.977626
133742054	chr9:133742054:A:G	1.49345e-08	-1.90926e-10	-1.37453	1.00576e-08	-1.90926e-10	-1.41743	1.64384e-06	-1.90926e-10	-1.37744
133742185	chr9:133742185:G:A	1.84095e-08	-1.90926e-10	-1.16534	1.24642e-08	-1.90926e-10	-1.2029	2.05131e-06	-1.90926e-10	-1.156
133742339	chr9:133742339:A:G	1.14297e-08	-0.338371	-1.30362	6.50722e-09	-0.541975	-1.31088	1.1825e-06	-0.395722	-1.31113
133742490	chr9:133742490:G:T	1.91463e-08	-1.90926e-10	-1.1261	1.29217e-08	-1.90926e-10	-1.16685	2.13372e-06	-1.90926e-10	-1.11661
133743104	chr9:133743104:C:G	2.6564e-08	-0.798652	-4.23322e-10	1.77158e-08	-0.851305	-4.23322e-10	2.70092e-06	-0.880883	-4.23322e-10
133743144	chr9:133743144:C:T	1.53278e-08	-1.90926e-10	-1.34854	1.08312e-08	-1.90926e-10	-1.34333	1.68309e-06	-1.90926e-10	-1.35384
133743177	chr9:133743177:A:G	2.08989e-08	-1.90926e-10	-1.03851	1.40176e-08	-1.90926e-10	-1.08545	2.33017e-06	-1.90926e-10	-1.02853
133743283	chr9:133743283:C:T	1.72497e-08	-1.90926e-10	-1.23041	1.1688e-08	-1.90926e-10	-1.2672	1.94154e-06	-1.90926e-10	-1.21099
133743336	chr9:133743336:A:G	1.68973e-08	-1.90926e-10	-1.25105	1.14794e-08	-1.90926e-10	-1.28521	1.90065e-06	-1.90926e-10	-1.23228
133743728	chr9:133743728:T:C	7.7563e-09	-0.59043	-1.43927	4.62345e-09	-0.753053	-1.44157	7.72977e-07	-0.691189	-1.44079
133744163	chr9:133744163:T:C	4.48444e-09	-1.13565	-1.44195	3.47058e-09	-1.05657	-1.42487	5.01895e-07	-1.12206	-1.44178
133744213	chr9:133744213:G:A	2.44559e-08	-1.90926e-10	-0.881335	1.64299e-08	-1.90926e-10	-0.926662	2.74544e-06	-1.90926e-10	-0.864535
133744685	chr9:133744685:C:T	4.86903e-08	-1.90926e-10	-0.192728	4.30411e-08	-1.90926e-10	0.0363916	5.47276e-06	-1.90926e-10	-0.174692
133744977	chr9:133744977:C:T	1.58784e-08	-1.90926e-10	-1.31325	1.12256e-08	-1.90926e-10	-1.30757	1.74237e-06	-1.90926e-10	-1.31923
133744998	chr9:133744998:C:T	2.29657e-09	-1.8274	-1.41939	1.6377e-09	-1.8277	-1.40478	2.54156e-07	-1.82147	-1.42282
133745123	chr9:133745123:A:G	1.34074e-08	-1.4824	-4.23322e-10	8.75644e-09	-1.55597	-4.23322e-10	1.45005e-06	-1.50288	-4.23322e-10
133745241	chr9:133745241:C:T	1.34199e-07	-1.90926e-10	0.821118	1.1206e-07	-1.90926e-10	0.993268	1.49516e-05	-1.90926e-10	0.830344
133745273	chr9:133745273:C:T	8.80131e-09	-1.04016	-0.86315	1.0793e-08	-0.96642	-0.380446	1.09663e-06	-0.905208	-0.877025
133745948	chr9:133745948:G:T	2.10897e-08	-1.90926e-10	-1.02942	1.55533e-08	-1.90926e-10	-0.981492	2.32233e-06	-1.90926e-10	-1.03191
133746031	chr9:133746031:G:A	1.25476e-08	-1.54868	-4.23322e-10	9.44571e-09	-1.4802	-4.23322e-10	1.46032e-06	-1.49582	-4.23322e-10
133746043	chr9:133746043:C:G	1.74536e-08	-1.90926e-10	-1.21866	1.25619e-08	-1.90926e-10	-1.19509	1.91594e-06	-1.90926e-10	-1.22427
133746230	chr9:133746230:G:T	1.40362e-08	-1.90926e-10	-1.43657	9.83592e-09	-1.90926e-10	-1.43972	1.55118e-06	-1.90926e-10	-1.43546
133746528	chr9:133746528:G:C	1.41587e-08	-1.90926e-10	-1.42788	9.98396e-09	-1.90926e-10	-1.42478	1.56122e-06	-1.90926e-10	-1.42901
133746651	chr9:133746651:A:G	2.28499e-08	-1.90926e-10	-0.949263	1.72485e-08	-1.90926e-10	-0.878039	2.51854e-06	-1.90926e-10	-0.950796
133746698	chr9:133746698:G:C	1.42308e-08	-1.90926e-10	-1.4228	1.01244e-08	-1.90926e-10	-1.41081	1.5664e-06	-1.90926e-10	-1.42569
133746977	chr9:133746977:A:G	1.39865e-08	-1.90926e-10	-1.44012	9.81132e-09	-1.90926e-10	-1.44223	1.545e-06	-1.90926e-10	-1.43945
133747118	chr9:133747118:A:C	2.87959e-09	-1.82177	-1.19879	2.09122e-09	-1.82741	-1.16061	3.14612e-07	-1.82428	-1.20661
133747304	chr9:133747304:A:G	2.583e-09	-1.70956	-1.4197	1.75418e-09	-1.76249	-1.40127	2.84283e-07	-1.71132	-1.42094
133747340	chr9:133747340:A:G	2.92628e-09	-1.73797	-1.26651	1.91148e-09	-1.71562	-1.36226	3.37508e-07	-1.70394	-1.2567
133747694	chr9:133747694:G:A	3.14367e-08	-1.90926e-10	-0.630231	2.04784e-08	-1.90926e-10	-0.706391	3.4985e-06	-1.90926e-10	-0.622141
133748018	chr9:133748018:T:C	1.73995e-08	-1.90926e-10	-1.22177	1.30019e-08	-1.90926e-10	-1.16067	1.94223e-06	-1.90926e-10	-1.21064
133748224	chr9:133748224:A:G	1.52552e-08	-1.90926e-10	-1.35329	1.04772e-08	-1.90926e-10	-1.37656	1.69482e-06	-1.90926e-10	-1.3469
133748394	chr9:133748394:T:C	2.67846e-09	-1.75981	-1.33316	1.91113e-09	-1.79674	-1.28133	2.92355e-07	-1.76994	-1.33433
133748426	chr9:133748426:G:A	4.41467e-09	-1.73082	-0.862459	3.2218e-09	-1.75085	-0.804977	4.81027e-07	-1.72182	-0.884487
133748500	chr9:133748500:T:A	2.32863e-08	-1.90926e-10	-0.930342	1.77042e-08	-1.90926e-10	-0.851962	2.53815e-06	-1.90926e-10	-0.94304
133748502	chr9:133748502:A:T	1.80763e-08	-1.90926e-10	-1.18361	1.18105e-08	-1.90926e-10	-1.25677	2.00096e-06	-1.90926e-10	-1.18085
133748629	chr9:133748629:A:G	2.21039e-08	-1.90926e-10	-0.982456	1.67662e-08	-1.90926e-10	-0.906397	2.41079e-06	-1.90926e-10	-0.994522
133748658	chr9:133748658:T:C	3.41851e-08	-1.90926e-10	-0.546418	2.22043e-08	-1.90926e-10	-0.625477	3.80444e-06	-1.90926e-10	-0.538308
133748881	chr9:133748881:C:T	6.96586e-08	-1.90926e-10	0.165399	5.79647e-08	-1.90926e-10	0.334071	7.66409e-06	-1.90926e-10	0.16207
133749310	chr9:133749310:C:T	2.30878e-09	-1.82442	-1.41707	1.72747e-09	-1.81506	-1.36404	2.54252e-07	-1.82396	-1.41995
133749361	chr9:133749361:C:T	1.40227e-08	-1.90926e-10	-1.43753	9.81357e-09	-1.90926e-10	-1.442	1.54969e-06	-1.90926e-10	-1.43642
133749484	chr9:133749484:A:G	4.7738e-08	-1.90926e-10	-0.212479	2.97261e-08	-1.90926e-10	-0.333737	5.26733e-06	-1.90926e-10	-0.212952
133749560	chr9:133749560:T:C	1.68835e-08	-1.90926e-10	-1.25187	1.25436e-08	-1.90926e-10	-1.19655	1.88305e-06	-1.90926e-10	-1.24158
133749583	chr9:133749583:A:G	4.26041e-09	-1.73749	-0.891355	3.11856e-09	-1.7563	-0.832093	4.64662e-07	-1.72798	-0.912938
133749702	chr9:133749702:T:A	1.5116e-08	-1.90926e-10	-1.36246	1.1822e-08	-1.90926e-10	-1.2558	1.67983e-06	-1.90926e-10	-1.35579
133750587	chr9:133750587:T:G	3.57913e-08	-1.90926e-10	-0.500502	2.32395e-08	-1.90926e-10	-0.579909	3.98698e-06	-1.90926e-10	-0.491442
133750984	chr9:133750984:T:G	4.31466e-08	-1.90926e-10	-0.313604	2.7567e-08	-1.90926e-10	-0.409144	5.01506e-06	-1.90926e-10	-0.262031
133751063	chr9:133751063:G:A	2.23326e-08	-1.90926e-10	-0.972161	1.47816e-08	-1.90926e-10	-1.03238	2.48396e-06	-1.90926e-10	-0.964621
133751261	chr9:133751261:T:C	2.23657e-08	-1.90926e-10	-0.970678	1.48159e-08	-1.90926e-10	-1.03006	2.47088e-06	-1.90926e-10	-0.969901
133751452	chr9:133751452:C:T	4.33376e-09	-1.81789	-0.793883	3.63716e-09	-1.82179	-0.612768	4.6653e-07	-1.82661	-0.810294
133751504	chr9:133751504:G:A	2.76121e-09	-1.82341	-1.23913	2.2468e-09	-1.82083	-1.09543	3.07283e-07	-1.80966	-1.2448
133751726	chr9:133751726:C:T	1.3957e-08	-1.90926e-10	-1.44222	9.83561e-09	-1.90926e-10	-1.43975	1.54082e-06	-1.90926e-10	-1.44216
133751728	chr9:133751728:T:G	2.70937e-09	-1.81708	-1.26442	2.17019e-09	-1.81307	-1.13788	3.02308e-07	-1.80039	-1.2704
133751750	chr9:133751750:G:A	1.43813e-08	-1.90926e-10	-1.41228	1.01837e-08	-1.90926e-10	-1.40497	1.58557e-06	-1.90926e-10	-1.41353
133751973	chr9:133751973:C:T	9.72441e-09	-1.80357	-4.23322e-10	7.13449e-09	-1.76082	-4.23322e-10	1.08451e-06	-1.79335	-4.23322e-10
133752119	chr9:133752119:T:C	3.44961e-09	-1.7061	-1.13385	2.64953e-09	-1.61063	-1.14075	3.84892e-07	-1.70436	-1.12491
133752270	chr9:133752270:C:T	5.89115e-08	0.612645	-0.614816	2.8699e-08	0.48736	-0.856261	8.54082e-06	0.854532	-0.584151
133752359	chr9:133752359:G:A	1.56194e-08	-1.90926e-10	-1.32969	1.05191e-08	-1.90926e-10	-1.37257	1.7182e-06	-1.90926e-10	-1.3332
133752584	chr9:133752584:G:A	3.86049e-08	0.76638	-1.19121	2.10077e-08	0.642065	-1.32294	5.76022e-06	1.04988	-1.17338
133752683	chr9:133752683:A:T	7.36095e-08	1.35003	-1.12946	3.86771e-08	1.20479	-1.2753	1.14837e-05	1.67676	-1.1103
133752782	chr9:133752782:C:T	1.39878e-08	-1.90926e-10	-1.44002	9.93677e-09	-1.90926e-10	-1.42952	1.54349e-06	-1.90926e-10	-1.44043
133752802	chr9:133752802:G:C	1.41509e-08	-1.90926e-10	-1.42843	1.00373e-08	-1.90926e-10	-1.41946	1.56191e-06	-1.90926e-10	-1.42857
133752826	chr9:133752826:A:G	3.60938e-08	0.510479	-1.00257	1.87125e-08	0.386004	-1.18257	5.38471e-06	0.789644	-0.980556
133752835	chr9:133752835:G:C	3.59163e-08	0.541996	-1.03901	1.87962e-08	0.418174	-1.21028	5.37004e-06	0.824366	-1.01801
133752945	chr9:133752945:A:T	3.48568e-08	0.287523	-0.814483	1.72436e-08	0.154799	-1.03312	5.29645e-06	0.581034	-0.788473
133753116	chr9:133753116:C:T	2.98423e-08	-1.90926e-10	-0.68228	2.18115e-08	-1.90926e-10	-0.643326	3.29591e-06	-1.90926e-10	-0.681793
133753192	chr9:133753192:G:A	3.25539e-08	0.417624	-1.01294	1.70795e-08	0.282485	-1.17037	4.90437e-06	0.709762	-0.994111
133753408	chr9:133753408:A:G	1.50025e-08	-1.90926e-10	-1.36999	1.08761e-08	-1.90926e-10	-1.3392	1.6656e-06	-1.90926e-10	-1.36429
133753469	chr9:133753469:T:G	2.90438e-08	-0.709404	-4.23322e-10	1.94986e-08	-0.755421	-4.23322e-10	2.71236e-06	-0.876657	-4.23322e-10
133753520	chr9:133753520:T:C	1.41883e-08	-1.90926e-10	-1.42579	1.05049e-08	-1.90926e-10	-1.37392	1.56336e-06	-1.90926e-10	-1.42764
133753594	chr9:133753594:C:T	2.69145e-08	0.351793	-1.13734	1.53003e-08	0.270044	-1.26794	3.9951e-06	0.633002	-1.12241
133753678	chr9:133753678:TAAGG:T	2.67632e-08	0.248413	-1.03959	1.49802e-08	0.173044	-1.19208	3.98013e-06	0.529514	-1.02268
133753829	chr9:133753829:G:A	1.40582e-08	-1.90926e-10	-1.435	1.00403e-08	-1.90926e-10	-1.41915	1.55086e-06	-1.90926e-10	-1.43567
133753991	chr9:133753991:G:A	2.87164e-09	-1.69948	-1.32385	1.70513e-09	-1.80408	-1.38804	2.85223e-07	-1.80908	-1.31988
133754014	chr9:133754014:GAGCT:G	2.50613e-08	0.354578	-1.21146	1.44937e-08	0.271572	-1.32362	3.72463e-06	0.638852	-1.19836
133754077	chr9:133754077:C:T	2.30855e-08	0.298748	-1.23775	1.34912e-08	0.218266	-1.34199	3.41884e-06	0.580171	-1.22535
133754156	chr9:133754156:A:G	2.42941e-08	0.289447	-1.17742	1.37615e-08	0.194065	-1.29796	3.55248e-06	0.556431	-1.16326
133754334	chr9:133754334:G:A	5.61454e-08	-1.90926e-10	-0.0502633	3.57453e-08	-1.90926e-10	-0.149344	6.24377e-06	-1.90926e-10	-0.0428923
133754360	chr9:133754360:T:C	1.53855e-08	-1.90926e-10	-1.34479	1.10911e-08	-1.90926e-10	-1.31962	1.69813e-06	-1.90926e-10	-1.34495
133754629	chr9:133754629:C:G	1.40393e-08	-1.90926e-10	-1.43635	9.83417e-09	-1.90926e-10	-1.4399	1.55282e-06	-1.90926e-10	-1.4344
133754637	chr9:133754637:C:T	2.66507e-08	0.421067	-1.21646	1.53604e-08	0.333489	-1.32746	4.01113e-06	0.717888	-1.20329
133754649	chr9:133754649:T:TGTCA	2.83313e-08	0.514774	-1.24901	1.64267e-08	0.422441	-1.3493	4.27287e-06	0.814694	-1.23688
133754686	chr9:133754686:A:C	2.65102e-08	0.456836	-1.25751	1.5418e-08	0.364932	-1.35516	3.97549e-06	0.751253	-1.24558
133754734	chr9:133754734:C:CA	2.58806e-08	0.447938	-1.27265	1.51248e-08	0.356029	-1.36545	3.87724e-06	0.741858	-1.26121
133754822	chr9:133754822:A:G	6.97104e-08	-1.90926e-10	0.166142	5.96247e-08	-1.90926e-10	0.362307	7.8492e-06	-1.90926e-10	0.185936
133755136	chr9:133755136:C:T	5.01862e-08	-1.90926e-10	-0.162468	3.77968e-08	-1.90926e-10	-0.0935402	5.52279e-06	-1.90926e-10	-0.165593
133755302	chr9:133755302:C:T	2.89452e-08	-1.90926e-10	-0.712804	1.89946e-08	-1.90926e-10	-0.781606	3.22037e-06	-1.90926e-10	-0.704979
133755375	chr9:133755375:CTT:C	2.17007e-08	-1.00086	-4.23322e-10	1.62339e-08	-0.938664	-4.23322e-10	2.54618e-06	-0.939881	-4.23322e-10
133755446	chr9:133755446:C:A	2.33166e-08	0.217215	-1.14626	1.26045e-08	0.0836505	-1.27536	3.43531e-06	0.492147	-1.13252
133755917	chr9:133755917:G:A	2.0815e-08	-1.90926e-10	-1.04254	1.57696e-08	-1.90926e-10	-0.967682	2.29221e-06	-1.90926e-10	-1.04496
133756027	chr9:133756027:C:T	2.19363e-08	0.219201	-1.20927	1.2461e-08	0.119129	-1.32229	3.17012e-06	0.475243	-1.19595
133756087	chr9:133756087:C:T	5.77311e-08	-1.90926e-10	-0.0224116	4.61233e-08	-1.90926e-10	0.105554	6.29922e-06	-1.90926e-10	-0.0340508
133756185	chr9:133756185:G:A	1.41084e-08	-1.90926e-10	-1.43143	1.00125e-08	-1.90926e-10	-1.42193	1.55487e-06	-1.90926e-10	-1.43308
133756260	chr9:133756260:G:A	1.64748e-07	1.02621	-4.23322e-10	9.53539e-08	0.831832	-4.23322e-10	1.30585e-05	0.694967	-4.23322e-10
133756278	chr9:133756278:T:C	1.42098e-08	-1.90926e-10	-1.42428	9.92666e-09	-1.90926e-10	-1.43054	1.57403e-06	-1.90926e-10	-1.42084
133756380	chr9:133756380:C:T	1.16436e-08	-0.677196	-0.946255	1.02941e-08	-0.688468	-0.705722	1.40225e-06	-0.574478	-0.961923
133756418	chr9:133756418:T:C	2.78547e-08	-1.90926e-10	-0.751207	2.16537e-08	-1.90926e-10	-0.650587	3.08978e-06	-1.90926e-10	-0.746376
133756712	chr9:133756712:A:G	1.0689e-08	-1.70899	-4.23322e-10	6.99858e-09	-1.78006	-4.23322e-10	1.15016e-06	-1.73458	-4.23322e-10
133756988	chr9:133756988:T:C	2.69565e-08	0.0320097	-0.815994	1.20208e-08	-0.445597	-0.793532	2.55773e-06	-0.125617	-0.80974
133757279	chr9:133757279:T:C	6.43605e-08	1.35732	-1.27103	2.23749e-08	0.72919	-1.34701	6.10529e-06	1.1959	-1.26122
133757280	chr9:133757280:G:T	7.22262e-08	1.49524	-1.29365	2.4881e-08	0.851799	-1.36346	6.81287e-06	1.32892	-1.28458
133757458	chr9:133757458:A:G	4.02504e-08	0.919796	-1.30288	1.53924e-08	0.374376	-1.36626	3.90788e-06	0.782176	-1.29366
133757522	chr9:133757522:C:G	1.4712e-08	-1.90926e-10	-1.38954	1.02304e-08	-1.90926e-10	-1.4004	1.6277e-06	-1.90926e-10	-1.38731
133757612	chr9:133757612:T:C	1.41919e-08	-1.90926e-10	-1.42554	1.05276e-08	-1.90926e-10	-1.37177	1.56368e-06	-1.90926e-10	-1.42743
133757695	chr9:133757695:C:T	2.49745e-08	-1.90926e-10	-0.860354	1.93716e-08	-1.90926e-10	-0.761954	2.77119e-06	-1.90926e-10	-0.855201
133757896	chr9:133757896:C:T	1.41201e-08	-1.43061	-4.23322e-10	8.55884e-09	-1.5788	-4.23322e-10	1.42381e-06	-1.52114	-4.23322e-10
133758070	chr9:133758070:T:C	1.40116e-08	-1.90926e-10	-1.43832	1.00395e-08	-1.90926e-10	-1.41923	1.54894e-06	-1.90926e-10	-1.43691
133758498	chr9:133758498:C:T	2.0829e-08	-1.90926e-10	-1.04186	1.49095e-08	-1.90926e-10	-1.02377	2.25937e-06	-1.90926e-10	-1.05939
133758506	chr9:133758506:G:A	1.87049e-08	0.0768197	-1.22624	1.59987e-08	0.137521	-1.09078	2.31781e-06	0.200512	-1.23437
133758816	chr9:133758816:T:C	2.4002e-09	-1.82018	-1.38248	1.84416e-09	-1.82027	-1.29347	2.63591e-07	-1.82043	-1.3874
133758983	chr9:133758983:G:A	1.41394e-08	-1.90926e-10	-1.42924	1.04597e-08	-1.90926e-10	-1.37824	1.55855e-06	-1.90926e-10	-1.43072
133758990	chr9:133758990:T:C	3.88062e-09	-1.29715	-1.42506	2.14663e-09	-1.53136	-1.4305	3.45121e-07	-1.51414	-1.4242
133759003	chr9:133759003:G:A	3.85571e-09	-1.30613	-1.42252	2.13765e-09	-1.53774	-1.42832	3.43505e-07	-1.52146	-1.42157
133759310	chr9:133759310:C:T	9.07042e-09	-1.09024	-0.782949	7.76199e-09	-0.943769	-0.732756	9.98225e-07	-1.08136	-0.794889
133759850	chr9:133759850:G:A	1.3959e-08	-1.90926e-10	-1.44208	9.8214e-09	-1.90926e-10	-1.4412	1.54144e-06	-1.90926e-10	-1.44176
133759883	chr9:133759883:T:A	8.35741e-09	-1.01888	-0.936182	5.22442e-09	-1.14308	-0.929341	7.50979e-07	-1.2367	-0.924154
133761249	chr9:133761249:G:A	7.04225e-09	-1.11418	-1.0121	5.95387e-09	-0.976576	-0.965146	7.76412e-07	-1.10653	-1.02102
133761317	chr9:133761317:T:G	6.52626e-09	-1.18569	-1.01668	5.52829e-09	-1.04597	-0.969918	7.23597e-07	-1.17222	-1.02577
133761397	chr9:133761397:G:A	2.86109e-09	-1.79504	-1.23197	2.03495e-09	-1.8261	-1.18919	3.04202e-07	-1.82765	-1.23689
133761488	chr9:133761488:G:A	2.17544e-08	-1.90926e-10	-0.998391	1.66187e-08	-1.90926e-10	-0.915235	2.40974e-06	-1.90926e-10	-0.994956
133761637	chr9:133761637:C:A	2.28391e-08	-1.90926e-10	-0.949736	1.69933e-08	-1.90926e-10	-0.892947	2.51541e-06	-1.90926e-10	-0.952039
133761645	chr9:133761645:T:C	2.79271e-09	-1.66348	-1.38771	1.73818e-09	-1.7979	-1.37502	2.72181e-07	-1.78802	-1.38775
133761963	chr9:133761963:C:T	1.4038e-08	-1.90926e-10	-1.43644	1.00936e-08	-1.90926e-10	-1.41386	1.5499e-06	-1.90926e-10	-1.43628
133761987	chr9:133761987:C:T	1.40049e-08	-1.90926e-10	-1.4388	9.93907e-09	-1.90926e-10	-1.42929	1.54448e-06	-1.90926e-10	-1.43979
133761988	chr9:133761988:G:A	6.33787e-09	-1.15664	-1.07502	5.37947e-09	-1.01539	-1.02778	6.98986e-07	-1.14757	-1.08503
133762614	chr9:133762614:T:TC	1.6522e-08	-1.90926e-10	-1.27351	1.21318e-08	-1.90926e-10	-1.22993	1.81479e-06	-1.90926e-10	-1.27851
133763099	chr9:133763099:G:A	3.23023e-09	-1.72525	-1.1804	2.14329e-09	-1.80367	-1.15975	3.26346e-07	-1.80713	-1.18714
133763126	chr9:133763126:T:C	4.04723e-08	-0.377591	-4.23322e-10	2.69392e-08	-0.432181	-4.23322e-10	3.70301e-06	-0.565331	-4.23322e-10
133763184	chr9:133763184:C:G	1.4107e-08	-1.90926e-10	-1.43154	9.81724e-09	-1.90926e-10	-1.44162	1.55937e-06	-1.90926e-10	-1.43019
133763211	chr9:133763211:CCT:C	1.46877e-07	0.911389	-4.23322e-10	9.06108e-08	0.78081	-4.23322e-10	1.49013e-05	0.826972	-4.23322e-10
133763269	chr9:133763269:G:A	1.41094e-08	-1.90926e-10	-1.43136	9.81502e-09	-1.90926e-10	-1.44185	1.55929e-06	-1.90926e-10	-1.43024
133763320	chr9:133763320:G:A	1.58272e-08	-1.90926e-10	-1.31648	1.13638e-08	-1.90926e-10	-1.29533	1.74001e-06	-1.90926e-10	-1.32059
133763439	chr9:133763439:T:A	1.64705e-08	-1.90926e-10	-1.27664	1.10094e-08	-1.90926e-10	-1.32701	1.86141e-06	-1.90926e-10	-1.25314
133763793	chr9:133763793:G:A	2.42187e-08	-1.90926e-10	-0.891082	1.63222e-08	-1.90926e-10	-0.933238	2.6944e-06	-1.90926e-10	-0.883301
133763934	chr9:133763934:T:C	2.09422e-08	-1.90926e-10	-1.03644	1.53991e-08	-1.90926e-10	-0.991454	2.35165e-06	-1.90926e-10	-1.01936
133764176	chr9:133764176:A:G	2.06225e-07	1.70718	-0.456419	9.80265e-08	1.09093	-0.231454	1.59471e-05	1.35704	-0.462232
133764232	chr9:133764232:A:G	1.64475e-08	-1.90926e-10	-1.27804	1.0618e-08	-1.90926e-10	-1.36322	1.81024e-06	-1.90926e-10	-1.28101
133764252	chr9:133764252:G:T	1.64509e-08	-1.90926e-10	-1.27783	1.06194e-08	-1.90926e-10	-1.36308	1.81059e-06	-1.90926e-10	-1.28082
133764277	chr9:133764277:G:A	1.33315e-07	1.24855	-0.434042	6.27226e-08	0.659001	-0.246043	1.04122e-05	0.907913	-0.439409
133764421	chr9:133764421:TTCAG:T	4.21191e-08	-0.337707	-4.23322e-10	2.86008e-08	-0.372327	-4.23322e-10	4.94241e-06	-0.276622	-4.23322e-10
133765066	chr9:133765066:G:C	1.39627e-08	-1.90926e-10	-1.44182	9.82723e-09	-1.90926e-10	-1.44061	1.54097e-06	-1.90926e-10	-1.44207
133765106	chr9:133765106:C:T	2.61714e-07	1.88503	-0.395984	1.37362e-07	1.37021	-0.17336	2.14797e-05	1.58878	-0.396147
133765276	chr9:133765276:T:C	6.09975e-09	-1.18004	-1.08992	2.65261e-09	-1.44522	-1.305	6.35625e-07	-1.25849	-1.06913
133765328	chr9:133765328:T:C	1.39735e-08	-1.90926e-10	-1.44104	9.86833e-09	-1.90926e-10	-1.43643	1.54246e-06	-1.90926e-10	-1.4411
133765586	chr9:133765586:G:A	3.36015e-07	1.98604	-0.247095	1.76699e-07	1.47943	-0.0307442	2.72329e-05	1.68092	-0.250968
133765629	chr9:133765629:C:T	2.41881e-07	1.82086	-0.410624	1.2428e-07	1.30362	-0.206847	1.99474e-05	1.52952	-0.4109
133765843	chr9:133765843:T:C	6.34511e-09	-1.3056	-0.924921	2.86906e-09	-1.53967	-1.13211	6.66653e-07	-1.37764	-0.902322
133765899	chr9:133765899:C:T	1.50064e-08	-1.90926e-10	-1.36973	1.06448e-08	-1.90926e-10	-1.36069	1.6458e-06	-1.90926e-10	-1.37625
133765911	chr9:133765911:G:GA	1.42535e-08	-1.90926e-10	-1.4212	9.94921e-09	-1.90926e-10	-1.42827	1.57782e-06	-1.90926e-10	-1.41843
133766134	chr9:133766134:G:A	6.57503e-09	-1.23502	-0.959913	2.92929e-09	-1.48784	-1.16316	6.86202e-07	-1.31219	-0.938874
133766256	chr9:133766256:T:C	2.55303e-07	0.88241	0.581833	1.39399e-07	0.462294	0.749283	2.2569e-05	0.6713	0.570801
133766762	chr9:133766762:AT:A	1.71346e-08	-1.23711	-4.23322e-10	1.2036e-08	-1.23786	-4.23322e-10	1.78648e-06	-1.29423	-4.23322e-10
133767482	chr9:133767482:A:G	3.74477e-09	-1.3176	-1.44025	2.34285e-09	-1.47051	-1.40388	4.11786e-07	-1.32042	-1.44131
133768266	chr9:133768266:G:A	1.82975e-08	-1.90926e-10	-1.17144	1.15029e-08	-1.90926e-10	-1.28316	2.01039e-06	-1.90926e-10	-1.17615
133768484	chr9:133768484:G:A	2.39126e-09	-1.77297	-1.43341	1.83563e-09	-1.73082	-1.38755	2.60241e-07	-1.7843	-1.43632
133768865	chr9:133768865:C:T	1.52464e-08	-1.90926e-10	-1.35386	1.05645e-08	-1.90926e-10	-1.36826	1.69196e-06	-1.90926e-10	-1.34859
133769351	chr9:133769351:C:T	2.0192e-08	-1.90926e-10	-1.07292	1.36074e-08	-1.90926e-10	-1.11515	2.25261e-06	-1.90926e-10	-1.06239
133769737	chr9:133769737:C:T	6.60846e-09	-0.904914	-1.28494	4.75518e-09	-0.950801	-1.21573	6.96477e-07	-0.95224	-1.28396
133769846	chr9:133769846:G:A	1.01444e-08	-1.76128	-4.23322e-10	6.91057e-09	-1.79271	-4.23322e-10	1.11837e-06	-1.7626	-4.23322e-10
133770745	chr9:133770745:A:G	2.65492e-08	-1.90926e-10	-0.799207	2.12998e-08	-1.90926e-10	-0.667066	2.93719e-06	-1.90926e-10	-0.797022
133771517	chr9:133771517:C:G	1.39694e-08	-1.90926e-10	-1.44134	9.83601e-09	-1.90926e-10	-1.43971	1.54189e-06	-1.90926e-10	-1.44147
133771908	chr9:133771908:C:A	1.74303e-08	-1.90926e-10	-1.22	1.20646e-08	-1.90926e-10	-1.23549	1.93118e-06	-1.90926e-10	-1.21634
133772346	chr9:133772346:T:C	2.76485e-08	-1.90926e-10	-0.758638	1.8868e-08	-1.90926e-10	-0.788294	3.09165e-06	-1.90926e-10	-0.74577
133772354	chr9:133772354:A:G	1.61308e-08	-1.90926e-10	-1.29748	1.18089e-08	-1.90926e-10	-1.25691	1.77901e-06	-1.90926e-10	-1.29842
133772536	chr9:133772536:C:G	1.40342e-08	-1.90926e-10	-1.43671	1.00815e-08	-1.90926e-10	-1.41507	1.54793e-06	-1.90926e-10	-1.43756
133772545	chr9:133772545:AG:A	1.14801e-08	-1.63759	-4.23322e-10	7.48745e-09	-1.71253	-4.23322e-10	1.20777e-06	-1.6857	-4.23322e-10
133772634	chr9:133772634:CCAGACA:C	6.55843e-07	2.13371	0.274002	3.59668e-07	1.64101	0.518408	5.62708e-05	1.88558	0.270122
133772748	chr9:133772748:G:A	1.40312e-08	-1.90926e-10	-1.43692	9.97199e-09	-1.90926e-10	-1.42598	1.54703e-06	-1.90926e-10	-1.43814
133773336	chr9:133773336:T:C	1.98575e-06	3.16873	0.346815	5.50597e-07	2.40681	0.178429	0.000171582	2.88306	0.387527
133773400	chr9:133773400:A:G	3.42163e-07	1.23008	0.526998	1.87166e-07	0.732375	0.77386	3.00739e-05	1.00294	0.526243
133773610	chr9:133773610:A:AT	3.2855e-07	1.42122	0.295264	1.88556e-07	0.963962	0.549671	2.89666e-05	1.19673	0.294937
133773688	chr9:133773688:C:T	1.75949e-08	-1.90926e-10	-1.2106	1.21881e-08	-1.90926e-10	-1.2253	1.94978e-06	-1.90926e-10	-1.20676
133773755	chr9:133773755:A:C	1.00497e-08	-0.9686	-0.80207	4.07662e-09	-1.27211	-1.04839	1.0464e-06	-1.05528	-0.773841
133773847	chr9:133773847:T:A	6.37991e-09	-0.79054	-1.43451	3.90497e-09	-0.999932	-1.36358	7.07336e-07	-0.783368	-1.43736
133773909	chr9:133773909:C:A	5.59353e-09	-0.953106	-1.40349	3.15039e-09	-1.13617	-1.44206	6.2005e-07	-0.95718	-1.39525
133773989	chr9:133773989:T:C	6.69704e-09	-0.747264	-1.42928	4.12976e-09	-0.959427	-1.34812	7.43818e-07	-0.737276	-1.43316
133774131	chr9:133774131:G:A	3.58342e-07	1.0214	0.781883	2.61624e-07	0.608326	1.23282	3.1035e-05	0.796636	0.764005
133774290	chr9:133774290:T:C	2.52087e-09	-1.79002	-1.36358	1.71278e-09	-1.75982	-1.42783	2.9725e-07	-1.73432	-1.35333
133774295	chr9:133774295:G:A	2.97336e-09	-1.58726	-1.40125	2.16774e-09	-1.51118	-1.4409	3.79375e-07	-1.4493	-1.39441
133774451	chr9:133774451:G:A	1.39639e-08	-1.90926e-10	-1.44173	9.8494e-09	-1.90926e-10	-1.43835	1.54137e-06	-1.90926e-10	-1.44181
133774486	chr9:133774486:C:G	7.39234e-09	-1.58333	-0.49443	6.09311e-09	-1.6818	-0.236803	7.31613e-07	-1.66922	-0.517765
133774768	chr9:133774768:G:C	1.42598e-08	-1.90926e-10	-1.42077	1.07615e-08	-1.90926e-10	-1.34979	1.57692e-06	-1.90926e-10	-1.419
133774994	chr9:133774994:G:A	3.75076e-09	-1.65028	-1.10597	2.94267e-09	-1.62746	-1.01898	4.02081e-07	-1.67513	-1.11045
133775000	chr9:133775000:G:A	1.65403e-08	-1.90926e-10	-1.27241	1.22788e-08	-1.90926e-10	-1.21789	1.80267e-06	-1.90926e-10	-1.2852
133775077	chr9:133775077:G:A	7.37989e-09	-0.658252	-1.4212	4.93455e-09	-0.729038	-1.40046	7.32437e-07	-0.765255	-1.4206
133775213	chr9:133775213:G:A	2.24955e-08	-1.90926e-10	-0.964891	1.47563e-08	-1.90926e-10	-1.03409	2.47443e-06	-1.90926e-10	-0.968465
133775319	chr9:133775319:C:T	8.23925e-09	-0.789254	-1.18004	4.44975e-09	-0.940352	-1.29256	8.33721e-07	-0.88767	-1.16866
133775718	chr9:133775718:AC:A	1.62364e-08	-1.54586	0.254904	1.18601e-08	-1.6613	0.408717	1.78236e-06	-1.54054	0.243999
133775938	chr9:133775938:C:T	1.39623e-08	-1.90926e-10	-1.44185	9.86551e-09	-1.90926e-10	-1.43672	1.54097e-06	-1.90926e-10	-1.44207
133775950	chr9:133775950:C:G	3.07067e-09	-1.69341	-1.26291	1.90943e-09	-1.7169	-1.36206	3.48386e-07	-1.67986	-1.24906
133776113	chr9:133776113:C:T	3.60883e-09	-1.82607	-0.968753	2.45825e-09	-1.81406	-1.01225	3.99432e-07	-1.82351	-0.968672
133776219	chr9:133776219:G:A	2.07685e-08	-1.90926e-10	-1.04477	1.57992e-08	-1.90926e-10	-0.965804	2.29824e-06	-1.90926e-10	-1.04233
133776356	chr9:133776356:C:T	1.54758e-08	-1.32153	-0.0174017	8.54875e-09	-1.35088	-0.229094	1.70062e-06	-1.34961	0.00613314
133776471	chr9:133776471:T:C	9.03623e-09	-1.20065	-0.676314	5.23442e-09	-1.24207	-0.828433	9.66079e-07	-1.25112	-0.657868
133776483	chr9:133776483:A:G	1.98846e-08	-0.114037	-0.974225	1.39261e-08	-0.0695409	-1.02246	1.88065e-06	-0.272356	-0.970504
133776511	chr9:133776511:T:C	1.41822e-08	-1.90926e-10	-1.42622	9.84065e-09	-1.90926e-10	-1.43924	1.56108e-06	-1.90926e-10	-1.4291
133776591	chr9:133776591:C:T	2.15712e-08	-1.78996	0.783114	1.26331e-08	-1.71648	0.527033	2.40647e-06	-1.80603	0.809717
133776839	chr9:133776839:G:A	3.07031e-09	-1.59577	-1.36066	2.34434e-09	-1.56959	-1.30417	3.2992e-07	-1.62113	-1.36226
133776982	chr9:133776982:G:A	1.20128e-08	-1.2875	-0.304738	6.82564e-09	-1.31442	-0.49066	1.31556e-06	-1.31586	-0.28435
133777556	chr9:133777556:C:T	9.94914e-09	-1.78072	-4.23322e-10	6.99896e-09	-1.78	-4.23322e-10	1.06957e-06	-1.80722	-4.23322e-10
133778117	chr9:133778117:G:A	9.25485e-08	1.88544	-1.43591	7.04224e-08	1.96578	-1.43704	9.4479e-06	1.80754	-1.43622
133778161	chr9:133778161:T:C	1.45179e-08	-1.90926e-10	-1.40282	1.02594e-08	-1.90926e-10	-1.39757	1.5981e-06	-1.90926e-10	-1.40566
133778166	chr9:133778166:G:T	1.61902e-08	-1.90926e-10	-1.2938	1.15404e-08	-1.90926e-10	-1.27991	1.7784e-06	-1.90926e-10	-1.29876
133778454	chr9:133778454:A:C	5.40032e-08	-1.90926e-10	-0.0891639	3.9746e-08	-1.90926e-10	-0.0432552	5.81139e-06	-1.90926e-10	-0.114657
133778516	chr9:133778516:C:T	1.409e-08	-1.90926e-10	-1.43275	1.00598e-08	-1.90926e-10	-1.41722	1.55494e-06	-1.90926e-10	-1.43304
133778786	chr9:133778786:G:A	1.12189e-07	1.96162	-1.31964	9.18725e-08	2.04423	-1.24959	9.17595e-06	1.65683	-1.31472
133779039	chr9:133779039:A:G	2.59299e-08	-1.90926e-10	-0.822812	1.85054e-08	-1.90926e-10	-0.807699	2.81896e-06	-1.90926e-10	-0.838107
133779410	chr9:133779410:G:A	5.14639e-09	-1.54718	-0.892734	4.03489e-09	-1.62611	-0.704673	5.81101e-07	-1.50253	-0.914772
133779416	chr9:133779416:C:T	2.6275e-08	-1.90926e-10	-0.809589	1.87584e-08	-1.90926e-10	-0.794123	2.85517e-06	-1.90926e-10	-0.825344
133779418	chr9:133779418:CAG:C	7.00012e-09	-1.6093	-0.52298	5.22364e-09	-1.59307	-0.479504	7.41142e-07	-1.62379	-0.55025
133779487	chr9:133779487:C:G	7.1614e-09	-1.59159	-0.517916	5.34248e-09	-1.57571	-0.474365	7.57546e-07	-1.60688	-0.545271
133779564	chr9:133779564:G:A	2.59198e-08	-1.90926e-10	-0.823201	1.84993e-08	-1.90926e-10	-0.80803	2.81792e-06	-1.90926e-10	-0.838477
133779584	chr9:133779584:T:C	1.30011e-08	-1.59264	0.0794639	9.91908e-09	-1.57169	0.140389	1.35015e-06	-1.61087	0.0366164
133779643	chr9:133779643:G:A	2.9841e-08	0.651223	-1.33355	2.46936e-08	0.750484	-1.2697	2.73865e-06	0.461559	-1.32857
133779655	chr9:133779655:T:C	5.24819e-09	-1.43018	-0.990142	4.44304e-09	-1.38865	-0.845773	5.34951e-07	-1.49596	-1.0041
133779768	chr9:133779768:A:G	7.04312e-09	-1.59608	-0.530076	5.24995e-09	-1.58074	-0.486804	7.45326e-07	-1.61118	-0.557226
133779846	chr9:133779846:T:C	1.28844e-08	-1.59822	0.0760314	9.82577e-09	-1.57782	0.137069	1.33793e-06	-1.61623	0.032881
133780015	chr9:133780015:G:A	3.06988e-08	0.660114	-1.3141	2.5402e-08	0.754671	-1.24561	2.82289e-06	0.471931	-1.30864
133780219	chr9:133780219:T:C	5.24049e-09	-0.981875	-1.43992	3.45577e-09	-1.05145	-1.43427	5.49753e-07	-1.03128	-1.44149
133780446	chr9:133780446:C:T	3.93429e-08	-1.90926e-10	-0.405892	2.82675e-08	-1.90926e-10	-0.38405	4.19009e-06	-1.90926e-10	-0.441755
133780572	chr9:133780572:T:G	2.57943e-08	-1.1048	0.276748	1.40332e-08	-1.1404	0.0560639	2.84226e-06	-1.13423	0.30435
133780605	chr9:133780605:A:G	5.79175e-09	-1.69777	-0.624001	4.09815e-09	-1.71968	-0.595546	6.12026e-07	-1.71886	-0.646592
133780768	chr9:133780768:C:A	1.49886e-08	-1.90926e-10	-1.37092	1.11718e-08	-1.90926e-10	-1.31237	1.65069e-06	-1.90926e-10	-1.37328
133780968	chr9:133780968:T:C	2.24057e-08	-1.90926e-10	-0.968893	1.37171e-08	-1.90926e-10	-1.10712	2.44729e-06	-1.90926e-10	-0.979494
133781050	chr9:133781050:C:G	2.13136e-08	-1.90926e-10	-1.01886	1.54238e-08	-1.90926e-10	-0.989851	2.3216e-06	-1.90926e-10	-1.03222
133781062	chr9:133781062:G:A	1.64532e-08	-1.90926e-10	-1.27769	1.2535e-08	-1.90926e-10	-1.19724	1.80944e-06	-1.90926e-10	-1.28146
133781375	chr9:133781375:A:G	1.48417e-08	-1.90926e-10	-1.38077	1.07129e-08	-1.90926e-10	-1.35432	1.63298e-06	-1.90926e-10	-1.38407
133781648	chr9:133781648:T:C	6.11664e-09	-1.02433	-1.24286	4.34996e-09	-1.09737	-1.15823	6.61659e-07	-1.04151	-1.24598
133781764	chr9:133781764:G:A	9.5153e-09	-1.82531	-4.23322e-10	6.765e-09	-1.814	-4.23322e-10	1.05395e-06	-1.82193	-4.23322e-10
133781931	chr9:133781931:T:C	3.21634e-08	-0.185724	-0.421654	2.52897e-08	-0.28723	-0.208136	3.19229e-06	-0.276952	-0.436786
133781957	chr9:133781957:G:A	1.18219e-08	-0.228416	-1.37984	1.03839e-08	-0.104099	-1.2814	1.13393e-06	-0.365553	-1.38323
133782102	chr9:133782102:GGGGCGGGGC:G	2.50469e-09	-1.82236	-1.33769	1.79909e-09	-1.80332	-1.33516	2.76297e-07	-1.81796	-1.34279
133782344	chr9:133782344:A:G	5.61442e-09	-1.8206	-0.532266	4.34725e-09	-1.81861	-0.437611	6.45875e-07	-1.80744	-0.504186
133782502	chr9:133782502:T:C	8.62362e-09	-1.43293	-0.490778	5.33136e-09	-1.54805	-0.504112	9.8702e-07	-1.4089	-0.478641
133782554	chr9:133782554:C:T	3.32419e-09	-1.81264	-1.06434	2.59963e-09	-1.78687	-0.983527	3.729e-07	-1.80964	-1.05128
133782566	chr9:133782566:A:G	3.24043e-09	-1.81171	-1.09079	2.5234e-09	-1.78551	-1.01465	3.6287e-07	-1.80862	-1.07957
133782875	chr9:133782875:A:T	1.29412e-08	-1.21757	-0.300223	7.3854e-09	-1.40441	-0.321848	1.45853e-06	-1.2116	-0.285444
133782891	chr9:133782891:G:T	1.44177e-08	-1.15766	-0.252086	8.10116e-09	-1.35413	-0.279627	1.63029e-06	-1.14864	-0.237078
133783009	chr9:133783009:C:A	1.98442e-08	-1.90926e-10	-1.0903	1.30056e-08	-1.90926e-10	-1.16038	2.15571e-06	-1.90926e-10	-1.10636
133783348	chr9:133783348:G:A	1.52129e-08	-1.90926e-10	-1.35607	1.07628e-08	-1.90926e-10	-1.34966	1.67132e-06	-1.90926e-10	-1.36086
133783361	chr9:133783361:T:C	1.10631e-08	-1.48816	-0.186434	7.3516e-09	-1.41403	-0.316818	1.3413e-06	-1.43586	-0.144977
133783552	chr9:133783552:G:A	2.4519e-08	-1.90926e-10	-0.878761	1.73799e-08	-1.90926e-10	-0.870448	2.70852e-06	-1.90926e-10	-0.878075
133783624	chr9:133783624:G:C	5.83588e-09	-1.38429	-0.929896	3.13916e-09	-1.45525	-1.12655	6.90314e-07	-1.34477	-0.90032
133783792	chr9:133783792:G:C	3.02858e-08	-1.90926e-10	-0.667528	2.4821e-08	-1.90926e-10	-0.514073	3.28335e-06	-1.90926e-10	-0.685611
133783859	chr9:133783859:T:C	2.71758e-09	-1.8083	-1.27017	1.69825e-09	-1.81354	-1.38262	3.14282e-07	-1.78144	-1.2505
133784902	chr9:133784902:G:A	1.1359e-08	-0.351877	-1.29632	6.2771e-09	-0.580157	-1.3087	1e-06	-0.581124	-1.29335
133784905	chr9:133784905:A:G	1.40791e-08	-1.90926e-10	-1.43352	1.00625e-08	-1.90926e-10	-1.41694	1.55422e-06	-1.90926e-10	-1.4335
133784927	chr9:133784927:T:C	3.03446e-08	-0.665588	-4.23322e-10	2.09983e-08	-0.681321	-4.23322e-10	2.98401e-06	-0.781208	-4.23322e-10
133784937	chr9:133784937:G:A	3.42864e-08	-0.54346	-4.23322e-10	2.37503e-08	-0.558168	-4.23322e-10	3.34848e-06	-0.665968	-4.23322e-10
133784962	chr9:133784962:G:T	3.12619e-08	-0.635808	-4.23322e-10	2.16297e-08	-0.651695	-4.23322e-10	3.06975e-06	-0.752881	-4.23322e-10
133785183	chr9:133785183:A:G	3.43402e-09	-1.55157	-1.29291	2.42043e-09	-1.5779	-1.26392	3.80671e-07	-1.55308	-1.28721
133785200	chr9:133785200:C:T	2.81466e-08	-0.74078	-4.23322e-10	1.94909e-08	-0.755817	-4.23322e-10	2.77736e-06	-0.852974	-4.23322e-10
133785359	chr9:133785359:A:G	2.39e-09	-1.81561	-1.3913	1.76369e-09	-1.78755	-1.37081	2.64267e-07	-1.81144	-1.39383
133785419	chr9:133785419:G:A	4.35094e-08	-1.90926e-10	-0.305231	3.41365e-08	-1.90926e-10	-0.195395	4.76656e-06	-1.90926e-10	-0.312851
133785604	chr9:133785604:T:C	1.40082e-08	-1.90926e-10	-1.43856	9.81534e-09	-1.90926e-10	-1.44182	1.54558e-06	-1.90926e-10	-1.43907
133785618	chr9:133785618:G:A	3.31192e-09	-1.55725	-1.32343	2.33656e-09	-1.58155	-1.29553	3.67637e-07	-1.55669	-1.31845
133785844	chr9:133785844:C:T	3.07404e-08	-0.652631	-4.23322e-10	2.12709e-08	-0.668425	-4.23322e-10	3.02109e-06	-0.768858	-4.23322e-10
133786003	chr9:133786003:GGTGCCT:G	3.40369e-09	-1.5334	-1.31995	2.38791e-09	-1.56179	-1.29356	3.77341e-07	-1.53473	-1.31435
133786025	chr9:133786025:CAT:C	1.54942e-08	-1.90926e-10	-1.33774	1.05193e-08	-1.90926e-10	-1.37255	1.71558e-06	-1.90926e-10	-1.33472
133786043	chr9:133786043:CCTG:C	1.94279e-08	-1.90926e-10	-1.1115	1.29838e-08	-1.90926e-10	-1.16206	2.14687e-06	-1.90926e-10	-1.11047
133786108	chr9:133786108:C:T	4.72065e-08	-1.90926e-10	-0.223677	3.7171e-08	-1.90926e-10	-0.110234	5.1747e-06	-1.90926e-10	-0.230694
133786163	chr9:133786163:A:G	3.46742e-09	-1.52405	-1.31074	2.44285e-09	-1.55283	-1.27977	3.84329e-07	-1.52537	-1.30536
133786470	chr9:133786470:A:T	1.56913e-08	-1.90926e-10	-1.3251	1.08087e-08	-1.90926e-10	-1.34541	1.76981e-06	-1.90926e-10	-1.3036
133786479	chr9:133786479:T:TG	3.17872e-08	-0.619146	-4.23322e-10	2.20128e-08	-0.63414	-4.23322e-10	3.11503e-06	-0.738238	-4.23322e-10
133786507	chr9:133786507:G:A	2.25625e-09	-1.8277	-1.4368	1.5963e-09	-1.82713	-1.43095	2.50057e-07	-1.82409	-1.43645
133786661	chr9:133786661:C:T	1.55063e-08	-1.90926e-10	-1.33696	1.06931e-08	-1.90926e-10	-1.35617	1.74733e-06	-1.90926e-10	-1.31639
133786837	chr9:133786837:G:A	4.18907e-09	-1.37413	-1.2716	2.88991e-09	-1.4135	-1.25103	4.65159e-07	-1.37275	-1.2671
133786841	chr9:133786841:C:T	3.3033e-08	-1.90926e-10	-0.5807	2.72998e-08	-1.90926e-10	-0.418884	3.58506e-06	-1.90926e-10	-0.597702
133786867	chr9:133786867:G:A	1.56768e-08	-1.90926e-10	-1.32603	1.07997e-08	-1.90926e-10	-1.34625	1.76803e-06	-1.90926e-10	-1.30461
133786984	chr9:133786984:A:G	9.49511e-09	-1.82743	-4.23322e-10	6.70885e-09	-1.82234	-4.23322e-10	1.06478e-06	-1.81171	-4.23322e-10
133787062	chr9:133787062:G:A	6.54203e-09	-1.10821	-1.09175	3.96769e-09	-1.26581	-1.08177	6.27849e-07	-1.25956	-1.08038
133787102	chr9:133787102:G:A	1.49643e-08	-0.167477	-1.20506	8.50913e-09	-0.392644	-1.19198	1.26897e-06	-0.439429	-1.19684
133787327	chr9:133787327:G:C	5.27617e-08	-1.90926e-10	-0.112423	4.16911e-08	-1.90926e-10	0.00452526	5.7767e-06	-1.90926e-10	-0.120644
133787343	chr9:133787343:A:G	2.88741e-09	-1.69133	-1.32652	2.01349e-09	-1.71636	-1.30953	3.1715e-07	-1.69984	-1.32302
133787563	chr9:133787563:C:T	5.09092e-08	-1.90926e-10	-0.148164	4.01964e-08	-1.90926e-10	-0.0319852	5.57339e-06	-1.90926e-10	-0.156472
133787812	chr9:133787812:C:T	1.65531e-08	-1.90926e-10	-1.27164	1.11627e-08	-1.90926e-10	-1.31318	1.83623e-06	-1.90926e-10	-1.26676
133788314	chr9:133788314:C:T	1.191e-08	-1.60083	-4.23322e-10	8.51057e-09	-1.58445	-4.23322e-10	1.33429e-06	-1.58608	-4.23322e-10
133788429	chr9:133788429:G:A	1.20988e-08	-1.5851	-4.23322e-10	7.80354e-09	-1.67119	-4.23322e-10	1.28269e-06	-1.62552	-4.23322e-10
133788500	chr9:133788500:C:T	4.94806e-08	-1.90926e-10	-0.176626	3.90552e-08	-1.90926e-10	-0.0607862	5.40213e-06	-1.90926e-10	-0.187683
133788911	chr9:133788911:C:T	1.88143e-08	-1.14359	-4.23322e-10	1.30156e-08	-1.15962	-4.23322e-10	1.90435e-06	-1.23034	-4.23322e-10
133788916	chr9:133788916:G:A	4.20334e-09	-1.80864	-0.833686	4.40164e-09	-1.76768	-0.47611	4.54174e-07	-1.80586	-0.857896
133788926	chr9:133788926:C:T	2.80794e-08	-0.743173	-4.23322e-10	2.15873e-08	-0.653659	-4.23322e-10	2.79458e-06	-0.846795	-4.23322e-10
133789008	chr9:133789008:C:A	2.33831e-08	-0.926194	-4.23322e-10	1.62068e-08	-0.94033	-4.23322e-10	2.36432e-06	-1.01398	-4.23322e-10
133789054	chr9:133789054:C:T	3.02916e-08	-0.667336	-4.23322e-10	2.10244e-08	-0.680081	-4.23322e-10	2.98262e-06	-0.781673	-4.23322e-10
133789055	chr9:133789055:A:G	1.0675e-08	-0.308804	-1.4015	7.4307e-09	-0.322162	-1.39798	1.05436e-06	-0.421861	-1.39968
133789375	chr9:133789375:G:A	3.61179e-09	-1.78887	-1.00514	2.53937e-09	-1.80381	-0.990037	3.99853e-07	-1.79335	-0.997782
133789458	chr9:133789458:C:T	4.8145e-09	-1.24865	-1.25793	2.96978e-09	-1.38725	-1.25003	4.66158e-07	-1.38738	-1.25032
133789577	chr9:133789577:T:C	1.66534e-08	-0.469646	-0.795949	1.20319e-08	-0.476947	-0.761253	1.66659e-06	-0.56464	-0.799059
133789646	chr9:133789646:G:A	9.69748e-09	-0.403254	-1.40309	6.75108e-09	-0.417445	-1.39862	9.6026e-07	-0.513688	-1.40134
133789667	chr9:133789667:C:T	3.41018e-08	-0.548859	-4.23322e-10	2.35467e-08	-0.566778	-4.23322e-10	3.31056e-06	-0.67736	-4.23322e-10
133790128	chr9:133790128:A:G	3.18571e-08	-0.616947	-4.23322e-10	2.21196e-08	-0.629301	-4.23322e-10	3.13124e-06	-0.733046	-4.23322e-10
133790362	chr9:133790362:A:G	2.44968e-08	-1.90926e-10	-0.879665	1.64946e-08	-1.90926e-10	-0.922728	2.7195e-06	-1.90926e-10	-0.874027
133790635	chr9:133790635:G:T	9.55961e-09	-1.82066	-4.23322e-10	6.67736e-09	-1.82704	-4.23322e-10	1.04804e-06	-1.82756	-4.23322e-10
133790807	chr9:133790807:T:C	1.46838e-08	-1.90926e-10	-1.39146	1.02136e-08	-1.90926e-10	-1.40204	1.61899e-06	-1.90926e-10	-1.39267
133790823	chr9:133790823:G:A	3.03359e-08	-1.90926e-10	-0.665876	1.96387e-08	-1.90926e-10	-0.748259	3.32176e-06	-1.90926e-10	-0.673981
133791114	chr9:133791114:G:A	4.68144e-09	-1.14372	-1.39088	2.83652e-09	-1.29924	-1.38394	4.46528e-07	-1.29399	-1.38674
133791128	chr9:133791128:C:A	2.77349e-08	-1.90926e-10	-0.755516	2.11946e-08	-1.90926e-10	-0.672015	3.05508e-06	-1.90926e-10	-0.757669
133791230	chr9:133791230:G:A	5.16463e-09	-1.00382	-1.43256	3.41932e-09	-1.05425	-1.44207	5.15342e-07	-1.10561	-1.43179
133791261	chr9:133791261:A:G	3.02781e-09	-1.59096	-1.37941	2.11706e-09	-1.603	-1.37273	3.25081e-07	-1.62027	-1.37789
133791272	chr9:133791272:C:T	3.03314e-09	-1.57972	-1.38889	2.12027e-09	-1.59139	-1.38283	3.2555e-07	-1.6092	-1.38751
133791434	chr9:133791434:A:C	2.3819e-08	-1.90926e-10	-0.907726	1.80451e-08	-1.90926e-10	-0.832887	2.62588e-06	-1.90926e-10	-0.909059
133791722	chr9:133791722:C:T	3.50736e-08	-0.52076	-4.23322e-10	2.43807e-08	-0.531974	-4.23322e-10	3.41443e-06	-0.646465	-4.23322e-10
133792488	chr9:133792488:G:A	1.81795e-08	-1.17792	-4.23322e-10	1.44636e-08	-1.05413	-4.23322e-10	2.09831e-06	-1.13334	-4.23322e-10
133792582	chr9:133792582:G:A	3.2236e-09	-1.65103	-1.25668	2.24014e-09	-1.674	-1.24523	3.47869e-07	-1.67412	-1.25628
133792632	chr9:133792632:G:C	2.75348e-09	-1.81558	-1.24976	1.91757e-09	-1.81795	-1.25676	3.03953e-07	-1.81917	-1.24619
133792652	chr9:133792652:A:G	2.62173e-09	-1.71317	-1.4012	1.81574e-09	-1.73227	-1.39699	2.83797e-07	-1.73284	-1.40113
133792836	chr9:133792836:A:C	3.00219e-08	-0.676281	-4.23322e-10	2.18663e-08	-0.640816	-4.23322e-10	3.20847e-06	-0.70868	-4.23322e-10
133792838	chr9:133792838:C:T	2.82151e-09	-1.78698	-1.25396	1.95985e-09	-1.79716	-1.25573	3.10076e-07	-1.79887	-1.24655
133792903	chr9:133792903:C:G	1.54161e-08	-1.90926e-10	-1.34279	1.10943e-08	-1.90926e-10	-1.31934	1.6926e-06	-1.90926e-10	-1.34821
133793190	chr9:133793190:T:C	1.6784e-08	-1.90926e-10	-1.25778	1.25351e-08	-1.90926e-10	-1.19723	1.85413e-06	-1.90926e-10	-1.25706
133793227	chr9:133793227:G:A	1.60037e-08	-1.90926e-10	-1.30539	1.09376e-08	-1.90926e-10	-1.33355	1.77675e-06	-1.90926e-10	-1.29969
133793238	chr9:133793238:G:A	2.65098e-09	-1.7681	-1.33518	1.77453e-09	-1.78518	-1.36705	2.86734e-07	-1.78493	-1.33874
133793240	chr9:133793240:G:A	1.39104e-08	-1.44557	-4.23322e-10	1.01603e-08	-1.40728	-4.23322e-10	1.47078e-06	-1.48869	-4.23322e-10
133793245	chr9:133793245:G:A	1.77621e-08	-1.90926e-10	-1.20114	1.15537e-08	-1.90926e-10	-1.27876	1.94568e-06	-1.90926e-10	-1.20887
133793303	chr9:133793303:T:C	1.05054e-07	-0.243386	0.81965	1.23179e-07	-0.249872	1.33774	1.05212e-05	-0.309833	0.788754
133793369	chr9:133793369:C:T	3.46287e-09	-1.82708	-1.00903	2.11005e-09	-1.82547	-1.15359	3.87952e-07	-1.8227	-0.998655
133793463	chr9:133793463:G:A	1.399e-08	-1.90926e-10	-1.43986	9.82711e-09	-1.90926e-10	-1.44062	1.54465e-06	-1.90926e-10	-1.43968
133793491	chr9:133793491:A:G	2.51961e-08	-0.85152	-4.23322e-10	1.74567e-08	-0.866038	-4.23322e-10	2.51587e-06	-0.951859	-4.23322e-10
133793496	chr9:133793496:C:T	8.17463e-09	-1.72933	-0.247839	4.72872e-09	-1.75633	-0.415774	9.14054e-07	-1.73132	-0.233026
133793612	chr9:133793612:C:T	9.25104e-09	-1.5202	-0.33327	5.24445e-09	-1.5674	-0.501191	1.03377e-06	-1.52177	-0.319495
133793694	chr9:133793694:T:C	2.35781e-09	-1.77841	-1.44206	1.65125e-09	-1.78708	-1.43715	2.5698e-07	-1.79121	-1.44202
133793809	chr9:133793809:G:A	2.40845e-09	-1.75703	-1.4422	1.68195e-09	-1.76769	-1.43811	2.61902e-07	-1.77208	-1.44217
133793830	chr9:133793830:C:T	2.37481e-09	-1.77105	-1.44224	1.66021e-09	-1.7803	-1.43852	2.58688e-07	-1.78438	-1.44223
133793865	chr9:133793865:C:T	2.3706e-09	-1.773	-1.44207	1.65843e-09	-1.7826	-1.43729	2.58115e-07	-1.7868	-1.44203
133793877	chr9:133793877:T:C	2.37324e-09	-1.7717	-1.44226	1.65739e-09	-1.78159	-1.43893	2.58318e-07	-1.78579	-1.44225
133794009	chr9:133794009:G:A	1.86022e-08	-1.90926e-10	-1.15493	1.45225e-08	-1.90926e-10	-1.05007	2.02895e-06	-1.90926e-10	-1.16696
133794051	chr9:133794051:A:G	2.36575e-09	-1.77507	-1.44204	1.65676e-09	-1.78375	-1.43715	2.57818e-07	-1.78799	-1.44199
133794205	chr9:133794205:C:T	7.97214e-09	-1.46756	-0.534698	4.5787e-09	-1.51698	-0.687368	8.94598e-07	-1.46295	-0.52291
133794261	chr9:133794261:T:C	2.28861e-09	-1.80816	-1.44211	1.60667e-09	-1.81405	-1.43755	2.50426e-07	-1.81701	-1.44206
133794399	chr9:133794399:C:T	1.55141e-08	-1.90926e-10	-1.33646	1.05999e-08	-1.90926e-10	-1.36492	1.71964e-06	-1.90926e-10	-1.33236
133794542	chr9:133794542:C:T	1.37208e-08	-0.745447	-0.713849	9.11805e-09	-0.929915	-0.585593	1.24338e-06	-0.955731	-0.700913
133794595	chr9:133794595:C:T	1.81478e-08	-1.90926e-10	-1.17966	1.23672e-08	-1.90926e-10	-1.21071	2.06421e-06	-1.90926e-10	-1.14973
133794711	chr9:133794711:G:A	2.38085e-09	-1.76851	-1.44225	1.6636e-09	-1.77818	-1.4386	2.59151e-07	-1.78259	-1.44223
133794890	chr9:133794890:A:G	2.40885e-09	-1.75681	-1.44225	1.68023e-09	-1.76745	-1.43938	2.61836e-07	-1.77226	-1.44225
133794996	chr9:133794996:C:A	2.39841e-09	-1.76117	-1.44223	1.67484e-09	-1.77162	-1.43842	2.60787e-07	-1.77632	-1.4422
133795032	chr9:133795032:G:A	1.28314e-08	-0.776403	-0.749907	8.52728e-09	-0.957758	-0.624735	1.16676e-06	-0.982955	-0.737294
133795133	chr9:133795133:A:G	2.67069e-08	-1.90926e-10	-0.793286	1.92042e-08	-1.90926e-10	-0.770635	2.99127e-06	-1.90926e-10	-0.778779
133795205	chr9:133795205:G:A	2.40789e-09	-1.75725	-1.44221	1.67676e-09	-1.76895	-1.43995	2.61475e-07	-1.77366	-1.44223
133795234	chr9:133795234:G:C	3.30064e-08	-1.90926e-10	-0.581507	2.1314e-08	-1.90926e-10	-0.666401	3.62036e-06	-1.90926e-10	-0.587904
133795282	chr9:133795282:T:C	8.28935e-09	-0.945551	-1.01769	5.52495e-09	-1.10944	-0.907051	7.6377e-07	-1.13518	-1.00878
133795827	chr9:133795827:C:G	3.80188e-08	-0.440127	-4.23322e-10	2.66587e-08	-0.442646	-4.23322e-10	3.66953e-06	-0.574413	-4.23322e-10
133795875	chr9:133795875:T:G	5.66216e-09	-1.45481	-0.889589	3.66034e-09	-1.52908	-0.899133	6.33163e-07	-1.42759	-0.903909
133796031	chr9:133796031:C:T	1.42412e-08	-1.90926e-10	-1.42207	9.98573e-09	-1.90926e-10	-1.42461	1.57329e-06	-1.90926e-10	-1.42131
133796103	chr9:133796103:C:T	1.6321e-08	-1.90926e-10	-1.28576	1.20837e-08	-1.90926e-10	-1.2339	1.79686e-06	-1.90926e-10	-1.28843
133796193	chr9:133796193:C:T	1.42279e-08	-1.90926e-10	-1.423	9.97522e-09	-1.90926e-10	-1.42566	1.57167e-06	-1.90926e-10	-1.42234
133796812	chr9:133796812:T:C	2.72049e-09	-1.68763	-1.38977	1.97985e-09	-1.70489	-1.33786	2.93945e-07	-1.70624	-1.39259
133797091	chr9:133797091:C:T	2.85129e-09	-1.6347	-1.39574	1.89061e-09	-1.68753	-1.40134	3.20258e-07	-1.6151	-1.398
133797516	chr9:133797516:G:A	8.80733e-09	-0.46956	-1.43306	5.86004e-09	-0.522909	-1.4347	9.31957e-07	-0.515019	-1.42992
133797568	chr9:133797568:A:C	2.08814e-08	-1.03935	-4.23322e-10	1.35915e-08	-1.11632	-4.23322e-10	2.5552e-06	-0.936345	-4.23322e-10
133797806	chr9:133797806:A:G	9.88358e-09	-0.367836	-1.4195	6.27133e-09	-0.49149	-1.39828	9.62462e-07	-0.490933	-1.4218
133797918	chr9:133797918:G:C	3.25736e-08	-1.90926e-10	-0.594705	1.93131e-08	-1.90926e-10	-0.76498	3.60573e-06	-1.90926e-10	-0.591952
133797944	chr9:133797944:G:A	1.95041e-08	-1.90926e-10	-1.10758	1.32447e-08	-1.90926e-10	-1.14216	2.22552e-06	-1.90926e-10	-1.07449
133798117	chr9:133798117:C:A	2.41278e-08	-1.90926e-10	-0.894845	1.63592e-08	-1.90926e-10	-0.93097	2.77568e-06	-1.90926e-10	-0.853579
133798304	chr9:133798304:G:A	5.3741e-08	-0.0940319	-4.23322e-10	3.71675e-08	-0.110328	-4.23322e-10	5.08421e-06	-0.248337	-4.23322e-10
133798401	chr9:133798401:A:G	1.0465e-08	-0.793293	-0.936877	6.84367e-09	-0.981086	-0.821352	9.48458e-07	-1.00191	-0.925487
133798705	chr9:133798705:C:T	4.88511e-08	-0.189431	-4.23322e-10	3.39732e-08	-0.200191	-4.23322e-10	4.65853e-06	-0.335777	-4.23322e-10
133798713	chr9:133798713:G:A	4.46154e-08	-0.280129	-4.23322e-10	3.0909e-08	-0.294716	-4.23322e-10	4.2627e-06	-0.424573	-4.23322e-10
133798743	chr9:133798743:G:A	2.20931e-08	-1.90926e-10	-0.982943	1.77401e-08	-1.90926e-10	-0.849938	2.40516e-06	-1.90926e-10	-0.996858
133798889	chr9:133798889:A:G	4.95039e-09	-1.28214	-1.1966	4.22494e-09	-1.26526	-1.0195	5.7223e-07	-1.22647	-1.20622
133798918	chr9:133798918:T:A	4.95674e-08	-0.174875	-4.23322e-10	3.42931e-08	-0.190819	-4.23322e-10	4.70682e-06	-0.325463	-4.23322e-10
133799048	chr9:133799048:G:A	1.09622e-07	-0.950123	1.56895	7.08961e-08	-1.12472	1.66017	1.00019e-05	-1.17399	1.60229
133799306	chr9:133799306:C:T	1.7919e-08	-1.90926e-10	-1.19235	1.47838e-08	-1.90926e-10	-1.03223	1.98053e-06	-1.90926e-10	-1.19111
133799335	chr9:133799335:T:C	1.07569e-08	-0.409106	-1.29356	6.03947e-09	-0.555368	-1.37208	1.06996e-06	-0.520575	-1.28628
133799371	chr9:133799371:C:T	4.75087e-09	-1.55667	-0.96321	3.1204e-09	-1.61802	-0.969783	5.30736e-07	-1.53232	-0.97565
133799435	chr9:133799435:G:A	1.47009e-08	-1.90926e-10	-1.3903	1.05937e-08	-1.90926e-10	-1.36551	1.61966e-06	-1.90926e-10	-1.39226
133799779	chr9:133799779:A:T	5.60112e-09	-1.44212	-0.913121	4.22685e-09	-1.48323	-0.801078	6.14041e-07	-1.4331	-0.929074
133799900	chr9:133799900:G:A	1.47509e-08	-1.02747	-0.359434	1.51722e-08	-1.02994	0.0236432	1.48525e-06	-1.1035	-0.375393
133800186	chr9:133800186:T:C	9.22679e-09	-0.552858	-1.30324	5.22123e-09	-0.696096	-1.37693	9.22935e-07	-0.658641	-1.29603
133800539	chr9:133800539:G:A	6.01233e-08	0.0181899	-4.23322e-10	4.17527e-08	0.00600099	-4.23322e-10	5.68615e-06	-0.136442	-4.23322e-10
133800871	chr9:133800871:G:C	1.37026e-08	-0.774793	-0.685826	7.38924e-09	-0.856315	-0.869423	1.51643e-06	-0.76676	-0.691355
133800890	chr9:133800890:A:G	4.98774e-08	-0.168639	-4.23322e-10	3.45059e-08	-0.184632	-4.23322e-10	4.73372e-06	-0.319765	-4.23322e-10
133801096	chr9:133801096:C:T	9.61255e-09	-1.81514	-4.23322e-10	6.82201e-09	-1.80561	-4.23322e-10	1.06721e-06	-1.80943	-4.23322e-10
133801106	chr9:133801106:G:A	1.94691e-08	-1.90926e-10	-1.10938	1.51675e-08	-1.90926e-10	-1.00661	2.128e-06	-1.90926e-10	-1.11929
133801118	chr9:133801118:G:A	4.4173e-08	-1.90926e-10	-0.290094	2.56252e-08	-1.90926e-10	-0.482187	4.91561e-06	-1.90926e-10	-0.282059
133801344	chr9:133801344:G:C	5.24974e-08	-0.117445	-4.23322e-10	3.6438e-08	-0.130151	-4.23322e-10	4.97981e-06	-0.269084	-4.23322e-10
133801358	chr9:133801358:A:G	5.24726e-08	-0.117918	-4.23322e-10	3.64201e-08	-0.130642	-4.23322e-10	4.97756e-06	-0.269535	-4.23322e-10
133801361	chr9:133801361:C:T	1.24983e-08	-1.68845	0.13584	8.08708e-09	-1.71353	0.078037	1.33406e-06	-1.72862	0.142367
133801438	chr9:133801438:T:C	1.69525e-07	-0.301558	1.35635	1.14583e-07	-0.359484	1.37502	1.7628e-05	-0.352252	1.34726
133801452	chr9:133801452:C:G	5.69257e-09	-1.38645	-0.952593	4.2305e-09	-1.43888	-0.844565	6.21198e-07	-1.38264	-0.967937
133801471	chr9:133801471:G:A	2.158e-08	-1.90926e-10	-1.00644	1.71822e-08	-1.90926e-10	-0.881887	2.35316e-06	-1.90926e-10	-1.01872
133801676	chr9:133801676:T:C	1.12948e-08	-0.728608	-0.925254	7.35032e-09	-0.922587	-0.808432	1.00855e-06	-0.951935	-0.914026
133801776	chr9:133801776:C:T	2.14453e-08	-1.90926e-10	-1.0127	1.70584e-08	-1.90926e-10	-0.889119	2.33864e-06	-1.90926e-10	-1.02491
133802024	chr9:133802024:G:A	5.68187e-08	-0.0383432	-4.23322e-10	3.94252e-08	-0.051357	-4.23322e-10	5.37628e-06	-0.192479	-4.23322e-10
133802410	chr9:133802410:C:A	1.90161e-08	-1.90926e-10	-1.13292	1.11907e-08	-1.90926e-10	-1.31068	2.09467e-06	-1.90926e-10	-1.13508
133802610	chr9:133802610:C:T	6.33303e-08	-1.90926e-10	0.0701566	3.50313e-08	-1.90926e-10	-0.169522	7.02671e-06	-1.90926e-10	0.0752421
133802696	chr9:133802696:C:A	1.28999e-08	-0.502787	-1.0182	8.29572e-09	-0.633747	-0.976277	1.38014e-06	-0.541594	-1.01069
133802751	chr9:133802751:CCT:C	2.2876e-09	-1.81071	-1.43999	1.73253e-09	-1.80751	-1.36867	2.50707e-07	-1.81733	-1.44062
133803131	chr9:133803131:G:A	1.61241e-08	-1.90926e-10	-1.29789	1.01628e-08	-1.90926e-10	-1.40703	1.78043e-06	-1.90926e-10	-1.29762
133803295	chr9:133803295:C:T	1.4192e-08	-1.90926e-10	-1.42553	9.87752e-09	-1.90926e-10	-1.4355	1.56991e-06	-1.90926e-10	-1.42346
133803347	chr9:133803347:C:T	1.42524e-08	-1.90926e-10	-1.42129	1.00212e-08	-1.90926e-10	-1.42106	1.57189e-06	-1.90926e-10	-1.4222
133803432	chr9:133803432:A:AC	7.23767e-08	0.203677	-4.23322e-10	5.2138e-08	0.228131	-4.23322e-10	7.51558e-06	0.142502	-4.23322e-10
133803702	chr9:133803702:G:A	5.04271e-09	-1.56377	-0.896493	3.82589e-09	-1.5964	-0.787576	5.55104e-07	-1.55099	-0.912082
133803825	chr9:133803825:G:A	1.49574e-08	-1.90926e-10	-1.373	9.83819e-09	-1.90926e-10	-1.43949	1.64157e-06	-1.90926e-10	-1.37882
133804067	chr9:133804067:G:A	5.14427e-09	-1.1125	-1.32782	3.03908e-09	-1.2933	-1.32091	4.81582e-07	-1.26982	-1.33534
133804241	chr9:133804241:C:T	3.36752e-09	-1.45902	-1.40501	2.17344e-09	-1.54054	-1.40892	3.79565e-07	-1.43656	-1.40664
133804417	chr9:133804417:G:A	5.01067e-08	-0.164053	-4.23322e-10	3.46946e-08	-0.179179	-4.23322e-10	4.756e-06	-0.315068	-4.23322e-10
133804529	chr9:133804529:C:T	3.291e-07	-1.90926e-10	1.71815	2.99469e-07	-1.90926e-10	1.97625	3.75874e-05	-1.90926e-10	1.75219
133804822	chr9:133804822:T:C	2.8851e-09	-1.57924	-1.43941	1.89826e-09	-1.64536	-1.43946	3.23063e-07	-1.56534	-1.43904
133804831	chr9:133804831:G:A	1.78247e-08	-1.90926e-10	-1.19762	1.47099e-08	-1.90926e-10	-1.03724	1.97488e-06	-1.90926e-10	-1.19397
133804956	chr9:133804956:G:C	7.61347e-08	0.305091	-0.0507943	8.87372e-08	0.36547	0.394446	7.84097e-06	0.252989	-0.0681026
133805253	chr9:133805253:G:C	6.46517e-09	-1.82556	-0.386222	6.62601e-09	-1.82698	-0.00778203	7.07496e-07	-1.82444	-0.396058
133805285	chr9:133805285:C:T	2.98921e-09	-1.55499	-1.42821	1.95578e-09	-1.6243	-1.43067	3.35946e-07	-1.53594	-1.42934
133805515	chr9:133805515:C:T	4.63728e-09	-1.13797	-1.40611	2.70932e-09	-1.28743	-1.44164	4.29257e-07	-1.31415	-1.40603
133805705	chr9:133805705:T:C	8.10552e-09	-1.34628	-0.639387	6.54242e-09	-1.45449	-0.392967	8.15439e-07	-1.42343	-0.655078
133805777	chr9:133805777:A:C	2.73985e-08	-1.90926e-10	-0.767719	1.89261e-08	-1.90926e-10	-0.785221	3.0706e-06	-1.90926e-10	-0.752603
133805896	chr9:133805896:C:T	2.64103e-08	-1.90926e-10	-0.804455	2.32766e-08	-1.90926e-10	-0.578316	2.92021e-06	-1.90926e-10	-0.802821
133805915	chr9:133805915:C:T	6.56001e-08	-1.90926e-10	0.10537	5.57872e-08	-1.90926e-10	0.295781	7.37649e-06	-1.90926e-10	0.123822
133805952	chr9:133805952:G:A	5.35828e-09	-1.09513	-1.30444	3.79159e-09	-1.16148	-1.2315	5.58734e-07	-1.14765	-1.30891
133806347	chr9:133806347:G:A	6.47885e-09	-1.5499	-0.659762	3.73038e-09	-1.59761	-0.811646	7.16886e-07	-1.55262	-0.654693
133806440	chr9:133806440:G:A	7.56947e-09	-0.731	-1.32308	4.72466e-09	-0.923263	-1.24971	6.69931e-07	-0.955506	-1.31955
133806485	chr9:133806485:G:A	2.62356e-08	-1.90926e-10	-0.811092	2.31073e-08	-1.90926e-10	-0.585617	2.90349e-06	-1.90926e-10	-0.808561
133806673	chr9:133806673:G:A	1.40092e-08	-1.90926e-10	-1.43849	1.0028e-08	-1.90926e-10	-1.42038	1.54864e-06	-1.90926e-10	-1.4371
133806819	chr9:133806819:T:C	9.80926e-09	-1.19814	-0.596738	8.91506e-09	-1.1912	-0.346817	1.14514e-06	-1.14219	-0.59676
133807001	chr9:133807001:G:A	6.52908e-08	-1.90926e-10	0.100643	5.48495e-08	-1.90926e-10	0.27883	7.39711e-06	-1.90926e-10	0.126614
133807098	chr9:133807098:C:G	3.03425e-08	-1.90926e-10	-0.665659	2.00429e-08	-1.90926e-10	-0.727887	3.35573e-06	-1.90926e-10	-0.663807
133807127	chr9:133807127:C:T	5.24036e-09	-0.979587	-1.44223	3.27101e-09	-1.14275	-1.39791	4.71001e-07	-1.18513	-1.44224
133807179	chr9:133807179:G:A	6.40169e-08	-1.90926e-10	0.0809388	6.19162e-08	-1.90926e-10	0.400019	7.05746e-06	-1.90926e-10	0.079609
133807208	chr9:133807208:C:T	7.14142e-08	-1.90926e-10	0.190289	3.91613e-08	-1.90926e-10	-0.0580749	7.8823e-06	-1.90926e-10	0.190144
133807236	chr9:133807236:C:T	6.78874e-09	-1.48747	-0.675475	3.83795e-09	-1.55156	-0.829266	7.5113e-07	-1.48951	-0.671144
133807252	chr9:133807252:C:G	1.41568e-08	-1.90926e-10	-1.42801	9.95525e-09	-1.90926e-10	-1.42766	1.56174e-06	-1.90926e-10	-1.42867
133807371	chr9:133807371:A:G	1.0615e-08	-0.900841	-0.815102	8.39836e-09	-0.892307	-0.705419	1.2207e-06	-0.861711	-0.81334
133807407	chr9:133807407:A:G	8.92919e-09	-0.897667	-0.991214	7.67986e-09	-0.908478	-0.778684	1.02853e-06	-0.838003	-1.00834
133807418	chr9:133807418:G:A	1.4043e-08	-1.90926e-10	-1.43608	9.88864e-09	-1.90926e-10	-1.43438	1.54959e-06	-1.90926e-10	-1.43649
133807619	chr9:133807619:G:A	1.43541e-08	-1.90926e-10	-1.41417	1.01839e-08	-1.90926e-10	-1.40495	1.58063e-06	-1.90926e-10	-1.41665
133807820	chr9:133807820:G:A	1.8937e-08	-1.90926e-10	-1.13709	1.4725e-08	-1.90926e-10	-1.03622	2.07333e-06	-1.90926e-10	-1.14532
133808113	chr9:133808113:C:T	1.44123e-08	-1.90926e-10	-1.41012	1.02317e-08	-1.90926e-10	-1.40028	1.58591e-06	-1.90926e-10	-1.41332
133808126	chr9:133808126:A:T	3.86909e-09	-1.44231	-1.28288	2.35604e-09	-1.52157	-1.34721	4.24548e-07	-1.45287	-1.27833
133808241	chr9:133808241:C:T	5.22299e-09	-1.10136	-1.32378	2.9573e-09	-1.26499	-1.37649	4.81982e-07	-1.27463	-1.32969
133808294	chr9:133808294:C:A	1.46392e-08	-1.90926e-10	-1.39451	1.05532e-08	-1.90926e-10	-1.36933	1.61679e-06	-1.90926e-10	-1.39403
133808601	chr9:133808601:C:T	1.39578e-08	-1.90926e-10	-1.44217	9.81168e-09	-1.90926e-10	-1.44219	1.54093e-06	-1.90926e-10	-1.44209
133809256	chr9:133809256:G:A	3.90554e-08	-1.90926e-10	-0.413227	2.45096e-08	-1.90926e-10	-0.5267	4.22089e-06	-1.90926e-10	-0.434429
133809852	chr9:133809852:G:C	4.8318e-08	0.244688	-0.445093	5.22283e-08	0.287702	-0.0578412	4.88121e-06	0.170303	-0.459385
133810077	chr9:133810077:T:C	3.44374e-08	-1.90926e-10	-0.539066	1.97031e-08	-1.90926e-10	-0.744986	3.81213e-06	-1.90926e-10	-0.536289
133810180	chr9:133810180:G:A	7.0952e-09	-1.25664	-0.862154	5.34841e-09	-1.13907	-0.909893	7.3939e-07	-1.296	-0.880403
133810422	chr9:133810422:T:C	5.49671e-09	-1.06727	-1.30679	3.09064e-09	-1.23319	-1.3642	5.04322e-07	-1.24582	-1.3132
133810590	chr9:133810590:TG:T	1.39889e-08	-1.90926e-10	-1.43994	9.99245e-09	-1.90926e-10	-1.42393	1.54584e-06	-1.90926e-10	-1.43891
133810617	chr9:133810617:C:T	3.8235e-09	-1.46655	-1.27049	2.34007e-09	-1.53743	-1.33815	4.18428e-07	-1.48006	-1.26566
133810892	chr9:133810892:T:C	4.31265e-08	1.09512	-1.40919	2.78876e-08	0.990752	-1.38833	3.87565e-06	0.890816	-1.41058
133811153	chr9:133811153:T:A	4.0252e-08	0.985956	-1.369	2.62139e-08	0.882248	-1.34172	3.61377e-06	0.781601	-1.37132
133812072	chr9:133812072:G:C	5.31423e-08	-1.90926e-10	-0.105234	4.65242e-08	-1.90926e-10	0.11421	5.76785e-06	-1.90926e-10	-0.122176
133812405	chr9:133812405:G:A	5.10937e-08	-1.90926e-10	-0.144547	4.37128e-08	-1.90926e-10	0.0518771	5.51346e-06	-1.90926e-10	-0.167284
133812433	chr9:133812433:G:C	5.25177e-08	-1.90926e-10	-0.117058	4.59428e-08	-1.90926e-10	0.101633	5.6979e-06	-1.90926e-10	-0.134378
133812599	chr9:133812599:CCAGAA:C	5.7919e-09	-1.03157	-1.29018	3.23521e-09	-1.20192	-1.34975	5.28235e-07	-1.21551	-1.29718
133812844	chr9:133812844:A:G	3.17339e-08	-1.90926e-10	-0.620822	2.05394e-08	-1.90926e-10	-0.70342	3.4922e-06	-1.90926e-10	-0.623945
133812981	chr9:133812981:G:A	1.63555e-08	-1.90926e-10	-1.28364	1.12064e-08	-1.90926e-10	-1.30928	1.80253e-06	-1.90926e-10	-1.28528
133813398	chr9:133813398:G:A	3.49243e-08	-1.90926e-10	-0.525024	1.99415e-08	-1.90926e-10	-0.732961	3.86945e-06	-1.90926e-10	-0.521363
133813543	chr9:133813543:G:A	3.58444e-08	-1.90926e-10	-0.49902	3.01462e-08	-1.90926e-10	-0.319705	3.896e-06	-1.90926e-10	-0.514526
133813568	chr9:133813568:G:A	1.39875e-08	-1.90926e-10	-1.44004	9.81191e-09	-1.90926e-10	-1.44217	1.54559e-06	-1.90926e-10	-1.43907
133813845	chr9:133813845:C:G	9.59659e-09	-1.8168	-4.23322e-10	6.67239e-09	-1.82779	-4.23322e-10	1.06127e-06	-1.81501	-4.23322e-10
133813958	chr9:133813958:A:G	4.00065e-08	1.04651	-1.43568	2.55313e-08	0.955146	-1.441	3.53149e-06	0.822127	-1.43488
133814224	chr9:133814224:G:A	1.60428e-08	-1.90926e-10	-1.30295	1.13116e-08	-1.90926e-10	-1.29993	1.76065e-06	-1.90926e-10	-1.30879
133814335	chr9:133814335:T:C	4.31561e-09	-1.40218	-1.21379	2.523e-09	-1.50764	-1.29267	4.75307e-07	-1.4097	-1.20857
133814349	chr9:133814349:T:G	4.32278e-08	-0.311725	-4.23322e-10	3.00363e-08	-0.323357	-4.23322e-10	4.12919e-06	-0.456394	-4.23322e-10
133814508	chr9:133814508:G:T	5.5278e-09	-1.13157	-1.23685	2.91227e-09	-1.27445	-1.38238	5.07436e-07	-1.31686	-1.236
133814631	chr9:133814631:G:A	1.40361e-08	-1.90926e-10	-1.43658	9.84384e-09	-1.90926e-10	-1.43892	1.54966e-06	-1.90926e-10	-1.43644
133814758	chr9:133814758:G:A	3.25095e-08	-1.90926e-10	-0.596675	2.71259e-08	-1.90926e-10	-0.425274	3.53149e-06	-1.90926e-10	-0.612755
133814799	chr9:133814799:G:A	3.9623e-09	-1.46805	-1.23334	2.34572e-09	-1.56486	-1.30831	4.36343e-07	-1.47561	-1.22819
133815092	chr9:133815092:C:T	1.39938e-08	-1.90926e-10	-1.4396	9.83843e-09	-1.90926e-10	-1.43947	1.54423e-06	-1.90926e-10	-1.43995
133815503	chr9:133815503:A:G	2.19385e-08	-1.90926e-10	-0.989963	1.63652e-08	-1.90926e-10	-0.930606	2.42064e-06	-1.90926e-10	-0.990442
133815627	chr9:133815627:T:G	1.80227e-08	0.179099	-1.36568	1.25849e-08	0.217279	-1.41055	1.87817e-06	0.119606	-1.36378
133815693	chr9:133815693:T:C	1.85764e-08	0.211793	-1.36811	1.30116e-08	0.251954	-1.41188	1.93563e-06	0.151992	-1.36604
133815781	chr9:133815781:C:T	7.34789e-08	1.28384	-1.06505	4.06216e-08	1.16472	-1.18619	7.56014e-06	1.21238	-1.06397
133815800	chr9:133815800:C:A	6.6421e-08	1.19921	-1.0814	3.74256e-08	1.09625	-1.19966	6.93337e-06	1.14229	-1.08042
133815871	chr9:133815871:C:G	3.39406e-08	-1.90926e-10	-0.553596	2.83185e-08	-1.90926e-10	-0.382247	3.68265e-06	-1.90926e-10	-0.570843
133816093	chr9:133816093:G:A	7.27486e-07	1.97157	0.539816	4.01606e-07	1.87533	0.394377	6.93319e-05	1.84251	0.521922
133816143	chr9:133816143:G:A	9.80509e-08	-1.90926e-10	0.507279	6.1151e-08	-1.90926e-10	0.387583	1.05826e-05	-1.90926e-10	0.484732
133816289	chr9:133816289:T:C	1.95021e-08	0.245907	-1.35359	1.36074e-08	0.287206	-1.40236	2.03269e-06	0.186502	-1.35162
133816419	chr9:133816419:C:T	8.18601e-07	2.06893	0.560464	4.51559e-07	1.97236	0.414579	7.78555e-05	1.93755	0.542824
133816634	chr9:133816634:G:C	1.17408e-06	2.06526	0.92477	6.4849e-07	1.98828	0.7606	0.000111721	1.94263	0.898902
133816682	chr9:133816682:A:G	7.63062e-09	-1.50848	-0.537558	4.54047e-09	-1.62084	-0.591898	8.44522e-07	-1.4909	-0.55256
133816711	chr9:133816711:C:T	1.47038e-08	-1.90926e-10	-1.3901	1.12793e-08	-1.90926e-10	-1.30279	1.62925e-06	-1.90926e-10	-1.38635
133816782	chr9:133816782:C:G	4.45476e-08	-0.281649	-4.23322e-10	3.09488e-08	-0.293428	-4.23322e-10	4.24984e-06	-0.427594	-4.23322e-10
133816854	chr9:133816854:T:C	7.70996e-09	-1.50077	-0.534926	4.58016e-09	-1.61466	-0.589373	8.53402e-07	-1.48304	-0.549957
133816948	chr9:133816948:G:C	1.47776e-08	-1.90926e-10	-1.3851	1.01431e-08	-1.90926e-10	-1.40897	1.63051e-06	-1.90926e-10	-1.38559
133816985	chr9:133816985:T:C	7.11416e-07	1.9172	0.571846	4.00388e-07	1.84147	0.425204	6.88979e-05	1.80409	0.554058
133817001	chr9:133817001:G:A	1.87525e-08	-1.90926e-10	-1.14688	1.37848e-08	-1.90926e-10	-1.10219	2.02398e-06	-1.90926e-10	-1.16941
133817017	chr9:133817017:T:A	1.68035e-08	-1.90926e-10	-1.25662	1.03462e-08	-1.90926e-10	-1.38915	1.83983e-06	-1.90926e-10	-1.26481
133817272	chr9:133817272:T:C	9.42368e-08	0.792258	-0.324656	6.56416e-08	0.86883	-0.410384	9.2659e-06	0.683436	-0.331572
133817286	chr9:133817286:G:A	6.58446e-07	1.89716	0.514509	3.71411e-07	1.82034	0.37121	6.38756e-05	1.78477	0.497693
133817327	chr9:133817327:T:C	6.10226e-07	1.81716	0.518465	3.445e-07	1.74132	0.375012	5.92531e-05	1.7056	0.501746
133817346	chr9:133817346:C:T	6.44071e-07	1.84019	0.549406	3.63093e-07	1.76423	0.40466	6.24839e-05	1.72804	0.532388
133817360	chr9:133817360:G:A	7.89333e-07	1.93292	0.660061	4.4312e-07	1.85628	0.511801	7.64281e-05	1.81929	0.642582
133817379	chr9:133817379:G:A	7.57179e-07	1.97746	0.573936	4.25969e-07	1.90016	0.428443	7.32408e-05	1.86241	0.556865
133817391	chr9:133817391:G:A	6.17009e-07	1.89864	0.448036	3.49501e-07	1.82132	0.30942	5.9845e-05	1.78512	0.43216
133817423	chr9:133817423:T:C	6.13887e-07	1.90296	0.438645	3.50226e-07	1.83054	0.302275	5.9699e-05	1.7923	0.422537
133817476	chr9:133817476:A:G	1.82464e-07	-1.90926e-10	1.12835	1.58505e-07	-1.90926e-10	1.34002	2.05353e-05	-1.90926e-10	1.14767
133817551	chr9:133817551:T:C	5.89748e-07	2.06868	0.232809	3.25405e-07	1.95854	0.100772	5.8538e-05	1.97659	0.218612
133817592	chr9:133817592:G:C	7.63495e-09	-1.54304	-0.50243	4.56236e-09	-1.6498	-0.558125	8.43714e-07	-1.52727	-0.517146
133817783	chr9:133817783:T:C	5.24989e-07	2.21959	-0.0344253	2.75518e-07	2.05111	-0.158218	5.00128e-05	2.08296	-0.0451574
133817803	chr9:133817803:A:G	4.43525e-08	-0.286038	-4.23322e-10	3.11988e-08	-0.285383	-4.23322e-10	4.1773e-06	-0.44481	-4.23322e-10
133817931	chr9:133817931:G:A	3.64777e-09	-1.55774	-1.22635	2.27622e-09	-1.65981	-1.24344	4.06436e-07	-1.54014	-1.23466
133818036	chr9:133818036:T:C	5.2284e-08	-0.121518	-4.23322e-10	2.79389e-08	-0.395742	-4.23322e-10	5.04638e-06	-0.255805	-4.23322e-10
133818083	chr9:133818083:G:A	4.64338e-08	-0.24018	-4.23322e-10	3.23309e-08	-0.249739	-4.23322e-10	4.39513e-06	-0.393978	-4.23322e-10
133818095	chr9:133818095:C:T	1.64262e-08	-1.27933	-4.23322e-10	1.5767e-08	-0.967843	-4.23322e-10	1.95257e-06	-1.20533	-4.23322e-10
133818167	chr9:133818167:A:G	6.68442e-09	-1.2315	-0.946925	4.87583e-09	-1.49442	-0.647056	6.17615e-07	-1.38428	-0.972082
133818223	chr9:133818223:A:G	2.55915e-09	-1.80769	-1.33084	1.95662e-09	-1.72138	-1.33316	2.82443e-07	-1.80376	-1.33499
133818234	chr9:133818234:C:T	1.39653e-07	0.860954	-4.23322e-10	1.16259e-07	1.03006	-4.23322e-10	1.58863e-05	0.890979	-4.23322e-10
133818282	chr9:133818282:C:T	3.23931e-09	-1.67102	-1.23182	1.93755e-09	-1.7187	-1.34564	3.7161e-07	-1.64801	-1.21638
133818444	chr9:133818444:G:A	1.61357e-07	1.00541	-4.23322e-10	1.35537e-07	1.18348	-4.23322e-10	1.85572e-05	1.04638	-4.23322e-10
133818474	chr9:133818474:C:A	1.81082e-08	-1.90926e-10	-1.18185	1.28701e-08	-1.90926e-10	-1.17085	1.98534e-06	-1.90926e-10	-1.18869
133818634	chr9:133818634:G:A	1.09606e-08	-0.416742	-1.26716	6.23432e-09	-0.56525	-1.33044	1.12461e-06	-0.501187	-1.25585
133818659	chr9:133818659:A:G	1.95192e-08	0.329367	-1.43618	1.21893e-08	0.172826	-1.39803	2.081e-06	0.296492	-1.43812
133818686	chr9:133818686:C:T	1.43881e-08	-0.0570478	-1.35476	7.95059e-09	-0.242884	-1.40963	1.45935e-06	-0.147851	-1.34864
133818730	chr9:133818730:A:G	1.49056e-08	-0.0255314	-1.35094	8.29082e-09	-0.203115	-1.4075	1.51243e-06	-0.116076	-1.34468
133818955	chr9:133818955:G:C	1.39441e-08	-0.196763	-1.24639	7.80759e-09	-0.357719	-1.31295	1.41504e-06	-0.293682	-1.23364
133818996	chr9:133818996:T:C	1.24549e-08	-0.309128	-1.24696	6.94154e-09	-0.47732	-1.31092	1.25741e-06	-0.411489	-1.23393
133819102	chr9:133819102:G:A	1.6454e-08	0.159017	-1.43665	1.0324e-08	0.00608685	-1.39738	1.74408e-06	0.120076	-1.43833
133819109	chr9:133819109:T:C	8.12353e-09	-0.693543	-1.2899	4.69815e-09	-0.827697	-1.3509	8.72913e-07	-0.731724	-1.27867
133819147	chr9:133819147:G:A	1.23164e-08	-0.300043	-1.26723	6.87491e-09	-0.467684	-1.3302	1.24507e-06	-0.399822	-1.25546
133819211	chr9:133819211:G:A	2.62515e-08	-1.90926e-10	-0.810485	1.98574e-08	-1.90926e-10	-0.737187	2.86283e-06	-1.90926e-10	-0.822666
133819241	chr9:133819241:G:A	4.43871e-09	-1.61332	-0.974526	3.7265e-09	-1.45649	-0.953809	4.95695e-07	-1.60666	-0.969607
133819378	chr9:133819378:G:A	1.2548e-08	-0.31537	-1.23327	6.96723e-09	-0.482653	-1.30189	1.26618e-06	-0.418083	-1.22039
133819392	chr9:133819392:A:T	1.35639e-08	-0.0308343	-1.43997	8.28469e-09	-0.175991	-1.43536	1.4375e-06	-0.073172	-1.4384
133819406	chr9:133819406:G:A	4.53443e-08	-1.90926e-10	-0.263923	3.26194e-08	-1.90926e-10	-0.240856	4.94483e-06	-1.90926e-10	-0.276134
133819428	chr9:133819428:G:A	1.88986e-08	-1.90926e-10	-1.13912	1.3934e-08	-1.90926e-10	-1.09143	2.06672e-06	-1.90926e-10	-1.14851
133819440	chr9:133819440:C:T	1.42967e-08	-1.41818	-4.23322e-10	9.73228e-09	-1.45031	-4.23322e-10	1.43618e-06	-1.51249	-4.23322e-10
133819469	chr9:133819469:C:T	1.1562e-08	-0.444003	-1.18648	6.43124e-09	-0.601714	-1.26288	1.17558e-06	-0.540589	-1.17213
133819529	chr9:133819529:T:A	1.42045e-08	-1.42465	-4.23322e-10	9.67457e-09	-1.45626	-4.23322e-10	1.42871e-06	-1.5177	-4.23322e-10
133819658	chr9:133819658:C:T	5.73892e-09	-1.32788	-1.00306	4.87787e-09	-1.26438	-0.876677	7.26347e-07	-1.18879	-1.00542
133819659	chr9:133819659:G:A	1.79414e-08	-1.90926e-10	-1.1911	1.31805e-08	-1.90926e-10	-1.14702	1.94053e-06	-1.90926e-10	-1.21152
133819672	chr9:133819672:G:A	5.21445e-09	-1.44005	-0.986723	4.42679e-09	-1.38044	-0.857652	6.50982e-07	-1.31474	-0.989007
133819733	chr9:133819733:C:T	1.26447e-08	-0.326385	-1.21459	6.96565e-09	-0.498553	-1.28622	1.27613e-06	-0.429375	-1.20127
133819779	chr9:133819779:T:C	1.18211e-08	-0.412246	-1.19608	6.56197e-09	-0.574024	-1.27045	1.19839e-06	-0.511376	-1.18212
133819959	chr9:133819959:A:G	1.68854e-08	-1.90926e-10	-1.25176	1.22025e-08	-1.90926e-10	-1.22412	1.87678e-06	-1.90926e-10	-1.24492
133820018	chr9:133820018:T:C	5.50964e-09	-1.37871	-0.993004	4.64585e-09	-1.32491	-0.864876	6.87469e-07	-1.25386	-0.995351
133820254	chr9:133820254:C:T	1.40061e-08	-1.90926e-10	-1.43872	9.81185e-09	-1.90926e-10	-1.44217	1.54628e-06	-1.90926e-10	-1.43863
133820392	chr9:133820392:C:T	1.26635e-08	-0.35205	-1.18744	6.99592e-09	-0.517322	-1.26311	1.281e-06	-0.453579	-1.17326
133820425	chr9:133820425:G:A	1.47511e-08	-1.90926e-10	-1.38689	1.0186e-08	-1.90926e-10	-1.40475	1.62707e-06	-1.90926e-10	-1.38769
133820449	chr9:133820449:A:G	1.20445e-08	-0.405303	-1.18429	6.65897e-09	-0.568868	-1.26093	1.21985e-06	-0.505619	-1.17013
133820686	chr9:133820686:C:T	1.06193e-08	-0.517042	-1.19849	5.94765e-09	-0.671035	-1.27173	1.08024e-06	-0.612826	-1.18447
133820741	chr9:133820741:C:T	1.73013e-08	-1.90926e-10	-1.22743	1.2529e-08	-1.90926e-10	-1.19771	1.92404e-06	-1.90926e-10	-1.22005
133820793	chr9:133820793:T:C	1.22867e-08	-0.133246	-1.43644	7.48855e-09	-0.275376	-1.43701	1.30471e-06	-0.174508	-1.43399
133820851	chr9:133820851:G:A	1.66853e-08	-1.90926e-10	-1.26368	1.27034e-08	-1.90926e-10	-1.18389	1.84409e-06	-1.90926e-10	-1.26249
133820873	chr9:133820873:C:A	2.05522e-08	-1.90926e-10	-1.05524	1.42055e-08	-1.90926e-10	-1.07214	2.31118e-06	-1.90926e-10	-1.03672
133820943	chr9:133820943:AGC:A	7.76578e-09	-0.876162	-1.15232	4.447e-09	-0.996833	-1.2367	8.39717e-07	-0.912385	-1.13678
133820959	chr9:133820959:G:A	1.44959e-08	-1.90926e-10	-1.40434	1.01035e-08	-1.90926e-10	-1.41288	1.60324e-06	-1.90926e-10	-1.40245
133821120	chr9:133821120:C:T	1.4994e-08	-0.370221	-1.00034	7.93e-09	-0.5406	-1.11451	1.52984e-06	-0.467008	-0.982304
133821183	chr9:133821183:C:T	1.92e-08	-0.0448596	-1.07844	9.88352e-09	-0.24798	-1.18692	1.96012e-06	-0.143892	-1.05758
133821213	chr9:133821213:T:C	1.53833e-08	-0.103911	-1.24101	8.19723e-09	-0.299544	-1.32242	1.57072e-06	-0.195652	-1.22729
133821267	chr9:133821267:A:T	1.26253e-08	-0.430942	-1.11156	6.59475e-09	-0.628077	-1.21141	1.29594e-06	-0.519059	-1.09618
133821368	chr9:133821368:G:C	1.23187e-08	-0.168111	-1.39898	7.20562e-09	-0.312075	-1.43883	1.31922e-06	-0.204952	-1.39248
133821620	chr9:133821620:T:C	1.42144e-08	-1.90926e-10	-1.42395	9.97107e-09	-1.90926e-10	-1.42608	1.57032e-06	-1.90926e-10	-1.4232
133821799	chr9:133821799:A:G	1.37404e-08	-1.45787	-4.23322e-10	9.37277e-09	-1.48796	-4.23322e-10	1.38735e-06	-1.54708	-4.23322e-10
133822166	chr9:133822166:CA:C	1.09963e-08	-0.413341	-1.26731	7.6238e-09	-0.524751	-1.16974	1.15206e-06	-0.455669	-1.27726
133822272	chr9:133822272:G:A	1.42082e-08	-1.90926e-10	-1.42439	9.84516e-09	-1.90926e-10	-1.43878	1.5664e-06	-1.90926e-10	-1.42569
133822838	chr9:133822838:A:G	8.65961e-09	-0.591929	-1.32761	5.50943e-09	-0.733274	-1.28603	8.67967e-07	-0.68334	-1.33274
133823111	chr9:133823111:G:A	1.74744e-08	-1.90926e-10	-1.21747	1.34551e-08	-1.90926e-10	-1.12641	1.9308e-06	-1.90926e-10	-1.21654
133823897	chr9:133823897:G:T	4.50613e-08	-1.90926e-10	-0.270185	3.72314e-08	-1.90926e-10	-0.10861	5.05556e-06	-1.90926e-10	-0.253987
133824209	chr9:133824209:GGT:G	3.23549e-09	-1.53106	-1.37297	2.49215e-09	-1.57755	-1.23507	3.45143e-07	-1.5681	-1.37017
133824436	chr9:133824436:CCCAG:C	6.72829e-09	-1.28902	-0.882871	4.81305e-09	-1.36679	-0.787646	7.15656e-07	-1.31684	-0.892194
133824476	chr9:133824476:T:C	7.53519e-09	-0.859337	-1.19929	5.03274e-09	-0.974854	-1.13495	7.62486e-07	-0.940864	-1.20478
133824719	chr9:133824719:C:T	6.52262e-09	-1.36884	-0.834094	4.70939e-09	-1.43992	-0.736286	6.94643e-07	-1.39476	-0.844078
133824752	chr9:133824752:C:T	3.08348e-09	-1.60173	-1.35042	2.4209e-09	-1.64294	-1.19869	3.30781e-07	-1.6342	-1.34657
133824828	chr9:133824828:G:A	3.06771e-09	-1.60998	-1.34729	2.4151e-09	-1.65069	-1.19333	3.29254e-07	-1.64225	-1.34315
133824851	chr9:133824851:C:T	2.13425e-08	-1.90926e-10	-1.01751	1.69615e-08	-1.90926e-10	-0.894819	2.32129e-06	-1.90926e-10	-1.03235
133824856	chr9:133824856:C:G	2.25255e-08	-1.90926e-10	-0.96356	1.54831e-08	-1.90926e-10	-0.986012	2.53518e-06	-1.90926e-10	-0.944212
133824920	chr9:133824920:C:T	9.40521e-09	-0.910802	-0.926142	6.41191e-09	-1.02512	-0.842485	9.48149e-07	-0.993452	-0.934267
133824934	chr9:133824934:G:C	7.69858e-09	-0.824936	-1.21224	5.10716e-09	-0.943076	-1.15204	7.7849e-07	-0.906723	-1.21815
133825079	chr9:133825079:G:A	1.83155e-08	-1.90926e-10	-1.17046	1.38987e-08	-1.90926e-10	-1.09397	2.03276e-06	-1.90926e-10	-1.16508
133825160	chr9:133825160:G:A	1.68546e-08	-1.90926e-10	-1.25358	1.37385e-08	-1.90926e-10	-1.10556	1.84827e-06	-1.90926e-10	-1.26022
133825247	chr9:133825247:A:G	8.09005e-09	-0.791699	-1.19587	5.37419e-09	-0.909481	-1.13467	8.17303e-07	-0.874507	-1.20171
133825284	chr9:133825284:C:T	2.17641e-08	-1.90926e-10	-0.997948	1.73567e-08	-1.90926e-10	-0.871784	2.3663e-06	-1.90926e-10	-1.01315
133825303	chr9:133825303:G:A	6.00428e-09	-1.01667	-1.26906	4.93616e-09	-1.07716	-1.05202	6.09086e-07	-1.09564	-1.27463
133825306	chr9:133825306:C:T	2.24891e-08	-1.90926e-10	-0.965177	1.82262e-08	-1.90926e-10	-0.822901	2.43094e-06	-1.90926e-10	-0.986197
133825446	chr9:133825446:T:C	1.58488e-08	-1.90926e-10	-1.31512	1.17384e-08	-1.90926e-10	-1.2629	1.75611e-06	-1.90926e-10	-1.31138
133825460	chr9:133825460:G:A	2.16947e-08	-1.90926e-10	-1.00114	1.75077e-08	-1.90926e-10	-0.863124	2.34548e-06	-1.90926e-10	-1.02198
133825466	chr9:133825466:G:A	2.08593e-08	-1.04041	-4.23322e-10	1.83753e-08	-0.814753	-4.23322e-10	2.41537e-06	-0.992622	-4.23322e-10
133825517	chr9:133825517:G:T	2.10415e-08	-1.90926e-10	-1.03171	1.43108e-08	-1.90926e-10	-1.06475	2.32452e-06	-1.90926e-10	-1.03096
133825800	chr9:133825800:C:T	1.21431e-08	-0.86962	-0.711827	1.06673e-08	-0.941867	-0.41671	1.2243e-06	-0.955243	-0.716863
133825846	chr9:133825846:C:T	1.89722e-08	-1.90926e-10	-1.13523	1.49686e-08	-1.90926e-10	-1.01981	2.05463e-06	-1.90926e-10	-1.15438
133825867	chr9:133825867:G:A	6.35e-09	-0.899399	-1.33035	5.00546e-09	-0.969991	-1.14524	6.38898e-07	-0.98792	-1.33457
133825999	chr9:133825999:T:C	6.05437e-08	-1.90926e-10	0.0251566	4.06752e-08	-1.90926e-10	-0.0201441	6.72297e-06	-1.90926e-10	0.0310542
133826023	chr9:133826023:C:A	3.67779e-09	-1.73421	-1.04169	2.98206e-09	-1.77994	-0.853212	4.20067e-07	-1.68662	-1.0552
133826068	chr9:133826068:C:T	3.83349e-08	-1.90926e-10	-0.431846	2.41917e-08	-1.90926e-10	-0.539755	4.2354e-06	-1.90926e-10	-0.430998
133826384	chr9:133826384:C:T	2.10613e-08	-1.03077	-4.23322e-10	1.41856e-08	-1.07353	-4.23322e-10	2.03625e-06	-1.16337	-4.23322e-10
133826500	chr9:133826500:C:T	3.52973e-07	-1.90926e-10	1.78818	2.08161e-07	-1.90926e-10	1.61255	3.90784e-05	-1.90926e-10	1.79109
133826702	chr9:133826702:T:C	1.01437e-08	-1.76135	-4.23322e-10	7.06539e-09	-1.77056	-4.23322e-10	1.15699e-06	-1.72865	-4.23322e-10
133826720	chr9:133826720:T:C	1.39571e-08	-1.90926e-10	-1.44222	9.81412e-09	-1.90926e-10	-1.44194	1.54104e-06	-1.90926e-10	-1.44202
133827157	chr9:133827157:C:T	1.68542e-08	-1.90926e-10	-1.25361	1.16422e-08	-1.90926e-10	-1.27113	1.87697e-06	-1.90926e-10	-1.24482
133828550	chr9:133828550:C:A	1.39618e-08	-1.90926e-10	-1.44188	9.81354e-09	-1.90926e-10	-1.442	1.54159e-06	-1.90926e-10	-1.44166
133828595	chr9:133828595:G:A	1.469e-08	-1.90926e-10	-1.39104	1.00425e-08	-1.90926e-10	-1.41894	1.63248e-06	-1.90926e-10	-1.38437
133828784	chr9:133828784:A:G	4.20645e-09	-1.52182	-1.11977	2.5873e-09	-1.54398	-1.23117	4.84541e-07	-1.48957	-1.10946
133828878	chr9:133828878:G:A	1.41358e-08	-1.90926e-10	-1.4295	1.00813e-08	-1.90926e-10	-1.41508	1.56575e-06	-1.90926e-10	-1.42611
133829029	chr9:133829029:A:C	1.45957e-08	-1.90926e-10	-1.39748	9.98259e-09	-1.90926e-10	-1.42492	1.62212e-06	-1.90926e-10	-1.39074
133829389	chr9:133829389:C:T	1.57251e-08	-1.32295	-4.23322e-10	1.19655e-08	-1.24374	-4.23322e-10	1.8049e-06	-1.28397	-4.23322e-10
133829590	chr9:133829590:A:C	1.87628e-08	-1.90926e-10	-1.14633	1.31525e-08	-1.90926e-10	-1.14915	2.04605e-06	-1.90926e-10	-1.15857
133829617	chr9:133829617:T:C	1.85399e-08	-1.90926e-10	-1.15829	1.41827e-08	-1.90926e-10	-1.07374	2.02956e-06	-1.90926e-10	-1.16666
133829745	chr9:133829745:CCA:C	4.40943e-08	-1.90926e-10	-0.291877	2.77998e-08	-1.90926e-10	-0.400736	4.90992e-06	-1.90926e-10	-0.283218
133829785	chr9:133829785:C:T	3.27984e-08	-1.90926e-10	-0.587828	2.10343e-08	-1.90926e-10	-0.679608	3.63937e-06	-1.90926e-10	-0.582665
133829864	chr9:133829864:C:T	3.26671e-08	-1.90926e-10	-0.591841	2.09547e-08	-1.90926e-10	-0.683399	3.62475e-06	-1.90926e-10	-0.586692
133830010	chr9:133830010:G:A	1.16809e-08	-0.186164	-1.43409	8.17475e-09	-0.182644	-1.44207	1.45475e-06	-0.0661782	-1.43347
133830437	chr9:133830437:A:G	8.49376e-09	-0.521962	-1.41691	5.33439e-09	-0.609334	-1.44225	9.70813e-07	-0.491707	-1.41239
133830593	chr9:133830593:G:A	1.43e-08	-1.90926e-10	-1.41795	1.03836e-08	-1.90926e-10	-1.38553	1.57153e-06	-1.90926e-10	-1.42242
133831145	chr9:133831145:T:C	1.39611e-08	-1.90926e-10	-1.44193	9.85104e-09	-1.90926e-10	-1.43819	1.54232e-06	-1.90926e-10	-1.44119
133831184	chr9:133831184:T:C	1.39146e-08	-1.44527	-4.23322e-10	9.31382e-09	-1.49426	-4.23322e-10	1.39737e-06	-1.53988	-4.23322e-10
133831193	chr9:133831193:T:C	9.01345e-09	-1.19226	-0.687228	5.35372e-09	-1.27386	-0.774109	9.12817e-07	-1.28851	-0.677188
133831420	chr9:133831420:G:A	3.17268e-09	-1.49927	-1.42436	2.33008e-09	-1.5063	-1.37356	3.40767e-07	-1.52722	-1.42381
133831682	chr9:133831682:T:C	2.85373e-09	-1.5886	-1.44098	1.92738e-09	-1.62789	-1.44171	3.20629e-07	-1.57105	-1.44089
133831732	chr9:133831732:C:T	3.1329e-09	-1.53831	-1.39793	2.38089e-09	-1.54572	-1.31257	3.37073e-07	-1.56691	-1.39502
133831852	chr9:133831852:T:C	1.70272e-08	-1.90926e-10	-1.24339	1.18107e-08	-1.90926e-10	-1.25676	1.88927e-06	-1.90926e-10	-1.23828
133832404	chr9:133832404:C:T	1.72634e-08	-1.90926e-10	-1.22962	1.32501e-08	-1.90926e-10	-1.14176	1.91888e-06	-1.90926e-10	-1.22273
133832413	chr9:133832413:A:C	2.39068e-09	-1.81305	-1.39357	1.59408e-09	-1.82622	-1.43325	2.67833e-07	-1.80345	-1.38841
133832568	chr9:133832568:TTTTA:T	1.41716e-08	-1.90926e-10	-1.42697	1.01261e-08	-1.90926e-10	-1.41065	1.56495e-06	-1.90926e-10	-1.42662
133832597	chr9:133832597:C:T	1.45637e-08	-1.90926e-10	-1.39968	9.92971e-09	-1.90926e-10	-1.43023	1.61624e-06	-1.90926e-10	-1.39438
133832678	chr9:133832678:C:T	3.28872e-09	-1.82129	-1.06642	2.39588e-09	-1.8219	-1.03011	3.6952e-07	-1.82081	-1.04922
133832824	chr9:133832824:A:G	1.40014e-08	-1.90926e-10	-1.43905	9.82439e-09	-1.90926e-10	-1.4409	1.54847e-06	-1.90926e-10	-1.43721
133832951	chr9:133832951:G:A	1.71936e-08	-1.90926e-10	-1.23367	1.31864e-08	-1.90926e-10	-1.14658	1.91099e-06	-1.90926e-10	-1.22685
133833236	chr9:133833236:T:G	1.86382e-08	-1.90926e-10	-1.153	1.28746e-08	-1.90926e-10	-1.17051	2.07106e-06	-1.90926e-10	-1.14641
133833295	chr9:133833295:C:T	1.53889e-08	-1.90926e-10	-1.34456	1.05003e-08	-1.90926e-10	-1.37436	1.70521e-06	-1.90926e-10	-1.34079
133833491	chr9:133833491:G:A	1.39654e-08	-1.90926e-10	-1.44163	9.8348e-09	-1.90926e-10	-1.43984	1.54112e-06	-1.90926e-10	-1.44197
133833526	chr9:133833526:T:C	4.78171e-09	-1.22824	-1.28517	3.23003e-09	-1.27216	-1.28111	5.22118e-07	-1.2434	-1.28094
133833533	chr9:133833533:T:C	1.36555e-08	-1.46407	-4.23322e-10	9.15279e-09	-1.5117	-4.23322e-10	1.37542e-06	-1.55572	-4.23322e-10
133833534	chr9:133833534:G:A	9.53093e-09	-1.82367	-4.23322e-10	7.06595e-09	-1.77048	-4.23322e-10	1.06039e-06	-1.81584	-4.23322e-10
133833654	chr9:133833654:C:T	1.46208e-08	-1.90926e-10	-1.39576	1.07456e-08	-1.90926e-10	-1.35127	1.60398e-06	-1.90926e-10	-1.40199
133834123	chr9:133834123:C:T	2.6833e-08	-1.90926e-10	-0.788575	1.73111e-08	-1.90926e-10	-0.874414	2.97583e-06	-1.90926e-10	-0.783952
133834369	chr9:133834369:A:G	1.62333e-08	-1.90926e-10	-1.29114	1.19467e-08	-1.90926e-10	-1.2453	1.78928e-06	-1.90926e-10	-1.29266
133834595	chr9:133834595:G:A	1.86534e-08	-1.90926e-10	-1.15218	1.29382e-08	-1.90926e-10	-1.16558	2.06999e-06	-1.90926e-10	-1.14693
133834678	chr9:133834678:C:T	1.54932e-08	-1.90926e-10	-1.3378	1.19751e-08	-1.90926e-10	-1.24294	1.70505e-06	-1.90926e-10	-1.34088
133835131	chr9:133835131:G:A	1.33197e-08	-1.48896	-4.23322e-10	8.97349e-09	-1.53149	-4.23322e-10	1.35064e-06	-1.5739	-4.23322e-10
133835452	chr9:133835452:C:G	1.72431e-08	-1.90926e-10	-1.23079	1.39142e-08	-1.90926e-10	-1.09285	1.88917e-06	-1.90926e-10	-1.23834
133835483	chr9:133835483:C:T	4.95165e-09	-1.79572	-0.682771	3.22007e-09	-1.58572	-0.970637	5.68948e-07	-1.7801	-0.658343
133835569	chr9:133835569:G:A	1.87203e-08	-1.90926e-10	-1.1486	1.2678e-08	-1.90926e-10	-1.18589	2.0719e-06	-1.90926e-10	-1.14601
133836137	chr9:133836137:C:T	2.18682e-08	-1.90926e-10	-0.993172	1.66397e-08	-1.90926e-10	-0.913973	2.42154e-06	-1.90926e-10	-0.99007
133836162	chr9:133836162:C:T	2.02498e-08	-1.90926e-10	-1.07007	1.37036e-08	-1.90926e-10	-1.10811	2.24749e-06	-1.90926e-10	-1.06466
133836184	chr9:133836184:C:T	2.2778e-08	-1.90926e-10	-0.952411	1.53869e-08	-1.90926e-10	-0.992247	2.53139e-06	-1.90926e-10	-0.945708
133836355	chr9:133836355:C:T	2.23427e-08	-1.90926e-10	-0.971706	1.5103e-08	-1.90926e-10	-1.01087	2.48276e-06	-1.90926e-10	-0.965104
133836407	chr9:133836407:G:A	1.43631e-08	-1.90926e-10	-1.41355	1.03158e-08	-1.90926e-10	-1.39209	1.58499e-06	-1.90926e-10	-1.4139
133836604	chr9:133836604:G:A	1.39185e-08	-1.44499	-4.23322e-10	9.13076e-09	-1.51411	-4.23322e-10	1.38448e-06	-1.54915	-4.23322e-10
133836918	chr9:133836918:G:C	1.40586e-08	-1.90926e-10	-1.43497	1.00043e-08	-1.90926e-10	-1.42275	1.55165e-06	-1.90926e-10	-1.43515
133836964	chr9:133836964:A:T	1.39759e-08	-1.90926e-10	-1.44088	9.82502e-09	-1.90926e-10	-1.44083	1.542e-06	-1.90926e-10	-1.44139
133837263	chr9:133837263:C:T	1.8365e-08	-1.90926e-10	-1.16776	1.50407e-08	-1.90926e-10	-1.015	2.01381e-06	-1.90926e-10	-1.17445
133837462	chr9:133837462:C:T	1.50092e-08	-1.90926e-10	-1.36954	1.11995e-08	-1.90926e-10	-1.3099	1.66358e-06	-1.90926e-10	-1.3655
133837495	chr9:133837495:G:A	3.29221e-09	-1.59748	-1.28917	2.02031e-09	-1.61405	-1.40846	3.51851e-07	-1.62584	-1.29319
133837572	chr9:133837572:G:A	1.72364e-08	-1.90926e-10	-1.23119	1.14496e-08	-1.90926e-10	-1.2878	1.91283e-06	-1.90926e-10	-1.22589
133837597	chr9:133837597:GC:G	1.59239e-08	-1.90926e-10	-1.31038	1.07327e-08	-1.90926e-10	-1.35247	1.7646e-06	-1.90926e-10	-1.30655
133838167	chr9:133838167:G:A	1.60069e-08	-1.90926e-10	-1.30519	1.12691e-08	-1.90926e-10	-1.3037	1.75413e-06	-1.90926e-10	-1.3125
133838729	chr9:133838729:G:A	2.43293e-08	-1.90926e-10	-0.886527	1.62925e-08	-1.90926e-10	-0.93506	2.72748e-06	-1.90926e-10	-0.871099
133839066	chr9:133839066:G:A	1.53588e-08	-1.90926e-10	-1.34652	1.04252e-08	-1.90926e-10	-1.38153	1.69726e-06	-1.90926e-10	-1.34546
133839067	chr9:133839067:A:G	1.51095e-08	-1.90926e-10	-1.36288	1.00518e-08	-1.90926e-10	-1.41801	1.67563e-06	-1.90926e-10	-1.35828
133839072	chr9:133839072:T:C	1.75112e-08	-1.90926e-10	-1.21537	1.1172e-08	-1.90926e-10	-1.31235	1.94961e-06	-1.90926e-10	-1.20685
133839217	chr9:133839217:C:T	1.76788e-08	-1.90926e-10	-1.20584	1.30087e-08	-1.90926e-10	-1.16015	1.94627e-06	-1.90926e-10	-1.20856
133839559	chr9:133839559:C:T	1.14524e-08	-1.64001	-4.23322e-10	7.37204e-09	-1.72807	-4.23322e-10	1.22649e-06	-1.67032	-4.23322e-10
133839707	chr9:133839707:C:T	1.39873e-08	-1.90926e-10	-1.44006	9.91421e-09	-1.90926e-10	-1.43179	1.54401e-06	-1.90926e-10	-1.44009
133839917	chr9:133839917:T:G	1.51037e-08	-1.90926e-10	-1.36327	1.08527e-08	-1.90926e-10	-1.34135	1.67286e-06	-1.90926e-10	-1.35994
133840252	chr9:133840252:T:C	1.63625e-08	-1.90926e-10	-1.28321	1.072e-08	-1.90926e-10	-1.35365	1.79937e-06	-1.90926e-10	-1.28704
133840318	chr9:133840318:T:C	7.38468e-09	-0.639292	-1.43951	4.93629e-09	-0.687056	-1.44209	8.21775e-07	-0.631881	-1.43888
133840692	chr9:133840692:C:T	1.41278e-08	-1.90926e-10	-1.43006	1.019e-08	-1.90926e-10	-1.40436	1.55552e-06	-1.90926e-10	-1.43267
133840726	chr9:133840726:T:G	1.48092e-08	-1.38296	-4.23322e-10	9.75776e-09	-1.4477	-4.23322e-10	1.46772e-06	-1.49076	-4.23322e-10
133840834	chr9:133840834:G:A	3.01838e-09	-1.56366	-1.40983	2.12115e-09	-1.54002	-1.43379	3.53308e-07	-1.50953	-1.40536
133841392	chr9:133841392:A:T	5.89343e-09	-1.778	-0.526373	5.10808e-09	-1.78653	-0.308413	6.16505e-07	-1.80581	-0.552358
133841459	chr9:133841459:G:A	2.08633e-08	-1.90926e-10	-1.04022	1.41533e-08	-1.90926e-10	-1.07582	2.31772e-06	-1.90926e-10	-1.03389
133841716	chr9:133841716:T:C	2.98968e-09	-1.57714	-1.4059	2.24318e-09	-1.58826	-1.32961	3.24106e-07	-1.59961	-1.40155
133841874	chr9:133841874:C:T	1.50009e-08	-1.90926e-10	-1.3701	1.02291e-08	-1.90926e-10	-1.40053	1.65715e-06	-1.90926e-10	-1.36938
133841943	chr9:133841943:T:A	1.03152e-07	0.557996	-4.23322e-10	7.67748e-08	0.615113	-4.23322e-10	1.33671e-05	0.71832	-4.23322e-10
133842113	chr9:133842113:C:G	1.4363e-08	-1.90926e-10	-1.41355	1.03325e-08	-1.90926e-10	-1.39047	1.58572e-06	-1.90926e-10	-1.41343
133842387	chr9:133842387:G:GAGCCTC	2.69039e-08	-1.90926e-10	-0.785938	2.09741e-08	-1.90926e-10	-0.682476	2.98298e-06	-1.90926e-10	-0.781552
133842693	chr9:133842693:T:C	3.33195e-09	-1.56747	-1.30718	2.07152e-09	-1.648	-1.34948	3.57287e-07	-1.60614	-1.29755
133842694	chr9:133842694:G:A	2.52892e-08	-1.90926e-10	-0.847831	1.67114e-08	-1.90926e-10	-0.909673	2.82624e-06	-1.90926e-10	-0.835527
133842752	chr9:133842752:T:C	1.4045e-08	-1.90926e-10	-1.43594	9.99255e-09	-1.90926e-10	-1.42392	1.55492e-06	-1.90926e-10	-1.43305
133842757	chr9:133842757:A:G	1.41957e-08	-1.90926e-10	-1.42527	1.01559e-08	-1.90926e-10	-1.40771	1.56704e-06	-1.90926e-10	-1.42529
133843169	chr9:133843169:G:C	1.41483e-08	-1.90926e-10	-1.42861	1.01162e-08	-1.90926e-10	-1.41162	1.56817e-06	-1.90926e-10	-1.42457
133843397	chr9:133843397:G:A	1.51702e-08	-1.90926e-10	-1.35887	1.12389e-08	-1.90926e-10	-1.30638	1.66082e-06	-1.90926e-10	-1.36716
133843698	chr9:133843698:G:A	2.70489e-09	-1.69106	-1.39209	2.06105e-09	-1.61871	-1.38384	3.19241e-07	-1.62716	-1.38912
133844372	chr9:133844372:C:T	3.96686e-08	-0.397649	-4.23322e-10	2.64428e-08	-0.450781	-4.23322e-10	5.68736e-06	-0.13623	-4.23322e-10
133844481	chr9:133844481:G:A	1.12278e-08	-1.65981	-4.23322e-10	8.0995e-09	-1.63396	-4.23322e-10	1.23718e-06	-1.66164	-4.23322e-10
133844788	chr9:133844788:C:T	1.45398e-08	-1.40132	-4.23322e-10	1.01663e-08	-1.40669	-4.23322e-10	1.47704e-06	-1.48443	-4.23322e-10
133844940	chr9:133844940:A:G	2.76467e-09	-1.68786	-1.37343	1.86457e-09	-1.69483	-1.4079	3.02686e-07	-1.69892	-1.37061
133845303	chr9:133845303:G:A	2.26853e-08	-1.90926e-10	-0.956493	1.82269e-08	-1.90926e-10	-0.822865	2.57843e-06	-1.90926e-10	-0.927293
133845392	chr9:133845392:C:T	2.46438e-09	-1.73474	-1.44153	1.85796e-09	-1.66753	-1.43875	2.85229e-07	-1.68781	-1.44113
133845413	chr9:133845413:C:T	1.41236e-08	-1.90926e-10	-1.43036	9.88766e-09	-1.90926e-10	-1.43448	1.56051e-06	-1.90926e-10	-1.42946
133845428	chr9:133845428:G:A	2.41223e-09	-1.76907	-1.42859	1.76664e-09	-1.71952	-1.43716	2.75642e-07	-1.73366	-1.42947
133845475	chr9:133845475:G:A	1.43159e-08	-1.90926e-10	-1.41683	1.04666e-08	-1.90926e-10	-1.37758	1.57431e-06	-1.90926e-10	-1.42066
133845545	chr9:133845545:CCCTGCACTT:C	1.40129e-08	-1.90926e-10	-1.43823	9.81972e-09	-1.90926e-10	-1.44137	1.54755e-06	-1.90926e-10	-1.4378
133845565	chr9:133845565:T:C	1.51017e-08	-1.90926e-10	-1.3634	1.10636e-08	-1.90926e-10	-1.32211	1.66546e-06	-1.90926e-10	-1.36437
133845597	chr9:133845597:G:A	1.40129e-08	-1.90926e-10	-1.43823	9.81972e-09	-1.90926e-10	-1.44137	1.54755e-06	-1.90926e-10	-1.4378
133845720	chr9:133845720:C:T	1.43736e-08	-1.90926e-10	-1.41281	1.0076e-08	-1.90926e-10	-1.41561	1.58471e-06	-1.90926e-10	-1.41407
133845759	chr9:133845759:A:G	2.4761e-09	-1.75961	-1.41191	1.8256e-09	-1.69632	-1.42753	2.8781e-07	-1.70919	-1.41074
133845780	chr9:133845780:G:A	1.50902e-08	-1.90926e-10	-1.36417	1.08416e-08	-1.90926e-10	-1.34237	1.66922e-06	-1.90926e-10	-1.36212
133846600	chr9:133846600:G:GCA	1.12791e-08	-1.65526	-4.23322e-10	7.96961e-09	-1.65013	-4.23322e-10	1.20785e-06	-1.68563	-4.23322e-10
133846761	chr9:133846761:C:T	1.66731e-08	-1.90926e-10	-1.26441	1.2058e-08	-1.90926e-10	-1.23604	1.81114e-06	-1.90926e-10	-1.28052
133846813	chr9:133846813:C:T	2.3586e-08	-1.90926e-10	-0.917555	2.02146e-08	-1.90926e-10	-0.71936	2.62179e-06	-1.90926e-10	-0.910619
133846925	chr9:133846925:C:T	1.42573e-08	-1.90926e-10	-1.42094	9.9149e-09	-1.90926e-10	-1.43172	1.57578e-06	-1.90926e-10	-1.41972
133847048	chr9:133847048:G:A	1.57756e-08	-1.90926e-10	-1.31974	1.20027e-08	-1.90926e-10	-1.24063	1.76516e-06	-1.90926e-10	-1.30623
133847187	chr9:133847187:T:C	1.43872e-08	-1.90926e-10	-1.41187	1.02863e-08	-1.90926e-10	-1.39495	1.58563e-06	-1.90926e-10	-1.4135
133847212	chr9:133847212:G:A	1.4565e-08	-1.90926e-10	-1.39959	1.0438e-08	-1.90926e-10	-1.38031	1.6042e-06	-1.90926e-10	-1.40185
133847489	chr9:133847489:G:A	1.51695e-08	-1.90926e-10	-1.35892	1.07342e-08	-1.90926e-10	-1.35233	1.68089e-06	-1.90926e-10	-1.35515
133847822	chr9:133847822:G:A	1.39998e-08	-1.90926e-10	-1.43917	9.84832e-09	-1.90926e-10	-1.43846	1.54592e-06	-1.90926e-10	-1.43885
133848162	chr9:133848162:T:C	7.14311e-09	-0.909197	-1.20286	5.38078e-09	-0.801776	-1.24115	8.76514e-07	-0.812632	-1.19365
133848213	chr9:133848213:G:A	1.00352e-08	-1.77211	-4.23322e-10	7.2254e-09	-1.74816	-4.23322e-10	1.12082e-06	-1.76042	-4.23322e-10
133848400	chr9:133848400:G:A	7.01801e-09	-1.60129	-0.528437	7.89974e-09	-1.53568	-0.123254	7.84049e-07	-1.58785	-0.529914
133848544	chr9:133848544:A:C	9.50202e-09	-1.8267	-4.23322e-10	6.6889e-09	-1.82531	-4.23322e-10	1.0499e-06	-1.82578	-4.23322e-10
133848821	chr9:133848821:C:A	1.50523e-08	-1.90926e-10	-1.36668	1.06453e-08	-1.90926e-10	-1.36065	1.6675e-06	-1.90926e-10	-1.36315
133848874	chr9:133848874:T:C	6.18869e-09	-0.818333	-1.43715	4.78945e-09	-0.718865	-1.44048	7.80475e-07	-0.687641	-1.43469
133848927	chr9:133848927:G:A	2.04158e-08	-1.90926e-10	-1.0619	1.54361e-08	-1.90926e-10	-0.989052	2.24921e-06	-1.90926e-10	-1.0639
133849067	chr9:133849067:T:C	1.50592e-08	-1.90926e-10	-1.36622	1.06502e-08	-1.90926e-10	-1.36018	1.66829e-06	-1.90926e-10	-1.36268
133849087	chr9:133849087:G:A	7.22764e-09	-1.60749	-0.492802	8.20097e-09	-1.54202	-0.0794946	8.08974e-07	-1.59409	-0.492378
133849269	chr9:133849269:C:T	1.41016e-08	-1.90926e-10	-1.43192	9.94392e-09	-1.90926e-10	-1.4288	1.55527e-06	-1.90926e-10	-1.43283
133849374	chr9:133849374:C:T	1.43264e-08	-1.41611	-4.23322e-10	9.55176e-09	-1.46904	-4.23322e-10	1.43505e-06	-1.51328	-4.23322e-10
133849547	chr9:133849547:T:C	3.70937e-08	0.972295	-1.43706	2.74321e-08	0.971512	-1.38556	5.81135e-06	1.32423	-1.43889
133849558	chr9:133849558:C:T	2.32418e-08	0.364466	-1.29672	1.42293e-08	0.268287	-1.33875	2.66813e-06	0.399597	-1.2927
133849694	chr9:133849694:C:G	2.57401e-08	-1.90926e-10	-0.830159	1.88936e-08	-1.90926e-10	-0.786939	2.81767e-06	-1.90926e-10	-0.838567
133849878	chr9:133849878:TC:T	1.70021e-08	-1.24487	-4.23322e-10	1.11514e-08	-1.3142	-4.23322e-10	1.66066e-06	-1.36726	-4.23322e-10
133850194	chr9:133850194:G:T	1.10128e-08	-1.67915	-4.23322e-10	8.68982e-09	-1.56361	-4.23322e-10	1.37715e-06	-1.55446	-4.23322e-10
133850434	chr9:133850434:C:T	3.10893e-08	0.792152	-1.4335	2.32345e-08	0.794532	-1.37466	4.81948e-06	1.13402	-1.43583
133850516	chr9:133850516:G:A	2.97997e-09	-1.76985	-1.21644	2.47375e-09	-1.77781	-1.04222	3.2821e-07	-1.77988	-1.2087
133850808	chr9:133850808:A:G	2.8377e-09	-1.71909	-1.31612	2.19721e-09	-1.69676	-1.24181	3.21248e-07	-1.68875	-1.32127
133851136	chr9:133851136:G:A	1.51385e-08	-1.90926e-10	-1.36097	1.11585e-08	-1.90926e-10	-1.31357	1.65948e-06	-1.90926e-10	-1.36797
133851161	chr9:133851161:C:T	1.43351e-08	-1.90926e-10	-1.4155	1.06184e-08	-1.90926e-10	-1.36317	1.57985e-06	-1.90926e-10	-1.41714
133851197	chr9:133851197:T:C	4.48284e-09	-1.67572	-0.902227	3.64897e-09	-1.73019	-0.701132	4.91442e-07	-1.69644	-0.888443
133851277	chr9:133851277:A:G	3.38585e-09	-1.77456	-1.08404	2.69451e-09	-1.82731	-0.907231	3.54801e-07	-1.80868	-1.102
133851401	chr9:133851401:C:T	3.91309e-09	-1.30129	-1.41259	3.2461e-09	-1.25301	-1.2953	4.79461e-07	-1.1923	-1.41727
133851406	chr9:133851406:C:T	4.20466e-08	-0.339429	-4.23322e-10	2.94184e-08	-0.344143	-4.23322e-10	4.54916e-06	-0.359533	-4.23322e-10
133851423	chr9:133851423:C:T	2.06246e-08	-1.90926e-10	-1.05172	1.62523e-08	-1.90926e-10	-0.937528	2.26944e-06	-1.90926e-10	-1.05494
133851427	chr9:133851427:G:A	2.94509e-09	-1.8078	-1.19026	2.47338e-09	-1.77285	-1.04733	3.30754e-07	-1.78916	-1.1917
133851435	chr9:133851435:T:A	2.99287e-09	-1.80644	-1.17554	2.52489e-09	-1.77062	-1.02895	3.36279e-07	-1.78729	-1.177
133851619	chr9:133851619:G:A	4.48643e-09	-1.16219	-1.41496	3.76457e-09	-1.06363	-1.3365	5.85291e-07	-0.993016	-1.41711
133851623	chr9:133851623:T:G	4.0806e-09	-1.26149	-1.41047	3.39807e-09	-1.21231	-1.29025	5.0151e-07	-1.14931	-1.4153
133851752	chr9:133851752:AT:A	5.64076e-09	-1.01255	-1.33564	4.32188e-09	-0.879413	-1.38266	7.47397e-07	-0.839905	-1.32573
133851790	chr9:133851790:T:C	3.40653e-08	0.892237	-1.44217	2.35203e-08	0.845186	-1.41308	5.54968e-06	1.28095	-1.44168
133851804	chr9:133851804:G:GATGA	4.02665e-08	1.05945	-1.44214	2.88539e-08	1.05249	-1.41601	6.35864e-06	1.41703	-1.44169
133851806	chr9:133851806:TG:T	1.75709e-08	-1.90926e-10	-1.21196	1.30409e-08	-1.90926e-10	-1.15767	1.92736e-06	-1.90926e-10	-1.21832
133851847	chr9:133851847:G:A	1.40517e-08	-1.90926e-10	-1.43546	9.96864e-09	-1.90926e-10	-1.42632	1.55003e-06	-1.90926e-10	-1.4362
133852076	chr9:133852076:C:T	1.58642e-08	-1.90926e-10	-1.31415	1.07207e-08	-1.90926e-10	-1.35359	1.78416e-06	-1.90926e-10	-1.29553
133852709	chr9:133852709:C:T	2.33292e-08	0.513694	-1.4422	1.67601e-08	0.5024	-1.40916	3.55055e-06	0.834854	-1.44223
133852765	chr9:133852765:C:T	2.69702e-08	0.650152	-1.43363	1.99129e-08	0.637071	-1.37147	4.12882e-06	0.97947	-1.43595
133853552	chr9:133853552:T:C	1.67505e-08	-1.90926e-10	-1.25978	1.20744e-08	-1.90926e-10	-1.23468	1.84068e-06	-1.90926e-10	-1.26434
133853570	chr9:133853570:G:A	1.10394e-08	-1.67674	-4.23322e-10	7.5486e-09	-1.7044	-4.23322e-10	1.19174e-06	-1.69906	-4.23322e-10
133853574	chr9:133853574:A:G	5.56434e-09	-0.957219	-1.40461	4.75407e-09	-0.852871	-1.31389	7.37234e-07	-0.771163	-1.40816
133853768	chr9:133853768:C:T	1.64465e-08	-1.90926e-10	-1.27809	1.20265e-08	-1.90926e-10	-1.23865	1.81528e-06	-1.90926e-10	-1.27823
133853923	chr9:133853923:G:T	4.20097e-09	-1.73731	-0.905581	4.51327e-09	-1.68463	-0.534111	4.78594e-07	-1.71274	-0.898639
133853992	chr9:133853992:G:A	1.40361e-08	-1.90926e-10	-1.43658	1.01074e-08	-1.90926e-10	-1.4125	1.5492e-06	-1.90926e-10	-1.43674
133854106	chr9:133854106:C:A	1.9649e-08	-1.90926e-10	-1.10018	1.51743e-08	-1.90926e-10	-1.00616	2.1323e-06	-1.90926e-10	-1.11728
133854108	chr9:133854108:C:T	1.48154e-08	-1.38254	-4.23322e-10	9.80107e-09	-1.44327	-4.23322e-10	1.46668e-06	-1.49147	-4.23322e-10
133854128	chr9:133854128:ACACACACCCC:A	1.16772e-08	-1.62057	-4.23322e-10	8.81495e-09	-1.54931	-4.23322e-10	1.34956e-06	-1.5747	-4.23322e-10
133854238	chr9:133854238:C:T	1.63865e-08	-1.90926e-10	-1.28175	1.24731e-08	-1.90926e-10	-1.20219	1.81505e-06	-1.90926e-10	-1.27836
133854458	chr9:133854458:A:C	1.58728e-08	-1.90926e-10	-1.3136	1.13983e-08	-1.90926e-10	-1.2923	1.7464e-06	-1.90926e-10	-1.31692
133854646	chr9:133854646:GGGGGCCAGACCCCA:G	2.35964e-08	-1.90926e-10	-0.917113	1.72864e-08	-1.90926e-10	-0.875846	2.57597e-06	-1.90926e-10	-0.928249
133854702	chr9:133854702:C:A	1.60499e-08	-1.90926e-10	-1.30251	1.2575e-08	-1.90926e-10	-1.19405	1.77052e-06	-1.90926e-10	-1.3032
133855363	chr9:133855363:T:C	5.02846e-08	1.16926	-1.32977	4.07592e-08	1.09458	-1.11267	8.38804e-06	1.58603	-1.3337
133855489	chr9:133855489:C:T	1.71864e-08	-1.90926e-10	-1.23409	1.21598e-08	-1.90926e-10	-1.22763	1.89828e-06	-1.90926e-10	-1.23353
133855677	chr9:133855677:C:T	8.94082e-09	-1.78399	-0.103586	1.10971e-08	-1.74094	0.421853	1.01508e-06	-1.76326	-0.0962492
133855699	chr9:133855699:G:A	4.22597e-09	-1.82311	-0.813855	3.82732e-09	-1.80083	-0.582765	4.70076e-07	-1.81244	-0.8169
133855786	chr9:133855786:A:C	1.59448e-08	-1.90926e-10	-1.30907	1.14462e-08	-1.90926e-10	-1.28811	1.75416e-06	-1.90926e-10	-1.31249
133855789	chr9:133855789:C:G	1.71635e-08	-1.90926e-10	-1.23542	1.26722e-08	-1.90926e-10	-1.18635	1.89137e-06	-1.90926e-10	-1.23717
133855942	chr9:133855942:G:A	1.56661e-08	-1.90926e-10	-1.32671	1.21713e-08	-1.90926e-10	-1.22669	1.72793e-06	-1.90926e-10	-1.32755
133855956	chr9:133855956:C:A	5.21554e-09	-1.14527	-1.28129	4.72602e-09	-1.09205	-1.08063	6.37801e-07	-1.02968	-1.29452
133856002	chr9:133856002:A:G	1.64892e-08	-1.2755	-4.23322e-10	1.08308e-08	-1.34337	-4.23322e-10	1.61463e-06	-1.39537	-4.23322e-10
133856019	chr9:133856019:G:A	1.67402e-08	-1.90926e-10	-1.2604	1.28554e-08	-1.90926e-10	-1.172	1.87132e-06	-1.90926e-10	-1.24783
133856183	chr9:133856183:G:A	1.40009e-08	-1.90926e-10	-1.43908	9.81274e-09	-1.90926e-10	-1.44208	1.54382e-06	-1.90926e-10	-1.44021
133856546	chr9:133856546:A:C	3.32509e-09	-1.80014	-1.07657	3.06792e-09	-1.8154	-0.789361	3.68767e-07	-1.79544	-1.07663
133856619	chr9:133856619:T:C	2.27729e-09	-1.82724	-1.42798	1.58653e-09	-1.8267	-1.43751	2.51868e-07	-1.82528	-1.42805
133856889	chr9:133856889:C:T	2.28827e-09	-1.82651	-1.4239	1.58935e-09	-1.82738	-1.43506	2.53188e-07	-1.82413	-1.42397
133856948	chr9:133856948:A:G	2.50024e-09	-1.72798	-1.43384	1.72172e-09	-1.75741	-1.42503	2.85142e-07	-1.69512	-1.43412
133856971	chr9:133856971:G:A	5.82943e-09	-0.879854	-1.43544	3.88355e-09	-0.926913	-1.4421	6.38518e-07	-0.888542	-1.43454
133857069	chr9:133857069:C:T	3.10205e-09	-1.79453	-1.15161	2.78215e-09	-1.81167	-0.890871	3.44329e-07	-1.7895	-1.15113
133857236	chr9:133857236:C:T	1.449e-08	-1.90926e-10	-1.40475	1.07422e-08	-1.90926e-10	-1.35158	1.59709e-06	-1.90926e-10	-1.40629
133857800	chr9:133857800:G:T	2.68602e-08	-1.90926e-10	-0.787563	1.75813e-08	-1.90926e-10	-0.858927	2.9819e-06	-1.90926e-10	-0.781917
133857914	chr9:133857914:G:A	9.55029e-09	-1.82164	-4.23322e-10	6.81495e-09	-1.80664	-4.23322e-10	1.05408e-06	-1.8218	-4.23322e-10
133858010	chr9:133858010:C:A	3.0722e-09	-1.5779	-1.37791	2.02181e-09	-1.64903	-1.37274	3.48544e-07	-1.55261	-1.37586
133858013	chr9:133858013:A:C	1.5677e-08	-1.32601	-4.23322e-10	1.03322e-08	-1.3905	-4.23322e-10	1.54472e-06	-1.43963	-4.23322e-10
133858054	chr9:133858054:C:T	1.56327e-08	-1.90926e-10	-1.32884	1.11147e-08	-1.90926e-10	-1.31749	1.72382e-06	-1.90926e-10	-1.32993
133858131	chr9:133858131:G:A	3.11882e-08	-0.638169	-4.23322e-10	2.20361e-08	-0.633082	-4.23322e-10	3.9862e-06	-0.491637	-4.23322e-10
133858398	chr9:133858398:A:G	6.69536e-09	-0.878946	-1.29785	4.72362e-09	-1.00995	-1.16324	8.02096e-07	-0.792962	-1.30204
133858688	chr9:133858688:C:T	9.67569e-08	-1.90926e-10	0.493994	6.8267e-08	-1.90926e-10	0.497664	1.06972e-05	-1.90926e-10	0.495502
133858939	chr9:133858939:G:A	2.00826e-08	-1.90926e-10	-1.07835	1.67548e-08	-1.90926e-10	-0.90708	2.22139e-06	-1.90926e-10	-1.07634
133859000	chr9:133859000:C:T	3.59316e-08	-0.49659	-4.23322e-10	1.97655e-08	-0.741827	-4.23322e-10	2.73189e-06	-0.869481	-4.23322e-10
133859241	chr9:133859241:G:A	3.9777e-08	-1.90926e-10	-0.39492	3.62039e-08	-1.90926e-10	-0.136597	4.28254e-06	-1.90926e-10	-0.419928
133859377	chr9:133859377:G:A	1.4004e-08	-1.90926e-10	-1.43886	9.91021e-09	-1.90926e-10	-1.4322	1.54818e-06	-1.90926e-10	-1.43739
133859892	chr9:133859892:A:G	4.08458e-09	-1.67031	-1.00068	3.46764e-09	-1.72448	-0.757813	4.59278e-07	-1.63034	-1.02223
133859896	chr9:133859896:G:C	2.42081e-08	-0.891521	-4.23322e-10	1.69796e-08	-0.893753	-4.23322e-10	3.0373e-06	-0.763508	-4.23322e-10
133860131	chr9:133860131:TC:T	1.39869e-08	-1.90926e-10	-1.44008	9.81144e-09	-1.90926e-10	-1.44221	1.54255e-06	-1.90926e-10	-1.44104
133860256	chr9:133860256:C:T	1.54185e-08	-1.34264	-4.23322e-10	1.01921e-08	-1.40415	-4.23322e-10	1.52277e-06	-1.45395	-4.23322e-10
133860683	chr9:133860683:C:A	1.96429e-08	-1.90926e-10	-1.10049	1.5264e-08	-1.90926e-10	-1.00027	2.13945e-06	-1.90926e-10	-1.11393
133860917	chr9:133860917:A:C	2.25615e-09	-1.8276	-1.43695	1.58911e-09	-1.82073	-1.44186	2.48612e-07	-1.82798	-1.43835
133861235	chr9:133861235:C:T	1.55964e-08	-1.33117	-4.23322e-10	1.03143e-08	-1.39223	-4.23322e-10	1.53806e-06	-1.44396	-4.23322e-10
133861424	chr9:133861424:G:A	1.98369e-08	-1.90926e-10	-1.09066	1.65112e-08	-1.90926e-10	-0.921726	2.19539e-06	-1.90926e-10	-1.08811
133861504	chr9:133861504:C:G	2.60672e-09	-1.78951	-1.33061	1.82524e-09	-1.80566	-1.3184	2.80194e-07	-1.80909	-1.33766
133862096	chr9:133862096:G:A	3.3096e-09	-1.82189	-1.05949	2.84774e-09	-1.80159	-0.877647	3.68541e-07	-1.81198	-1.0607
133862179	chr9:133862179:G:A	2.06042e-08	-1.90926e-10	-1.05271	1.72414e-08	-1.90926e-10	-0.878448	2.27898e-06	-1.90926e-10	-1.05075
133862319	chr9:133862319:C:T	1.77762e-08	-1.20035	-4.23322e-10	1.10008e-08	-1.3278	-4.23322e-10	1.69931e-06	-1.34426	-4.23322e-10
133862624	chr9:133862624:C:T	1.45655e-08	-1.09444	-0.305117	1.62538e-08	-1.12955	0.192115	1.83076e-06	-0.958678	-0.311068
133862707	chr9:133862707:C:T	1.78774e-08	-1.90926e-10	-1.19467	1.70309e-08	-1.90926e-10	-0.890735	1.99168e-06	-1.90926e-10	-1.1855
133862745	chr9:133862745:G:A	1.74108e-08	-1.90926e-10	-1.22112	1.32942e-08	-1.90926e-10	-1.13843	1.90231e-06	-1.90926e-10	-1.23141
133862788	chr9:133862788:C:T	1.70244e-08	-1.90926e-10	-1.24356	1.22836e-08	-1.90926e-10	-1.2175	1.88118e-06	-1.90926e-10	-1.24258
133863076	chr9:133863076:A:AG	1.3475e-08	-1.47737	-4.23322e-10	9.39425e-09	-1.48567	-4.23322e-10	1.46331e-06	-1.49378	-4.23322e-10
133863180	chr9:133863180:G:A	1.58204e-08	-1.90926e-10	-1.31691	1.10158e-08	-1.90926e-10	-1.32643	1.74614e-06	-1.90926e-10	-1.31707
133863241	chr9:133863241:A:G	2.41051e-08	-1.90926e-10	-0.895786	1.91407e-08	-1.90926e-10	-0.773945	2.63398e-06	-1.90926e-10	-0.90598
133863266	chr9:133863266:G:A	1.64094e-08	-1.90926e-10	-1.28035	1.12783e-08	-1.90926e-10	-1.30288	1.82757e-06	-1.90926e-10	-1.27149
133863276	chr9:133863276:G:A	1.0794e-08	-1.69922	-4.23322e-10	8.10649e-09	-1.6331	-4.23322e-10	1.28701e-06	-1.62216	-4.23322e-10
133863612	chr9:133863612:A:G	1.57809e-08	-1.90926e-10	-1.31941	1.17829e-08	-1.90926e-10	-1.25912	1.73478e-06	-1.90926e-10	-1.3236
133863793	chr9:133863793:C:G	1.71455e-08	-1.23647	-4.23322e-10	1.12405e-08	-1.30624	-4.23322e-10	1.67084e-06	-1.36115	-4.23322e-10
133864102	chr9:133864102:G:C	1.41271e-08	-1.90926e-10	-1.43012	9.92712e-09	-1.90926e-10	-1.43049	1.56111e-06	-1.90926e-10	-1.42908
133864301	chr9:133864301:C:T	1.86374e-08	-1.90926e-10	-1.15304	1.28484e-08	-1.90926e-10	-1.17254	2.04527e-06	-1.90926e-10	-1.15895
133864493	chr9:133864493:A:G	1.62124e-08	-1.90926e-10	-1.29243	1.21707e-08	-1.90926e-10	-1.22674	1.78151e-06	-1.90926e-10	-1.29701
133864548	chr9:133864548:G:A	1.39675e-08	-1.90926e-10	-1.44148	9.82592e-09	-1.90926e-10	-1.44074	1.54187e-06	-1.90926e-10	-1.44148
133864549	chr9:133864549:T:G	1.79411e-08	-1.90926e-10	-1.19112	1.49098e-08	-1.90926e-10	-1.02375	1.99632e-06	-1.90926e-10	-1.18317
133864570	chr9:133864570:CA:C	1.56966e-08	-1.90926e-10	-1.32477	1.19792e-08	-1.90926e-10	-1.24259	1.72767e-06	-1.90926e-10	-1.3277
133864900	chr9:133864900:C:T	2.87541e-08	-1.90926e-10	-0.719428	2.40265e-08	-1.90926e-10	-0.546604	3.29264e-06	-1.90926e-10	-0.682786
133864925	chr9:133864925:C:T	9.6104e-09	-1.81536	-4.23322e-10	6.83704e-09	-1.80341	-4.23322e-10	1.05569e-06	-1.82028	-4.23322e-10
133865056	chr9:133865056:C:T	2.16522e-08	-1.90926e-10	-1.0031	1.70037e-08	-1.90926e-10	-0.892333	2.36595e-06	-1.90926e-10	-1.0133
133865745	chr9:133865745:C:G	1.52953e-08	-1.90926e-10	-1.35066	1.08494e-08	-1.90926e-10	-1.34165	1.68734e-06	-1.90926e-10	-1.35132
133865749	chr9:133865749:C:T	2.40023e-08	-1.90926e-10	-0.900057	1.57582e-08	-1.90926e-10	-0.968404	2.66238e-06	-1.90926e-10	-0.895255
133866062	chr9:133866062:G:A	1.44831e-08	-1.90926e-10	-1.40523	1.04548e-08	-1.90926e-10	-1.3787	1.59699e-06	-1.90926e-10	-1.40636
133866305	chr9:133866305:C:T	8.13973e-09	-1.64715	-0.334296	8.54445e-09	-1.61025	0.0297652	9.45175e-07	-1.57275	-0.358115
133866531	chr9:133866531:C:T	1.45624e-08	-1.90926e-10	-1.39976	1.07931e-08	-1.90926e-10	-1.34686	1.60489e-06	-1.90926e-10	-1.40142
133866579	chr9:133866579:A:G	2.96376e-08	-1.90926e-10	-0.689164	2.87732e-08	-1.90926e-10	-0.366318	3.26158e-06	-1.90926e-10	-0.692265
133866637	chr9:133866637:C:T	1.0604e-08	-1.71698	-4.23322e-10	7.66419e-09	-1.6892	-4.23322e-10	1.21233e-06	-1.68194	-4.23322e-10
133866641	chr9:133866641:T:C	2.44486e-08	-1.90926e-10	-0.881633	1.78702e-08	-1.90926e-10	-0.84263	2.6785e-06	-1.90926e-10	-0.88922
133866760	chr9:133866760:T:C	3.9809e-09	-1.66925	-1.02745	3.35543e-09	-1.69002	-0.82516	3.95212e-07	-1.76073	-1.04208
133866874	chr9:133866874:G:A	2.26484e-08	-1.90926e-10	-0.958119	1.83419e-08	-1.90926e-10	-0.816573	2.55409e-06	-1.90926e-10	-0.93678
133867043	chr9:133867043:C:T	1.42996e-08	-1.90926e-10	-1.41798	1.0384e-08	-1.90926e-10	-1.3855	1.57365e-06	-1.90926e-10	-1.42108
133867084	chr9:133867084:C:G	7.51188e-09	-0.755376	-1.30635	5.33162e-09	-0.816536	-1.23557	8.74802e-07	-0.696567	-1.31167
133867645	chr9:133867645:C:T	5.5866e-09	-1.66298	-0.694854	4.49392e-09	-1.68836	-0.534676	5.68141e-07	-1.72356	-0.716305
133867653	chr9:133867653:G:A	1.68694e-08	-1.25271	-4.23322e-10	1.10299e-08	-1.32516	-4.23322e-10	1.64859e-06	-1.37456	-4.23322e-10
133867727	chr9:133867727:T:C	1.69558e-08	-1.2476	-4.23322e-10	1.11993e-08	-1.30991	-4.23322e-10	1.66492e-06	-1.3647	-4.23322e-10
133867857	chr9:133867857:C:T	1.48521e-08	-1.90926e-10	-1.38007	1.05768e-08	-1.90926e-10	-1.3671	1.63513e-06	-1.90926e-10	-1.38275
133867888	chr9:133867888:C:T	2.63538e-08	-1.90926e-10	-0.806597	2.10081e-08	-1.90926e-10	-0.680853	2.87297e-06	-1.90926e-10	-0.819129
133868006	chr9:133868006:C:A	1.39877e-08	-1.90926e-10	-1.44003	9.87814e-09	-1.90926e-10	-1.43544	1.5439e-06	-1.90926e-10	-1.44016
133868204	chr9:133868204:A:G	4.17934e-08	-1.90926e-10	-0.345471	3.52797e-08	-1.90926e-10	-0.162457	4.56852e-06	-1.90926e-10	-0.355287
133868219	chr9:133868219:C:T	1.58757e-08	-1.90926e-10	-1.31342	1.18644e-08	-1.90926e-10	-1.25222	1.7382e-06	-1.90926e-10	-1.32163
133868277	chr9:133868277:A:G	4.16892e-08	-1.90926e-10	-0.347966	3.51852e-08	-1.90926e-10	-0.165137	4.55717e-06	-1.90926e-10	-0.357774
133868288	chr9:133868288:A:G	1.74035e-08	-0.822714	-0.398821	1.49085e-08	-0.974129	-0.0497032	1.89196e-06	-0.828325	-0.408538
133868335	chr9:133868335:T:C	3.50093e-09	-1.53803	-1.28715	2.59172e-09	-1.6843	-1.08914	3.79542e-07	-1.54789	-1.29538
133868360	chr9:133868360:T:G	8.80156e-09	-1.77091	-0.13237	9.65945e-09	-1.76559	0.307766	9.76781e-07	-1.73216	-0.16581
133868473	chr9:133868473:G:A	4.73227e-09	-1.72804	-0.795767	3.1897e-09	-1.76386	-0.801974	5.17921e-07	-1.72296	-0.809444
133868496	chr9:133868496:G:A	1.89778e-08	-1.90926e-10	-1.13494	1.54544e-08	-1.90926e-10	-0.987868	2.05707e-06	-1.90926e-10	-1.15319
133868660	chr9:133868660:G:T	1.64615e-07	-1.90926e-10	1.0254	1.4449e-07	-1.90926e-10	1.24744	1.89951e-05	-1.90926e-10	1.06971
133868684	chr9:133868684:T:C	4.93261e-09	-1.71189	-0.770454	3.31053e-09	-1.75159	-0.777065	5.39509e-07	-1.70709	-0.784478
133868704	chr9:133868704:C:T	4.28519e-09	-1.81785	-0.805197	2.97219e-09	-1.81106	-0.825404	4.80063e-07	-1.78783	-0.820482
133868724	chr9:133868724:G:A	5.12118e-09	-1.08597	-1.35885	3.36211e-09	-1.12319	-1.39	5.65211e-07	-1.09008	-1.35496
133868853	chr9:133868853:T:C	1.10197e-08	-1.77387	0.0953499	1.24287e-08	-1.7685	0.562749	1.21475e-06	-1.73611	0.0561712
133868924	chr9:133868924:C:T	6.51208e-09	-1.79208	-0.412473	5.87976e-09	-1.7937	-0.160552	6.75174e-07	-1.81342	-0.45384
133869090	chr9:133869090:G:A	5.0238e-09	-1.76496	-0.699059	3.42232e-09	-1.79267	-0.702773	5.49055e-07	-1.76015	-0.713885
133869211	chr9:133869211:A:G	4.67104e-09	-1.7379	-0.79893	3.15949e-09	-1.77234	-0.803009	5.10538e-07	-1.73342	-0.813343
133869530	chr9:133869530:A:G	1.39836e-08	-1.90926e-10	-1.44032	9.87333e-09	-1.90926e-10	-1.43593	1.54346e-06	-1.90926e-10	-1.44045
133869571	chr9:133869571:C:G	3.36722e-09	-1.75811	-1.10601	2.74142e-09	-1.77213	-0.945161	3.53749e-07	-1.79	-1.12365
133869652	chr9:133869652:C:T	7.07592e-09	-1.79413	-0.327383	6.42909e-09	-1.79576	-0.0691665	7.34121e-07	-1.81462	-0.368937
133870031	chr9:133870031:G:A	1.64156e-08	-1.90926e-10	-1.27998	1.27561e-08	-1.90926e-10	-1.17975	1.78509e-06	-1.90926e-10	-1.29501
133870036	chr9:133870036:G:T	3.37534e-09	-1.74766	-1.11405	2.74376e-09	-1.76325	-0.95318	3.53996e-07	-1.78206	-1.13089
133870098	chr9:133870098:C:T	3.48321e-09	-1.74349	-1.08676	2.84224e-09	-1.75973	-0.921446	3.64403e-07	-1.77916	-1.10481
133870278	chr9:133870278:G:A	3.52111e-09	-1.74124	-1.07819	2.87885e-09	-1.75739	-0.910984	3.68133e-07	-1.77731	-1.09648
133870451	chr9:133870451:G:T	4.52215e-09	-1.74967	-0.819548	3.06805e-09	-1.78129	-0.823429	4.94103e-07	-1.74541	-0.834075
133870620	chr9:133870620:C:T	4.41706e-09	-1.26091	-1.33183	3.47931e-09	-1.31791	-1.16101	4.83881e-07	-1.27557	-1.32482
133870680	chr9:133870680:G:A	5.49444e-09	-1.63808	-0.736393	3.66804e-09	-1.68565	-0.740457	5.92686e-07	-1.64637	-0.751196
133871172	chr9:133871172:A:G	4.09257e-09	-1.25714	-1.41189	2.79691e-09	-1.30676	-1.39048	4.18743e-07	-1.32888	-1.41609
133871609	chr9:133871609:G:A	1.66712e-08	-1.90926e-10	-1.26452	1.29846e-08	-1.90926e-10	-1.162	1.8116e-06	-1.90926e-10	-1.28027
133871692	chr9:133871692:C:A	3.53393e-09	-1.73335	-1.08244	2.88517e-09	-1.75066	-0.915518	3.6881e-07	-1.7713	-1.10065
133871783	chr9:133871783:T:C	3.61368e-09	-1.73435	-1.05913	2.96296e-09	-1.75178	-0.88779	3.76951e-07	-1.77215	-1.07797
133871881	chr9:133871881:T:C	3.59591e-09	-1.74036	-1.05805	2.94987e-09	-1.75689	-0.887108	3.75643e-07	-1.77672	-1.07687
133871935	chr9:133871935:C:T	1.49418e-08	-1.90926e-10	-1.37404	1.06266e-08	-1.90926e-10	-1.3624	1.65065e-06	-1.90926e-10	-1.37331
133871951	chr9:133871951:A:C	7.72108e-09	-1.78966	-0.244596	7.07882e-09	-1.79193	0.0232778	7.98476e-07	-1.81177	-0.287754
133871996	chr9:133871996:T:C	3.59108e-09	-1.75288	-1.04687	2.95837e-09	-1.76799	-0.873138	3.76251e-07	-1.78608	-1.0659
133872065	chr9:133872065:A:T	3.63395e-09	-1.73294	-1.05495	2.98279e-09	-1.75034	-0.88256	3.79003e-07	-1.77095	-1.07373
133872188	chr9:133872188:AC:A	2.91462e-09	-1.6839	-1.32457	2.15261e-09	-1.70617	-1.25291	3.03221e-07	-1.72862	-1.33915
133872210	chr9:133872210:C:T	4.63131e-09	-1.75888	-0.786493	3.73342e-09	-1.7622	-0.646238	4.76514e-07	-1.78834	-0.827399
133872322	chr9:133872322:T:C	3.39236e-09	-1.76127	-1.09541	2.76045e-09	-1.77444	-0.935934	3.56991e-07	-1.79118	-1.11334
133872430	chr9:133872430:G:A	1.42841e-08	-1.90926e-10	-1.41906	1.0019e-08	-1.90926e-10	-1.42128	1.5794e-06	-1.90926e-10	-1.41743
133872761	chr9:133872761:G:C	7.22887e-09	-1.67798	-0.422141	4.89074e-09	-1.72189	-0.416531	7.8956e-07	-1.66939	-0.441363
133872780	chr9:133872780:T:C	4.56211e-09	-1.20489	-1.35554	3.13794e-09	-1.26379	-1.31841	4.76657e-07	-1.24752	-1.36791
133872827	chr9:133872827:A:G	2.79874e-08	-1.90926e-10	-0.746454	2.31053e-08	-1.90926e-10	-0.585701	3.19348e-06	-1.90926e-10	-0.713364
133873171	chr9:133873171:T:C	3.77985e-08	-1.90926e-10	-0.445938	2.66343e-08	-1.90926e-10	-0.443563	4.27648e-06	-1.90926e-10	-0.421345
133873198	chr9:133873198:A:T	1.43362e-08	-1.90926e-10	-1.41542	1.15402e-08	-1.90926e-10	-1.27993	1.58747e-06	-1.90926e-10	-1.41233
133873269	chr9:133873269:G:A	1.19649e-08	-1.59623	-4.23322e-10	7.96107e-09	-1.6512	-4.23322e-10	1.21744e-06	-1.67773	-4.23322e-10
133873654	chr9:133873654:G:C	1.73606e-08	0.143452	-1.36746	1.83427e-08	0.54417	-1.3607	2.11044e-06	0.249593	-1.37717
133873750	chr9:133873750:A:G	4.54018e-09	-1.12503	-1.44022	2.91742e-09	-1.22248	-1.43259	5.38318e-07	-1.05465	-1.43913
133873789	chr9:133873789:A:G	3.15515e-09	-1.71207	-1.2171	2.38016e-09	-1.74064	-1.11795	3.35202e-07	-1.74981	-1.21769
133874654	chr9:133874654:A:C	4.06373e-09	-1.23492	-1.44118	2.68171e-09	-1.31813	-1.42118	4.58619e-07	-1.21261	-1.44141
133874662	chr9:133874662:A:G	3.87312e-09	-1.28648	-1.43767	2.59475e-09	-1.36325	-1.40902	4.37498e-07	-1.2631	-1.43806
133874681	chr9:133874681:T:C	4.85852e-09	-1.18839	-1.30908	3.15121e-09	-1.20556	-1.37242	6.14509e-07	-1.06775	-1.29366
133874692	chr9:133874692:A:G	1.43081e-08	-1.90926e-10	-1.41738	1.03346e-08	-1.90926e-10	-1.39026	1.57888e-06	-1.90926e-10	-1.41776
133874775	chr9:133874775:G:A	5.12002e-08	-1.90926e-10	-0.142465	3.23234e-08	-1.90926e-10	-0.249971	5.68004e-06	-1.90926e-10	-0.137517
133874826	chr9:133874826:A:G	3.28039e-09	-1.63331	-1.25693	2.44454e-09	-1.66797	-1.16393	3.44934e-07	-1.68138	-1.2575
133874853	chr9:133874853:G:A	4.1309e-09	-1.38068	-1.27903	2.59963e-09	-1.46434	-1.30606	4.12259e-07	-1.48705	-1.27353
133874869	chr9:133874869:G:A	2.31672e-08	0.329498	-1.26497	1.85614e-08	0.358728	-1.16341	3.39219e-06	0.626427	-1.27943
133874964	chr9:133874964:G:A	1.19453e-08	-1.74618	0.14831	1.19184e-08	-1.7711	0.523418	1.2672e-06	-1.77505	0.137385
133875136	chr9:133875136:T:C	1.62306e-08	-1.90926e-10	-1.29131	1.16389e-08	-1.90926e-10	-1.27141	1.78542e-06	-1.90926e-10	-1.29482
133875758	chr9:133875758:C:T	1.07398e-08	-1.70425	-4.23322e-10	7.2821e-09	-1.74034	-4.23322e-10	1.16648e-06	-1.72049	-4.23322e-10
133875800	chr9:133875800:G:A	3.30705e-07	1.72302	-4.23322e-10	1.59546e-07	1.34657	-4.23322e-10	2.42725e-05	1.31487	-4.23322e-10
133875849	chr9:133875849:A:G	2.95958e-08	0.751581	-1.44216	1.94485e-08	0.662616	-1.42061	4.83997e-06	1.14332	-1.44089
133875866	chr9:133875866:G:C	1.68501e-08	-1.90926e-10	-1.25385	1.15452e-08	-1.90926e-10	-1.2795	1.87007e-06	-1.90926e-10	-1.2485
133875882	chr9:133875882:C:T	1.42289e-08	-1.90926e-10	-1.42294	9.90451e-09	-1.90926e-10	-1.43277	1.57547e-06	-1.90926e-10	-1.41992
133876073	chr9:133876073:C:T	2.57184e-09	-1.74384	-1.38975	1.78187e-09	-1.74845	-1.39965	2.80465e-07	-1.75351	-1.39227
133876094	chr9:133876094:A:C	1.4012e-08	-1.90926e-10	-1.43829	9.96598e-09	-1.90926e-10	-1.42659	1.54536e-06	-1.90926e-10	-1.43922
133876227	chr9:133876227:A:G	3.21781e-09	-1.67552	-1.23399	2.05997e-09	-1.68053	-1.32254	3.862e-07	-1.61126	-1.21461
133876322	chr9:133876322:C:T	2.5192e-08	-1.90926e-10	-0.851682	1.93816e-08	-1.90926e-10	-0.761439	2.81591e-06	-1.90926e-10	-0.839189
133876685	chr9:133876685:G:A	1.85642e-08	-1.90926e-10	-1.15697	1.44568e-08	-1.90926e-10	-1.0546	2.09017e-06	-1.90926e-10	-1.13723
133876894	chr9:133876894:C:T	1.53859e-08	-1.34476	-4.23322e-10	9.96501e-09	-1.42668	-4.23322e-10	1.51315e-06	-1.46028	-4.23322e-10
133877156	chr9:133877156:C:T	1.52718e-08	-1.90926e-10	-1.3522	1.10742e-08	-1.90926e-10	-1.32115	1.68486e-06	-1.90926e-10	-1.3528
133877642	chr9:133877642:C:T	1.50834e-08	-1.90926e-10	-1.36461	1.01863e-08	-1.90926e-10	-1.40472	1.68302e-06	-1.90926e-10	-1.35389
133877846	chr9:133877846:G:GT	1.58073e-08	-1.90926e-10	-1.31774	1.05381e-08	-1.90926e-10	-1.37077	1.76821e-06	-1.90926e-10	-1.30451
133877910	chr9:133877910:A:G	1.45085e-08	-1.90926e-10	-1.40348	1.08475e-08	-1.90926e-10	-1.34183	1.59883e-06	-1.90926e-10	-1.4052
133877977	chr9:133877977:G:A	1.40439e-08	-1.90926e-10	-1.43602	9.99124e-09	-1.90926e-10	-1.42405	1.55091e-06	-1.90926e-10	-1.43564
133878159	chr9:133878159:G:A	1.51248e-08	-1.90926e-10	-1.36187	1.03285e-08	-1.90926e-10	-1.39086	1.67819e-06	-1.90926e-10	-1.35676
133878204	chr9:133878204:G:A	4.63358e-08	1.04228	-1.28457	2.79331e-08	0.924178	-1.32013	5.16359e-06	1.0336	-1.26644
133878364	chr9:133878364:A:G	1.37634e-08	-1.4562	-4.23322e-10	9.06137e-09	-1.52174	-4.23322e-10	1.37358e-06	-1.55706	-4.23322e-10
133878403	chr9:133878403:G:A	1.44253e-08	-1.90926e-10	-1.40923	1.03803e-08	-1.90926e-10	-1.38586	1.58655e-06	-1.90926e-10	-1.41291
133878493	chr9:133878493:C:T	1.45706e-08	-1.90926e-10	-1.3992	1.02857e-08	-1.90926e-10	-1.39501	1.60449e-06	-1.90926e-10	-1.40167
133878660	chr9:133878660:C:T	4.48027e-08	1.16261	-1.43855	3.85596e-08	1.35201	-1.42557	5.89954e-06	1.33994	-1.43954
133878949	chr9:133878949:C:T	1.54028e-08	-1.90926e-10	-1.34366	1.04834e-08	-1.90926e-10	-1.37597	1.70996e-06	-1.90926e-10	-1.33801
133879091	chr9:133879091:A:G	1.39769e-08	-1.90926e-10	-1.4408	9.89781e-09	-1.90926e-10	-1.43345	1.54324e-06	-1.90926e-10	-1.44059
133879121	chr9:133879121:C:T	9.49814e-09	-1.82711	-4.23322e-10	7.00826e-09	-1.77867	-4.23322e-10	1.05168e-06	-1.82409	-4.23322e-10
133879165	chr9:133879165:G:A	1.43073e-08	-1.90926e-10	-1.41744	1.05723e-08	-1.90926e-10	-1.36752	1.57885e-06	-1.90926e-10	-1.41778
133879280	chr9:133879280:G:A	1.53451e-08	-1.90926e-10	-1.34741	1.11208e-08	-1.90926e-10	-1.31695	1.69674e-06	-1.90926e-10	-1.34577
133879317	chr9:133879317:GA:G	9.48284e-09	-1.7063	-0.122423	9.1687e-09	-1.73411	0.224145	9.96885e-07	-1.74059	-0.137003
133879469	chr9:133879469:A:T	1.41544e-08	-1.90926e-10	-1.42818	1.09852e-08	-1.90926e-10	-1.32921	1.56448e-06	-1.90926e-10	-1.42692
133879542	chr9:133879542:G:A	9.53667e-09	-1.71523	-0.107833	9.22997e-09	-1.74191	0.238605	1.00387e-06	-1.74819	-0.122422
133879654	chr9:133879654:A:G	1.92883e-08	-1.90926e-10	-1.11871	1.46013e-08	-1.90926e-10	-1.04466	2.15142e-06	-1.90926e-10	-1.10835
133879721	chr9:133879721:C:T	1.80617e-08	-1.90926e-10	-1.18441	1.40357e-08	-1.90926e-10	-1.08416	2.0331e-06	-1.90926e-10	-1.16491
133879877	chr9:133879877:T:C	1.36449e-08	-1.46484	-4.23322e-10	8.96023e-09	-1.53297	-4.23322e-10	1.36012e-06	-1.56691	-4.23322e-10
133880041	chr9:133880041:G:A	1.65399e-07	2.47241	-1.44226	9.66375e-08	2.28693	-1.44173	1.76331e-05	2.43744	-1.44214
133880176	chr9:133880176:A:G	1.39617e-08	-1.90926e-10	-1.44189	9.84458e-09	-1.90926e-10	-1.43884	1.54087e-06	-1.90926e-10	-1.44213
133880204	chr9:133880204:C:G	1.3981e-08	-1.90926e-10	-1.44051	9.87568e-09	-1.90926e-10	-1.43569	1.54244e-06	-1.90926e-10	-1.44111
133880430	chr9:133880430:G:C	1.40078e-08	-1.90926e-10	-1.43859	9.82337e-09	-1.90926e-10	-1.441	1.54575e-06	-1.90926e-10	-1.43897
133880635	chr9:133880635:A:G	2.99458e-09	-1.60718	-1.37423	2.36078e-09	-1.61156	-1.25522	3.7448e-07	-1.47286	-1.38383
133880715	chr9:133880715:A:G	1.91837e-07	2.48753	-1.30909	1.36352e-07	2.49641	-1.30693	2.69061e-05	2.72006	-1.30218
133880825	chr9:133880825:A:G	9.02836e-09	-0.641342	-1.2365	6.11453e-09	-0.76392	-1.15118	1.03505e-06	-0.606653	-1.23337
133880843	chr9:133880843:A:G	2.83351e-09	-1.61207	-1.42462	2.01035e-09	-1.59226	-1.4352	3.49164e-07	-1.50416	-1.42252
133881060	chr9:133881060:G:A	1.02394e-08	-1.75197	-4.23322e-10	7.09519e-09	-1.76635	-4.23322e-10	1.1437e-06	-1.7402	-4.23322e-10
133881061	chr9:133881061:C:CT	2.42287e-09	-1.75337	-1.43989	1.70367e-09	-1.76036	-1.43261	2.58459e-07	-1.78768	-1.43982
133881082	chr9:133881082:C:T	6.05201e-09	-0.835723	-1.44209	5.81699e-09	-0.537522	-1.42746	7.21285e-07	-0.758968	-1.44223
133881691	chr9:133881691:G:A	9.50743e-09	-1.82613	-4.23322e-10	6.67166e-09	-1.82789	-4.23322e-10	1.05376e-06	-1.82211	-4.23322e-10
133882117	chr9:133882117:G:C	2.58793e-09	-1.81695	-1.3104	1.90126e-09	-1.82205	-1.26119	2.82699e-07	-1.82571	-1.31213
133882225	chr9:133882225:C:T	1.73711e-08	-1.90926e-10	-1.2234	1.24599e-08	-1.90926e-10	-1.20325	1.90632e-06	-1.90926e-10	-1.2293
133882364	chr9:133882364:G:A	1.61158e-08	-1.90926e-10	-1.29841	1.08561e-08	-1.90926e-10	-1.34104	1.78163e-06	-1.90926e-10	-1.29695
133882531	chr9:133882531:AAGAAG:A	2.91583e-08	-1.90926e-10	-0.705467	2.02614e-08	-1.90926e-10	-0.717048	3.22094e-06	-1.90926e-10	-0.704803
133882567	chr9:133882567:T:C	2.1254e-08	-1.90926e-10	-1.02166	1.58451e-08	-1.90926e-10	-0.962901	2.37596e-06	-1.90926e-10	-1.00907
133882573	chr9:133882573:G:A	1.39877e-08	-1.90926e-10	-1.44003	9.97853e-09	-1.90926e-10	-1.42533	1.54321e-06	-1.90926e-10	-1.44061
133882672	chr9:133882672:C:T	2.62976e-09	-1.68096	-1.43036	1.74264e-09	-1.73325	-1.43711	2.97435e-07	-1.65589	-1.43115
133882710	chr9:133882710:T:C	3.97078e-09	-1.68353	-1.01572	3.02073e-09	-1.68809	-0.932171	4.14133e-07	-1.73175	-1.02429
133882732	chr9:133882732:A:C	2.46805e-09	-1.82685	-1.34793	1.7151e-09	-1.82698	-1.35932	2.75135e-07	-1.81523	-1.34974
133883012	chr9:133883012:C:T	1.95372e-08	-1.90926e-10	-1.10589	1.28573e-08	-1.90926e-10	-1.17185	2.16651e-06	-1.90926e-10	-1.10136
133883157	chr9:133883157:T:C	2.55461e-08	-1.90926e-10	-0.837724	1.76619e-08	-1.90926e-10	-0.854352	2.81051e-06	-1.90926e-10	-0.841111
133883412	chr9:133883412:G:A	1.51879e-08	-1.90926e-10	-1.35771	1.10069e-08	-1.90926e-10	-1.32724	1.67804e-06	-1.90926e-10	-1.35685
133883420	chr9:133883420:G:C	9.30607e-09	-0.539738	-1.3078	6.9231e-09	-0.605806	-1.18509	1.15344e-06	-0.424557	-1.30717
133883471	chr9:133883471:G:A	1.70708e-08	-1.90926e-10	-1.24084	1.30869e-08	-1.90926e-10	-1.15415	1.9169e-06	-1.90926e-10	-1.22377
133883858	chr9:133883858:C:T	1.90269e-08	-1.90926e-10	-1.13235	1.2664e-08	-1.90926e-10	-1.187	2.11633e-06	-1.90926e-10	-1.12479
133883883	chr9:133883883:C:A	1.98469e-08	-1.09016	-4.23322e-10	1.01254e-08	-1.41071	-4.23322e-10	2.08435e-06	-1.14002	-4.23322e-10
133884303	chr9:133884303:C:T	2.57694e-08	-1.90926e-10	-0.82902	1.78681e-08	-1.90926e-10	-0.842744	2.83976e-06	-1.90926e-10	-0.830756
133884390	chr9:133884390:G:A	1.51362e-08	-1.90926e-10	-1.36112	1.0777e-08	-1.90926e-10	-1.34835	1.66384e-06	-1.90926e-10	-1.36534
133884557	chr9:133884557:C:T	9.86023e-09	-1.7897	-4.23322e-10	6.80149e-09	-1.80862	-4.23322e-10	1.08315e-06	-1.79461	-4.23322e-10
133885037	chr9:133885037:T:C	1.61172e-08	-1.90926e-10	-1.29832	1.10243e-08	-1.90926e-10	-1.32566	1.78706e-06	-1.90926e-10	-1.2939
133885191	chr9:133885191:T:C	1.61206e-08	-1.90926e-10	-1.29811	1.10269e-08	-1.90926e-10	-1.32542	1.78746e-06	-1.90926e-10	-1.29368
133885358	chr9:133885358:A:G	7.0599e-09	-1.68926	-0.43452	5.52442e-09	-1.69381	-0.322777	7.35274e-07	-1.73834	-0.443647
133885458	chr9:133885458:C:T	1.87581e-08	-1.90926e-10	-1.14658	1.4425e-08	-1.90926e-10	-1.0568	2.06854e-06	-1.90926e-10	-1.14763
133885786	chr9:133885786:C:T	2.20205e-08	-1.90926e-10	-0.986234	1.53059e-08	-1.90926e-10	-0.997524	2.40707e-06	-1.90926e-10	-0.996065
133886065	chr9:133886065:C:A	1.54676e-08	-1.90926e-10	-1.33946	1.12453e-08	-1.90926e-10	-1.30581	1.70953e-06	-1.90926e-10	-1.33826
133886214	chr9:133886214:G:A	4.35859e-08	0.961057	-1.26453	2.02795e-08	0.598369	-1.31452	3.52001e-06	0.643938	-1.25995
133886512	chr9:133886512:C:T	1.78429e-08	-1.90926e-10	-1.1966	1.29962e-08	-1.90926e-10	-1.16111	1.98481e-06	-1.90926e-10	-1.18895
133886632	chr9:133886632:T:C	5.71395e-09	-1.82726	-0.508036	3.11771e-09	-1.82363	-0.765038	6.56555e-07	-1.82796	-0.467267
133886894	chr9:133886894:G:A	1.83821e-08	-1.90926e-10	-1.16683	1.21011e-08	-1.90926e-10	-1.23247	2.05058e-06	-1.90926e-10	-1.15635
133887376	chr9:133887376:G:A	1.46696e-08	-1.90926e-10	-1.39243	1.02006e-08	-1.90926e-10	-1.40331	1.62232e-06	-1.90926e-10	-1.39062
133887442	chr9:133887442:C:T	4.94094e-09	-1.10945	-1.3712	3.12126e-09	-1.29737	-1.29016	5.51638e-07	-1.09335	-1.37599
133887672	chr9:133887672:G:A	1.6701e-08	-1.90926e-10	-1.26274	1.20523e-08	-1.90926e-10	-1.23651	1.84331e-06	-1.90926e-10	-1.26292
133887797	chr9:133887797:C:T	2.99962e-09	-1.57878	-1.40094	2.33025e-09	-1.5384	-1.34139	3.21507e-07	-1.60564	-1.40357
133887814	chr9:133887814:G:A	1.41499e-08	-1.90926e-10	-1.4285	9.82036e-09	-1.90926e-10	-1.44131	1.56709e-06	-1.90926e-10	-1.42526
133888655	chr9:133888655:C:T	1.40139e-08	-1.90926e-10	-1.43816	9.83026e-09	-1.90926e-10	-1.4403	1.54637e-06	-1.90926e-10	-1.43857
133888978	chr9:133888978:C:T	1.40129e-08	-1.90926e-10	-1.43823	9.8298e-09	-1.90926e-10	-1.44034	1.54627e-06	-1.90926e-10	-1.43863
133889032	chr9:133889032:G:A	1.40129e-08	-1.90926e-10	-1.43823	9.8298e-09	-1.90926e-10	-1.44034	1.54627e-06	-1.90926e-10	-1.43863
133889126	chr9:133889126:G:A	1.51065e-08	-1.90926e-10	-1.36308	1.14586e-08	-1.90926e-10	-1.28702	1.66399e-06	-1.90926e-10	-1.36526
133889207	chr9:133889207:AG:A	1.40136e-08	-1.90926e-10	-1.43818	9.82699e-09	-1.90926e-10	-1.44063	1.5499e-06	-1.90926e-10	-1.43629
133889292	chr9:133889292:G:A	3.76312e-09	-1.32732	-1.42564	2.36923e-09	-1.42285	-1.44035	4.07897e-07	-1.34831	-1.4229
133889324	chr9:133889324:T:A	1.40182e-08	-1.90926e-10	-1.43785	9.82907e-09	-1.90926e-10	-1.44042	1.55051e-06	-1.90926e-10	-1.43589
133889675	chr9:133889675:T:A	1.40139e-08	-1.90926e-10	-1.43816	9.83026e-09	-1.90926e-10	-1.4403	1.54637e-06	-1.90926e-10	-1.43857
133889707	chr9:133889707:C:T	2.56039e-09	-1.70229	-1.43576	1.91847e-09	-1.6678	-1.40644	2.78216e-07	-1.71714	-1.4367
133889735	chr9:133889735:G:T	2.31566e-08	-1.90926e-10	-0.935927	1.41517e-08	-1.90926e-10	-1.07593	2.59695e-06	-1.90926e-10	-0.92014
133889993	chr9:133889993:C:G	1.4047e-08	-1.90926e-10	-1.4358	9.98361e-09	-1.90926e-10	-1.42482	1.54947e-06	-1.90926e-10	-1.43656
133890173	chr9:133890173:G:C	1.4238e-08	-0.952583	-0.469709	1.25586e-08	-1.1699	-0.0254582	1.63259e-06	-0.891335	-0.492974
133890382	chr9:133890382:G:A	1.26185e-08	-1.54304	-4.23322e-10	8.8644e-09	-1.54372	-4.23322e-10	1.38057e-06	-1.55198	-4.23322e-10
133890460	chr9:133890460:T:A	1.82651e-08	-1.90926e-10	-1.17322	1.48241e-08	-1.90926e-10	-1.02951	2.006e-06	-1.90926e-10	-1.17833
133890468	chr9:133890468:G:A	1.24744e-08	-0.970593	-0.58394	1.07167e-08	-1.18751	-0.166451	1.43028e-06	-0.910433	-0.606175
133890505	chr9:133890505:G:A	1.04094e-08	-1.7355	-4.23322e-10	7.33221e-09	-1.73349	-4.23322e-10	1.19121e-06	-1.69951	-4.23322e-10
133890562	chr9:133890562:G:C	1.09987e-08	-1.01731	-0.663118	9.31443e-09	-1.22699	-0.267204	1.26083e-06	-0.959034	-0.683673
133890891	chr9:133890891:G:A	1.47434e-08	-1.90926e-10	-1.38741	1.06832e-08	-1.90926e-10	-1.35709	1.63874e-06	-1.90926e-10	-1.38055
133891041	chr9:133891041:A:AT	1.40393e-08	-1.90926e-10	-1.43635	1.00863e-08	-1.90926e-10	-1.41459	1.54663e-06	-1.90926e-10	-1.4384
133891132	chr9:133891132:C:T	5.63105e-09	-0.988845	-1.36107	4.26701e-09	-0.847046	-1.4278	7.538e-07	-0.804185	-1.35292
133891194	chr9:133891194:C:T	1.34786e-08	-0.894418	-0.582688	1.13776e-08	-1.13102	-0.163099	1.55301e-06	-0.830931	-0.603348
133891970	chr9:133891970:G:C	1.40983e-08	-1.90926e-10	-1.43215	9.86761e-09	-1.90926e-10	-1.43651	1.56113e-06	-1.90926e-10	-1.42907
133891971	chr9:133891971:G:A	1.41638e-08	-1.90926e-10	-1.42752	9.90235e-09	-1.90926e-10	-1.43299	1.5694e-06	-1.90926e-10	-1.42378
133892284	chr9:133892284:G:A	2.21207e-08	-0.981693	-4.23322e-10	1.31485e-08	-1.14946	-4.23322e-10	1.9522e-06	-1.20552	-4.23322e-10
133892428	chr9:133892428:T:C	2.92385e-09	-1.82576	-1.17955	1.99698e-09	-1.81828	-1.21584	3.21154e-07	-1.82433	-1.18598
133892450	chr9:133892450:C:T	1.66607e-08	-1.90926e-10	-1.26515	1.20418e-08	-1.90926e-10	-1.23738	1.82347e-06	-1.90926e-10	-1.27373
133892551	chr9:133892551:G:A	2.22195e-08	-0.977237	-4.23322e-10	1.91838e-08	-0.771697	-4.23322e-10	2.64182e-06	-0.903008	-4.23322e-10
133892594	chr9:133892594:C:T	1.84921e-08	-1.90926e-10	-1.16086	1.18098e-08	-1.90926e-10	-1.25684	2.03235e-06	-1.90926e-10	-1.16528
133893158	chr9:133893158:C:T	1.57497e-08	-1.90926e-10	-1.32139	1.04938e-08	-1.90926e-10	-1.37498	1.75573e-06	-1.90926e-10	-1.31159
133893373	chr9:133893373:C:T	1.39569e-08	-1.90926e-10	-1.44223	9.84333e-09	-1.90926e-10	-1.43897	1.54067e-06	-1.90926e-10	-1.44226
133893853	chr9:133893853:GC:G	2.04047e-07	-1.90926e-10	1.24014	2.13824e-07	-1.90926e-10	1.63939	2.28829e-05	-1.90926e-10	1.25592
133893866	chr9:133893866:G:A	1.63766e-08	-1.90926e-10	-1.28235	1.13256e-08	-1.90926e-10	-1.2987	1.81363e-06	-1.90926e-10	-1.27915
133893912	chr9:133893912:G:A	9.48211e-09	-0.801693	-1.02711	6.24513e-09	-0.844376	-1.04959	1.21436e-06	-0.65449	-1.02577
133894064	chr9:133894064:C:G	2.56123e-08	-0.486445	-0.34869	1.83089e-08	-0.985566	0.167192	2.99924e-06	-0.403204	-0.372912
133894099	chr9:133894099:A:G	1.50116e-08	-1.90926e-10	-1.36939	1.05824e-08	-1.90926e-10	-1.36657	1.66191e-06	-1.90926e-10	-1.36651
133894112	chr9:133894112:G:A	2.80935e-09	-1.61789	-1.42736	1.65972e-09	-1.77905	-1.44007	2.98614e-07	-1.65791	-1.42517
133894205	chr9:133894205:A:G	6.15398e-08	-1.90926e-10	0.0414765	4.86274e-08	-1.90926e-10	0.158424	6.60987e-06	-1.90926e-10	0.0140874
133894292	chr9:133894292:G:A	2.20776e-07	-1.90926e-10	1.31894	2.32097e-07	-1.90926e-10	1.72139	2.47284e-05	-1.90926e-10	1.33348
133894386	chr9:133894386:A:C	2.33417e-08	-0.458494	-0.469472	1.61143e-08	-0.964606	0.0185522	2.74042e-06	-0.377335	-0.489028
133894465	chr9:133894465:C:T	2.24797e-08	-0.46959	-0.496004	1.55155e-08	-0.968852	-0.0150711	2.63272e-06	-0.390774	-0.515684
133894633	chr9:133894633:T:C	2.40776e-08	-0.448964	-0.447964	1.66727e-08	-0.956849	0.0448613	2.82727e-06	-0.367454	-0.467709
133894855	chr9:133894855:T:C	1.68747e-08	-1.90926e-10	-1.25239	1.23302e-08	-1.90926e-10	-1.21371	1.84458e-06	-1.90926e-10	-1.26223
133894857	chr9:133894857:G:A	3.06068e-08	-1.90926e-10	-0.656986	2.49101e-08	-1.90926e-10	-0.51049	3.32685e-06	-1.90926e-10	-0.672451
133895161	chr9:133895161:C:T	1.62708e-07	-1.90926e-10	1.01375	1.37375e-07	-1.90926e-10	1.19695	1.87271e-05	-1.90926e-10	1.05549
133895268	chr9:133895268:G:A	1.03447e-08	-1.74173	-4.23322e-10	8.89434e-09	-1.54035	-4.23322e-10	1.18223e-06	-1.70708	-4.23322e-10
133895457	chr9:133895457:C:T	1.37676e-08	-1.64099	0.185103	1.02743e-08	-1.74525	0.349133	1.56689e-06	-1.61183	0.186448
133895517	chr9:133895517:C:T	6.54118e-09	-1.2016	-0.998491	4.74151e-09	-1.50223	-0.667181	7.67476e-07	-1.12532	-1.0138
133895597	chr9:133895597:C:T	5.01034e-09	-1.58328	-0.883424	2.73221e-09	-1.56688	-1.15378	6.21275e-07	-1.49425	-0.85621
133895643	chr9:133895643:T:G	2.81883e-08	-1.27664	0.53734	1.85183e-08	-1.53781	0.730801	3.26392e-06	-1.23113	0.539581
133895658	chr9:133895658:G:A	1.70402e-08	-1.90926e-10	-1.24264	1.17394e-08	-1.90926e-10	-1.26281	1.90044e-06	-1.90926e-10	-1.23239
133895729	chr9:133895729:T:C	6.20256e-09	-1.32497	-0.928271	4.13549e-09	-1.57856	-0.727595	7.25714e-07	-1.26469	-0.930387
133895814	chr9:133895814:C:G	4.52674e-08	-0.318659	0.0530373	7.12918e-08	0.200319	0.340698	7.73855e-06	0.110787	0.0609507
133896877	chr9:133896877:G:A	1.51316e-08	-1.90926e-10	-1.36142	1.13468e-08	-1.90926e-10	-1.29683	1.65682e-06	-1.90926e-10	-1.36958
133896880	chr9:133896880:A:G	1.45895e-08	-1.90926e-10	-1.39791	1.07766e-08	-1.90926e-10	-1.34839	1.60214e-06	-1.90926e-10	-1.40313
133896921	chr9:133896921:C:T	5.22724e-08	-0.835235	0.713495	3.2072e-08	-1.23789	0.980108	5.9292e-06	-0.802606	0.70802
133897110	chr9:133897110:C:T	1.96343e-08	-1.46942	0.368489	1.30514e-08	-1.67287	0.516002	2.24571e-06	-1.4323	0.366852
133897119	chr9:133897119:T:C	1.66616e-08	-1.90926e-10	-1.2651	1.08613e-08	-1.90926e-10	-1.34055	1.85668e-06	-1.90926e-10	-1.25569
133897184	chr9:133897184:T:A	3.0733e-08	-1.90926e-10	-0.652872	2.63952e-08	-1.90926e-10	-0.452582	3.35447e-06	-1.90926e-10	-0.664182
133897336	chr9:133897336:A:G	9.7428e-09	-1.68267	-0.119008	6.93175e-09	-1.79736	0.00771372	1.09211e-06	-1.66186	-0.124503
133897522	chr9:133897522:C:G	1.48438e-08	-1.90926e-10	-1.38063	1.07373e-08	-1.90926e-10	-1.35204	1.62928e-06	-1.90926e-10	-1.38634
133897551	chr9:133897551:G:A	1.42201e-08	-1.90926e-10	-1.42355	9.87178e-09	-1.90926e-10	-1.43608	1.5711e-06	-1.90926e-10	-1.4227
133897641	chr9:133897641:AG:A	1.4089e-08	-1.90926e-10	-1.43281	9.86171e-09	-1.90926e-10	-1.4371	1.55598e-06	-1.90926e-10	-1.43237
133897690	chr9:133897690:T:C	4.30023e-09	-1.58668	-1.03286	2.72031e-09	-1.48762	-1.2374	5.29744e-07	-1.49173	-1.01811
133897816	chr9:133897816:A:G	1.39695e-08	-1.90926e-10	-1.44133	9.82265e-09	-1.90926e-10	-1.44107	1.54163e-06	-1.90926e-10	-1.44164
133898099	chr9:133898099:ACATACTG:A	8.04752e-09	-1.81036	-0.182483	4.15453e-09	-1.79458	-0.506981	9.00181e-07	-1.82249	-0.157147
133898112	chr9:133898112:G:A	1.7319e-08	-1.90926e-10	-1.2264	1.15578e-08	-1.90926e-10	-1.2784	1.91748e-06	-1.90926e-10	-1.22346
133898181	chr9:133898181:C:A	5.88931e-07	-1.90926e-10	2.3001	3.41252e-07	-1.90926e-10	2.10686	6.51642e-05	-1.90926e-10	2.30243
133898195	chr9:133898195:G:A	5.94602e-09	-1.64282	-0.652664	3.11771e-09	-1.65989	-0.928774	6.82586e-07	-1.62591	-0.630434
133898202	chr9:133898202:T:C	5.98462e-09	-1.64823	-0.640787	3.13164e-09	-1.66483	-0.919383	6.87025e-07	-1.63162	-0.618242
133898217	chr9:133898217:C:T	7.67679e-09	-1.63088	-0.40913	6.36902e-09	-1.58876	-0.285562	8.02116e-07	-1.67611	-0.418866
133898622	chr9:133898622:A:C	5.64178e-09	-1.5904	-0.757613	3.01993e-09	-1.6077	-1.01283	6.46013e-07	-1.57225	-0.739165
133898668	chr9:133898668:G:A	3.90781e-08	-1.90926e-10	-0.412645	2.9149e-08	-1.90926e-10	-0.353344	4.28495e-06	-1.90926e-10	-0.419366
133898781	chr9:133898781:G:A	4.23793e-08	-1.90926e-10	-0.331548	3.27354e-08	-1.90926e-10	-0.237307	4.71035e-06	-1.90926e-10	-0.324713
133898796	chr9:133898796:A:G	3.57261e-09	-1.54819	-1.25672	2.20171e-09	-1.57318	-1.36335	4.01437e-07	-1.54341	-1.24377
133898805	chr9:133898805:G:A	4.84252e-09	-1.60707	-0.893706	2.67406e-09	-1.62932	-1.11285	5.48709e-07	-1.5974	-0.87726
133899082	chr9:133899082:A:G	2.90964e-09	-1.57302	-1.43716	1.88628e-09	-1.68606	-1.4051	3.26235e-07	-1.55691	-1.43771
133899111	chr9:133899111:G:A	3.40892e-09	-1.67207	-1.17975	2.08127e-09	-1.68768	-1.3051	3.81199e-07	-1.66763	-1.17128
133899309	chr9:133899309:C:A	2.30441e-09	-1.80203	-1.44135	1.58761e-09	-1.82192	-1.44162	2.51448e-07	-1.81397	-1.44103
133899311	chr9:133899311:C:T	1.48965e-08	-1.73272	0.355638	1.06085e-08	-1.82648	0.462364	1.67401e-06	-1.71258	0.353329
133899444	chr9:133899444:T:C	2.81941e-09	-1.82469	-1.21699	2.14096e-09	-1.74558	-1.21893	3.10849e-07	-1.82489	-1.21803
133899471	chr9:133899471:C:T	1.50755e-08	-1.18425	-0.180889	1.04765e-08	-1.35844	-0.0181929	1.83531e-06	-1.086	-0.181266
133899486	chr9:133899486:G:A	2.73423e-09	-1.82263	-1.24973	2.09467e-09	-1.73631	-1.25006	3.01552e-07	-1.82286	-1.25043
133899606	chr9:133899606:C:T	1.35361e-08	-1.72988	0.25703	1.01387e-08	-1.8261	0.416704	1.51843e-06	-1.71214	0.255343
133899612	chr9:133899612:G:A	1.39983e-08	-1.90926e-10	-1.43927	9.81104e-09	-1.90926e-10	-1.44225	1.5458e-06	-1.90926e-10	-1.43893
133899804	chr9:133899804:G:A	1.60616e-08	-1.90926e-10	-1.30178	1.16229e-08	-1.90926e-10	-1.27278	1.77815e-06	-1.90926e-10	-1.2989
133899818	chr9:133899818:G:A	2.95282e-09	-1.82497	-1.17048	2.23565e-09	-1.7472	-1.17403	3.25712e-07	-1.8252	-1.17102
133899830	chr9:133899830:A:G	1.37728e-08	-1.71618	0.260665	1.02238e-08	-1.82347	0.422419	1.54939e-06	-1.69604	0.259425
133899999	chr9:133899999:C:T	2.80464e-09	-1.82783	-1.2191	2.08746e-09	-1.76861	-1.2212	3.09445e-07	-1.82787	-1.21959
133900000	chr9:133900000:G:A	1.80108e-08	-1.90926e-10	-1.18724	1.32835e-08	-1.90926e-10	-1.13924	1.9874e-06	-1.90926e-10	-1.18765
133900074	chr9:133900074:C:T	2.80093e-09	-1.82744	-1.22081	2.08991e-09	-1.76392	-1.22473	3.08927e-07	-1.82747	-1.22165
133900473	chr9:133900473:C:T	8.31423e-09	-1.63671	-0.323531	6.86167e-09	-1.59547	-0.204337	8.69662e-07	-1.68131	-0.332819
133900604	chr9:133900604:G:C	2.59748e-09	-1.82735	-1.29631	1.93686e-09	-1.7627	-1.30199	2.86471e-07	-1.82743	-1.29716
133900619	chr9:133900619:GGCTCATCT:G	2.79974e-09	-1.82584	-1.22284	2.11248e-09	-1.75173	-1.22617	3.08903e-07	-1.82593	-1.22327
133900655	chr9:133900655:C:T	1.37007e-08	-1.246	-0.214761	9.58035e-09	-1.41145	-0.0546031	1.6578e-06	-1.15354	-0.215441
133900726	chr9:133900726:C:T	2.82529e-09	-1.82472	-1.21488	2.14222e-09	-1.74576	-1.21816	3.1171e-07	-1.82484	-1.21532
133900884	chr9:133900884:C:T	3.25184e-09	-1.48262	-1.41637	2.10323e-09	-1.61568	-1.36661	3.64984e-07	-1.46526	-1.41712
133900961	chr9:133900961:G:A	3.40574e-08	-1.90926e-10	-0.550161	2.6899e-08	-1.90926e-10	-0.433675	3.76752e-06	-1.90926e-10	-0.54806
133901215	chr9:133901215:A:G	2.86915e-09	-1.66351	-1.36068	2.06976e-09	-1.78812	-1.21022	3.23206e-07	-1.63621	-1.36773
133901276	chr9:133901276:C:T	1.26722e-08	-1.29023	-0.248566	8.95724e-09	-1.44819	-0.0851108	1.52681e-06	-1.19981	-0.251487
133901277	chr9:133901277:G:A	3.91858e-09	-1.73451	-0.977968	2.52481e-09	-1.82412	-0.975481	4.20697e-07	-1.75717	-0.983151
133901293	chr9:133901293:C:T	1.8975e-08	-0.990115	-0.144969	1.26798e-08	-1.2015	0.0157443	2.30503e-06	-0.896109	-0.143275
133901478	chr9:133901478:G:C	3.04642e-08	-1.90926e-10	-0.661657	2.41317e-08	-1.90926e-10	-0.542239	3.2936e-06	-1.90926e-10	-0.682494
133901496	chr9:133901496:C:T	1.25683e-08	-1.50428	-0.0427456	1.15826e-08	-1.56069	0.284428	1.30093e-06	-1.56086	-0.0505431
133901499	chr9:133901499:C:G	8.68629e-09	-1.34331	-0.573149	6.43333e-09	-1.50704	-0.357231	1.05366e-06	-1.23918	-0.583024
133901503	chr9:133901503:G:A	3.31221e-08	-1.90926e-10	-0.578008	2.64873e-08	-1.90926e-10	-0.449098	3.57616e-06	-1.90926e-10	-0.600186
133901529	chr9:133901529:C:T	7.8851e-09	-1.80665	-0.206587	6.51856e-09	-1.82408	-0.0270325	8.69979e-07	-1.79514	-0.218627
133901566	chr9:133901566:G:C	3.03316e-09	-1.57346	-1.39514	2.08891e-09	-1.56558	-1.42354	3.27781e-07	-1.59911	-1.39077
133901593	chr9:133901593:C:T	6.81584e-08	-1.90926e-10	0.143627	5.49062e-08	-1.90926e-10	0.279863	7.77414e-06	-1.90926e-10	0.176327
133901710	chr9:133901710:T:G	2.69587e-09	-1.82559	-1.2609	1.76715e-09	-1.81581	-1.34058	3.0083e-07	-1.8252	-1.25048
133902013	chr9:133902013:T:C	2.9832e-09	-1.77904	-1.20617	2.4541e-09	-1.82745	-1.00055	3.31368e-07	-1.7619	-1.2171
133902179	chr9:133902179:A:C	4.66471e-09	-1.75741	-0.780767	2.71309e-09	-1.77794	-0.949737	5.11346e-07	-1.78173	-0.76346
133902227	chr9:133902227:G:A	6.85139e-09	-1.39453	-0.75923	4.67617e-09	-1.55004	-0.633249	8.20018e-07	-1.31568	-0.757223
133902372	chr9:133902372:G:A	3.78427e-09	-1.59858	-1.14877	2.28587e-09	-1.61004	-1.28898	4.26004e-07	-1.5918	-1.13598
133902742	chr9:133902742:G:A	3.12884e-08	-1.90926e-10	-0.634961	2.48002e-08	-1.90926e-10	-0.514913	3.38029e-06	-1.90926e-10	-0.656515
133902746	chr9:133902746:G:A	3.13683e-08	-1.90926e-10	-0.632409	2.4869e-08	-1.90926e-10	-0.512142	3.38884e-06	-1.90926e-10	-0.653988
133903453	chr9:133903453:A:G	3.09509e-09	-1.72725	-1.22114	2.47685e-09	-1.81391	-1.00486	3.46202e-07	-1.70213	-1.23308
133903686	chr9:133903686:C:T	3.93197e-09	-1.5908	-1.11827	2.66209e-09	-1.77099	-0.975657	4.30098e-07	-1.59664	-1.12158
133903742	chr9:133903742:T:C	3.91467e-09	-1.58971	-1.12377	2.57218e-09	-1.76896	-1.01205	4.25737e-07	-1.59505	-1.13336
133903773	chr9:133903773:G:C	4.7861e-09	-1.34482	-1.16767	3.11926e-09	-1.50797	-1.0802	5.72489e-07	-1.26361	-1.16863
133903792	chr9:133903792:A:C	9.15596e-09	-1.80292	-0.0608793	8.30462e-09	-1.82687	0.217915	9.99e-07	-1.79178	-0.0836945
133904107	chr9:133904107:T:C	3.50352e-09	-1.45097	-1.37347	2.65393e-09	-1.40486	-1.34486	3.91351e-07	-1.43987	-1.37276
133904226	chr9:133904226:T:C	1.27369e-07	-1.58605	2.35493	1.30409e-07	-1.67353	2.81844	1.53363e-05	-1.50439	2.36014
133904255	chr9:133904255:A:G	1.39579e-08	-1.90926e-10	-1.44216	9.82698e-09	-1.90926e-10	-1.44063	1.54082e-06	-1.90926e-10	-1.44216
133904296	chr9:133904296:C:T	1.56438e-08	-1.90926e-10	-1.32813	1.16696e-08	-1.90926e-10	-1.26878	1.71856e-06	-1.90926e-10	-1.33299
133904319	chr9:133904319:C:G	3.34661e-09	-1.74899	-1.12127	2.81143e-09	-1.70042	-0.99165	3.61577e-07	-1.76872	-1.12304
133904380	chr9:133904380:A:G	2.28421e-08	-1.90926e-10	-0.949604	1.88781e-08	-1.90926e-10	-0.787763	2.53966e-06	-1.90926e-10	-0.942445
133904423	chr9:133904423:C:T	4.99877e-09	-1.65077	-0.818247	3.2951e-09	-1.69619	-0.837134	5.70208e-07	-1.61644	-0.819793
133904513	chr9:133904513:T:G	2.19858e-08	-1.90926e-10	-0.98781	1.35945e-08	-1.90926e-10	-1.1161	2.45647e-06	-1.90926e-10	-0.975751
133904766	chr9:133904766:G:A	8.30046e-08	-1.90926e-10	0.340688	2.75769e-07	-1.90926e-10	1.8938	8.54373e-06	-1.90926e-10	0.270722
133904770	chr9:133904770:C:T	1.50629e-08	-1.90926e-10	-1.36597	1.04646e-08	-1.90926e-10	-1.37777	1.6801e-06	-1.90926e-10	-1.35562
133904795	chr9:133904795:C:T	1.40553e-08	-1.90926e-10	-1.43521	9.88331e-09	-1.90926e-10	-1.43492	1.55316e-06	-1.90926e-10	-1.43418
133904965	chr9:133904965:C:T	6.25717e-09	-1.59822	-0.646258	7.85683e-09	-1.48934	-0.175041	6.99894e-07	-1.57363	-0.657676
133905027	chr9:133905027:G:A	1.55754e-08	-1.33252	-4.23322e-10	9.62773e-09	-1.46112	-4.23322e-10	1.52587e-06	-1.45191	-4.23322e-10
133905072	chr9:133905072:A:G	1.39738e-08	-1.90926e-10	-1.44103	9.86736e-09	-1.90926e-10	-1.43653	1.54293e-06	-1.90926e-10	-1.44079
133905305	chr9:133905305:G:A	1.24726e-08	-1.55468	-4.23322e-10	8.93473e-09	-1.53582	-4.23322e-10	1.5033e-06	-1.46681	-4.23322e-10
133905329	chr9:133905329:G:A	4.34497e-09	-1.74032	-0.868865	4.98129e-09	-1.72157	-0.398503	4.62662e-07	-1.7426	-0.902633
133905404	chr9:133905404:C:G	3.31717e-09	-1.44877	-1.43032	2.94899e-09	-1.2034	-1.4409	4.12331e-07	-1.33392	-1.42648
133905443	chr9:133905443:A:C	2.14177e-08	-1.90926e-10	-1.01399	1.55642e-08	-1.90926e-10	-0.980792	2.33449e-06	-1.90926e-10	-1.02668
133905719	chr9:133905719:A:G	3.20061e-09	-1.80855	-1.10632	2.51606e-09	-1.82061	-0.98246	3.54851e-07	-1.80388	-1.10665
133905723	chr9:133905723:C:A	3.11854e-09	-1.81889	-1.12196	2.66807e-09	-1.82611	-0.918294	3.43131e-07	-1.81601	-1.12811
133905896	chr9:133905896:C:T	4.78875e-09	-1.07249	-1.43944	3.72513e-09	-0.968622	-1.44204	5.39902e-07	-1.05169	-1.43916
133906191	chr9:133906191:G:A	1.40039e-08	-1.90926e-10	-1.43888	9.93725e-09	-1.90926e-10	-1.42947	1.54584e-06	-1.90926e-10	-1.43891
133906197	chr9:133906197:T:C	3.15964e-09	-1.5675	-1.36025	2.21327e-09	-1.6098	-1.32149	3.49875e-07	-1.56174	-1.36292
133906267	chr9:133906267:T:C	6.63992e-08	0.987734	-0.870257	6.94386e-08	1.20709	-0.69241	5.75827e-06	0.753671	-0.877511
133906291	chr9:133906291:G:A	2.56943e-08	-1.90926e-10	-0.831937	2.32347e-08	-1.90926e-10	-0.580116	2.80314e-06	-1.90926e-10	-0.843737
133906310	chr9:133906310:G:A	1.1034e-08	-0.37944	-1.29778	9.59261e-09	-0.236294	-1.22848	1.17632e-06	-0.414443	-1.29765
133906442	chr9:133906442:C:T	1.73441e-07	2.09869	-1.02106	1.74549e-07	2.43276	-0.996316	2.025e-05	2.14577	-1.01209
133906525	chr9:133906525:G:A	1.60677e-08	-1.90926e-10	-1.3014	1.16748e-08	-1.90926e-10	-1.26833	1.77054e-06	-1.90926e-10	-1.30319
133906896	chr9:133906896:G:A	4.25529e-09	-1.78785	-0.842198	3.48414e-09	-1.78451	-0.69303	4.86409e-07	-1.75969	-0.835495
133906924	chr9:133906924:G:A	3.15061e-08	-1.90926e-10	-0.628025	2.51745e-08	-1.90926e-10	-0.499931	3.48281e-06	-1.90926e-10	-0.626636
133906928	chr9:133906928:T:C	3.14791e-08	-1.90926e-10	-0.628886	2.51562e-08	-1.90926e-10	-0.500661	3.47978e-06	-1.90926e-10	-0.627508
133907106	chr9:133907106:C:T	9.02898e-08	-1.90926e-10	0.424817	9.43331e-08	-1.90926e-10	0.821069	9.87297e-06	-1.90926e-10	0.415325
133907134	chr9:133907134:G:A	3.47194e-09	-1.65121	-1.18228	3.56375e-09	-1.61001	-0.844939	3.73432e-07	-1.65522	-1.20428
133907142	chr9:133907142:C:A	1.4052e-08	-1.90926e-10	-1.43544	9.92898e-09	-1.90926e-10	-1.43031	1.54885e-06	-1.90926e-10	-1.43696
133907200	chr9:133907200:C:T	4.13424e-08	-1.57814	1.22182	5.3297e-08	-1.56849	1.8186	4.52648e-06	-1.58216	1.21763
133907203	chr9:133907203:C:T	3.14656e-08	-1.90926e-10	-0.629314	2.51391e-08	-1.90926e-10	-0.50134	3.47833e-06	-1.90926e-10	-0.627925
133907226	chr9:133907226:C:T	6.12285e-08	-1.37909	1.41549	7.72522e-08	-1.38489	2.0062	7.57442e-06	-1.25357	1.40387
133907234	chr9:133907234:A:C	5.96852e-08	-1.4418	1.45267	7.58471e-08	-1.44443	2.04739	7.33343e-06	-1.32311	1.44107
133907236	chr9:133907236:A:G	5.72217e-08	-1.43769	1.40641	7.23802e-08	-1.44027	1.99644	7.0355e-06	-1.31836	1.39486
133907417	chr9:133907417:C:G	2.53092e-08	-1.90926e-10	-0.847039	1.98727e-08	-1.90926e-10	-0.736416	2.77933e-06	-1.90926e-10	-0.852266
133907424	chr9:133907424:C:T	3.17291e-08	-1.90926e-10	-0.620973	2.53656e-08	-1.90926e-10	-0.492369	3.50748e-06	-1.90926e-10	-0.619577
133907533	chr9:133907533:C:T	3.02102e-08	-1.90926e-10	-0.670027	2.2464e-08	-1.90926e-10	-0.613849	3.35959e-06	-1.90926e-10	-0.662657
133907565	chr9:133907565:A:G	4.72196e-08	0.809804	-1.0332	4.6843e-08	0.985301	-0.864264	5.31921e-06	0.837062	-1.04021
133907580	chr9:133907580:A:C	3.20721e-08	-1.90926e-10	-0.610221	2.56467e-08	-1.90926e-10	-0.481348	3.54487e-06	-1.90926e-10	-0.608974
133907609	chr9:133907609:T:C	3.21791e-08	-1.90926e-10	-0.606891	2.57378e-08	-1.90926e-10	-0.477804	3.55667e-06	-1.90926e-10	-0.605652
133907629	chr9:133907629:G:A	3.21791e-08	-1.90926e-10	-0.606891	2.57378e-08	-1.90926e-10	-0.477804	3.55667e-06	-1.90926e-10	-0.605652
133907656	chr9:133907656:C:T	3.21791e-08	-1.90926e-10	-0.606891	2.57378e-08	-1.90926e-10	-0.477804	3.55667e-06	-1.90926e-10	-0.605652
133907685	chr9:133907685:T:C	3.2241e-08	-1.90926e-10	-0.60497	2.57872e-08	-1.90926e-10	-0.475885	3.56301e-06	-1.90926e-10	-0.603869
133907696	chr9:133907696:C:T	2.86024e-09	-1.7094	-1.31791	3.03032e-09	-1.51216	-1.10494	3.43533e-07	-1.62746	-1.31549
133907786	chr9:133907786:C:T	3.21791e-08	-1.90926e-10	-0.606891	2.57378e-08	-1.90926e-10	-0.477804	3.55667e-06	-1.90926e-10	-0.605652
133907791	chr9:133907791:A:G	7.84617e-08	-1.90926e-10	0.284403	8.09184e-08	-1.90926e-10	0.667677	8.58732e-06	-1.90926e-10	0.275811
133908199	chr9:133908199:G:C	3.45894e-08	-1.90926e-10	-0.53466	2.78577e-08	-1.90926e-10	-0.398655	3.82264e-06	-1.90926e-10	-0.533535
133908413	chr9:133908413:C:T	2.31915e-09	-1.812	-1.42501	1.66258e-09	-1.8111	-1.40629	2.62055e-07	-1.78989	-1.42379
133908469	chr9:133908469:T:C	2.99543e-08	-1.90926e-10	-0.678534	2.37901e-08	-1.90926e-10	-0.556494	3.31013e-06	-1.90926e-10	-0.677489
133908569	chr9:133908569:C:T	1.0145e-08	-1.76123	-4.23322e-10	7.22355e-09	-1.74842	-4.23322e-10	1.11482e-06	-1.76579	-4.23322e-10
133908640	chr9:133908640:C:T	2.4056e-09	-1.803	-1.39741	1.66345e-09	-1.80283	-1.41404	2.72909e-07	-1.7748	-1.3983
133908641	chr9:133908641:G:A	1.4106e-08	-1.90926e-10	-1.43161	1.02364e-08	-1.90926e-10	-1.39981	1.55785e-06	-1.90926e-10	-1.43117
133908656	chr9:133908656:A:G	3.12744e-08	-1.90926e-10	-0.635408	2.49475e-08	-1.90926e-10	-0.508991	3.45607e-06	-1.90926e-10	-0.634343
133908682	chr9:133908682:T:C	1.04697e-08	-1.72972	-4.23322e-10	8.02229e-09	-1.64354	-4.23322e-10	1.22164e-06	-1.67429	-4.23322e-10
133908753	chr9:133908753:G:A	2.38073e-08	-1.90926e-10	-0.908218	1.83e-08	-1.90926e-10	-0.818862	2.59815e-06	-1.90926e-10	-0.919675
133908762	chr9:133908762:G:A	3.03836e-08	-1.90926e-10	-0.664304	2.4159e-08	-1.90926e-10	-0.541105	3.35858e-06	-1.90926e-10	-0.662957
133908776	chr9:133908776:G:T	3.12628e-08	-1.90926e-10	-0.635781	2.49366e-08	-1.90926e-10	-0.509426	3.45475e-06	-1.90926e-10	-0.634727
133908803	chr9:133908803:C:T	3.12628e-08	-1.90926e-10	-0.635781	2.49366e-08	-1.90926e-10	-0.509426	3.45475e-06	-1.90926e-10	-0.634727
133908857	chr9:133908857:T:C	2.45772e-08	0.146844	-1.02323	2.01978e-08	0.317109	-1.0373	3.23451e-06	0.315985	-1.01658
133908898	chr9:133908898:C:A	3.24073e-08	-1.90926e-10	-0.599823	2.59454e-08	-1.90926e-10	-0.469768	3.58245e-06	-1.90926e-10	-0.59843
133908927	chr9:133908927:G:A	3.12534e-08	-1.90926e-10	-0.636081	2.49534e-08	-1.90926e-10	-0.508754	3.45478e-06	-1.90926e-10	-0.634718
133908931	chr9:133908931:C:T	1.57295e-08	-1.90926e-10	-1.32267	1.1466e-08	-1.90926e-10	-1.28638	1.72859e-06	-1.90926e-10	-1.32717
133909016	chr9:133909016:C:T	3.14772e-08	-1.90926e-10	-0.628945	2.50907e-08	-1.90926e-10	-0.503267	3.47821e-06	-1.90926e-10	-0.627957
133909095	chr9:133909095:T:C	2.28122e-08	0.0775037	-1.02841	1.86831e-08	0.242862	-1.041	2.98864e-06	0.243217	-1.02288
133909179	chr9:133909179:G:GA	3.13388e-08	-1.90926e-10	-0.633352	2.52879e-08	-1.90926e-10	-0.495437	3.46007e-06	-1.90926e-10	-0.633188
133909275	chr9:133909275:G:A	1.43406e-08	-1.90926e-10	-1.41511	9.98106e-09	-1.90926e-10	-1.42507	1.58253e-06	-1.90926e-10	-1.41545
133909527	chr9:133909527:C:T	1.80285e-08	-1.90926e-10	-1.18626	1.36809e-08	-1.90926e-10	-1.10977	1.97558e-06	-1.90926e-10	-1.19362
133909659	chr9:133909659:TC:T	3.97478e-09	-1.37098	-1.32726	3.1377e-09	-1.33687	-1.24541	4.62828e-07	-1.31391	-1.33097
133909661	chr9:133909661:C:T	3.95513e-09	-1.37092	-1.33228	3.11246e-09	-1.33767	-1.25268	4.60276e-07	-1.31457	-1.33583
133909863	chr9:133909863:G:A	3.2493e-08	-1.90926e-10	-0.597185	2.60183e-08	-1.90926e-10	-0.466963	3.59173e-06	-1.90926e-10	-0.595841
133909889	chr9:133909889:T:C	3.22096e-08	-1.90926e-10	-0.605944	2.57751e-08	-1.90926e-10	-0.476354	3.56056e-06	-1.90926e-10	-0.604558
133909930	chr9:133909930:G:T	3.23e-08	-1.90926e-10	-0.603142	2.58504e-08	-1.90926e-10	-0.473439	3.57049e-06	-1.90926e-10	-0.601774
133910109	chr9:133910109:C:T	3.17712e-09	-1.81725	-1.10498	2.53407e-09	-1.81791	-0.978025	3.53824e-07	-1.8067	-1.10673
133910282	chr9:133910282:C:T	1.4346e-08	-1.90926e-10	-1.41474	9.97151e-09	-1.90926e-10	-1.42603	1.59211e-06	-1.90926e-10	-1.40942
133910299	chr9:133910299:G:T	3.24361e-08	-1.90926e-10	-0.598935	2.59712e-08	-1.90926e-10	-0.468776	3.58559e-06	-1.90926e-10	-0.597553
133910353	chr9:133910353:C:T	5.21048e-09	-1.82681	-0.600726	4.63451e-09	-1.82702	-0.365217	5.76122e-07	-1.82271	-0.603204
133910406	chr9:133910406:G:C	3.24073e-08	-1.90926e-10	-0.599823	2.59454e-08	-1.90926e-10	-0.469768	3.58245e-06	-1.90926e-10	-0.59843
133910418	chr9:133910418:G:A	3.27453e-09	-1.616	-1.27603	2.1847e-09	-1.63491	-1.30937	3.69269e-07	-1.59863	-1.27207
133910428	chr9:133910428:C:G	3.84846e-09	-1.4138	-1.31674	3.04857e-09	-1.38132	-1.22978	4.46482e-07	-1.35908	-1.32175
133910478	chr9:133910478:T:C	4.256e-09	-1.38384	-1.24604	3.42181e-09	-1.35148	-1.14412	4.94896e-07	-1.32712	-1.25077
133910484	chr9:133910484:G:A	1.56237e-08	-1.90926e-10	-1.32942	1.05997e-08	-1.90926e-10	-1.36494	1.74858e-06	-1.90926e-10	-1.31567
133910538	chr9:133910538:C:T	1.43806e-08	-1.90926e-10	-1.41232	9.99005e-09	-1.90926e-10	-1.42417	1.59629e-06	-1.90926e-10	-1.40679
133910549	chr9:133910549:A:G	3.24346e-08	-1.90926e-10	-0.598984	2.5926e-08	-1.90926e-10	-0.470516	3.58612e-06	-1.90926e-10	-0.597406
133910692	chr9:133910692:C:T	3.15885e-08	-1.90926e-10	-0.625415	2.52729e-08	-1.90926e-10	-0.496032	3.49264e-06	-1.90926e-10	-0.623818
133910772	chr9:133910772:C:T	7.3449e-08	-1.90926e-10	0.218384	7.60249e-08	-1.90926e-10	0.605298	8.03973e-06	-1.90926e-10	0.20992
133910791	chr9:133910791:C:T	1.7476e-07	2.45033	-1.36512	1.74989e-07	2.79838	-1.35942	1.99177e-05	2.47834	-1.36121
133910802	chr9:133910802:C:T	2.54863e-09	-1.70357	-1.43908	1.75615e-09	-1.74405	-1.41859	2.81784e-07	-1.70163	-1.43946
133910893	chr9:133910893:A:G	1.89353e-08	-1.90926e-10	-1.13718	1.27397e-08	-1.90926e-10	-1.18104	2.09009e-06	-1.90926e-10	-1.13727
133911052	chr9:133911052:G:A	2.12012e-08	0.414789	-1.43894	1.80866e-08	0.60298	-1.43357	2.75174e-06	0.577274	-1.43952
133911165	chr9:133911165:C:T	3.41933e-09	-1.80887	-1.03989	2.6901e-09	-1.80722	-0.928969	3.86639e-07	-1.78739	-1.03735
133911367	chr9:133911367:G:A	1.42796e-08	-1.90926e-10	-1.41937	1.01668e-08	-1.90926e-10	-1.40664	1.5771e-06	-1.90926e-10	-1.41889
133911540	chr9:133911540:C:G	9.27153e-08	-1.90926e-10	0.451326	9.83767e-08	-1.90926e-10	0.863041	1.00576e-05	-1.90926e-10	0.433855
133911600	chr9:133911600:C:T	8.72055e-08	-1.90926e-10	0.390059	8.63224e-08	-1.90926e-10	0.732325	9.52795e-06	-1.90926e-10	0.379754
133912348	chr9:133912348:G:A	2.77158e-09	-1.80413	-1.25466	2.15166e-09	-1.80638	-1.15314	3.00964e-07	-1.81787	-1.25737
133912354	chr9:133912354:A:G	1.98738e-08	-1.90926e-10	-1.08881	1.52429e-08	-1.90926e-10	-1.00165	2.19614e-06	-1.90926e-10	-1.08777
133912699	chr9:133912699:T:C	1.46865e-08	-1.90926e-10	-1.39128	1.01261e-08	-1.90926e-10	-1.41065	1.61922e-06	-1.90926e-10	-1.39253
133912839	chr9:133912839:G:A	1.70771e-08	-1.90926e-10	-1.24047	1.13633e-08	-1.90926e-10	-1.29537	1.87752e-06	-1.90926e-10	-1.24453
133913079	chr9:133913079:G:C	1.36786e-08	-1.46237	-4.23322e-10	1.01452e-08	-1.40877	-4.23322e-10	1.5296e-06	-1.44947	-4.23322e-10
133913244	chr9:133913244:C:T	1.51863e-08	-1.90926e-10	-1.35781	1.14196e-08	-1.90926e-10	-1.29044	1.66868e-06	-1.90926e-10	-1.36244
133913247	chr9:133913247:C:A	1.46043e-08	-1.90926e-10	-1.39689	1.03836e-08	-1.90926e-10	-1.38554	1.60594e-06	-1.90926e-10	-1.40076
133913394	chr9:133913394:G:A	4.30681e-07	3.27301	-1.28585	4.64031e-07	3.69426	-1.28007	4.99138e-05	3.31251	-1.27669
133913431	chr9:133913431:G:A	4.48286e-09	-1.20427	-1.37368	3.72024e-09	-1.02324	-1.38873	5.25633e-07	-1.15122	-1.36641
133913613	chr9:133913613:G:A	3.04827e-08	-1.90926e-10	-0.66105	2.62975e-08	-1.90926e-10	-0.456289	3.39352e-06	-1.90926e-10	-0.652607
133913704	chr9:133913704:G:A	4.29312e-07	-1.90926e-10	1.98398	3.16455e-07	-1.90926e-10	2.03142	4.64713e-05	-1.90926e-10	1.96436
133913757	chr9:133913757:G:A	7.84686e-09	-1.76953	-0.248562	7.08919e-09	-1.72431	-0.0428867	8.60492e-07	-1.7789	-0.245831
133913784	chr9:133913784:G:A	1.48869e-08	-1.90926e-10	-1.37773	1.11757e-08	-1.90926e-10	-1.31202	1.6393e-06	-1.90926e-10	-1.3802
133914031	chr9:133914031:G:A	2.9855e-09	-1.76118	-1.22326	2.3621e-09	-1.70988	-1.15633	3.25748e-07	-1.77167	-1.22443
133914054	chr9:133914054:C:T	4.83941e-09	-1.72978	-0.771632	5.06388e-09	-1.66901	-0.434619	5.25059e-07	-1.74499	-0.773733
133914059	chr9:133914059:C:T	1.49588e-08	-1.90926e-10	-1.37291	1.03119e-08	-1.90926e-10	-1.39247	1.66357e-06	-1.90926e-10	-1.36551
133914441	chr9:133914441:G:A	3.68865e-09	-1.63976	-1.13319	3.63289e-09	-1.63109	-0.804647	4.0022e-07	-1.63655	-1.15367
133914542	chr9:133914542:A:G	1.44195e-08	-0.0868399	-1.32279	1.27167e-08	0.120504	-1.30335	1.65724e-06	-0.0549883	-1.31433
133914565	chr9:133914565:G:A	1.43299e-08	-1.90926e-10	-1.41586	1.02787e-08	-1.90926e-10	-1.39569	1.57785e-06	-1.90926e-10	-1.41841
133914981	chr9:133914981:A:G	1.07708e-07	1.95044	-1.34922	1.11543e-07	2.3205	-1.33185	1.30297e-05	2.03307	-1.34031
133915186	chr9:133915186:G:A	1.90983e-08	-1.12861	-4.23322e-10	1.32352e-08	-1.14288	-4.23322e-10	2.12463e-06	-1.12088	-4.23322e-10
133915211	chr9:133915211:T:C	1.40217e-08	-1.90926e-10	-1.4376	9.90154e-09	-1.90926e-10	-1.43307	1.54732e-06	-1.90926e-10	-1.43795
133915383	chr9:133915383:T:C	4.14529e-09	-1.22843	-1.42781	2.67357e-09	-1.31589	-1.42646	4.16445e-07	-1.32179	-1.42868
133915428	chr9:133915428:C:T	2.09534e-08	-1.90926e-10	-1.03591	1.57223e-08	-1.90926e-10	-0.970682	2.297e-06	-1.90926e-10	-1.04287
133915498	chr9:133915498:G:A	2.10736e-08	-1.90926e-10	-1.03019	1.58242e-08	-1.90926e-10	-0.964225	2.30987e-06	-1.90926e-10	-1.03729
133915635	chr9:133915635:C:T	3.02299e-09	-1.53076	-1.4412	2.75162e-09	-1.27139	-1.44218	3.77428e-07	-1.40717	-1.44168
133915709	chr9:133915709:C:T	2.20917e-08	-1.90926e-10	-0.983008	1.80941e-08	-1.90926e-10	-0.830176	2.40644e-06	-1.90926e-10	-0.996329
133915710	chr9:133915710:G:A	3.40642e-08	-1.54997	1.00001	4.93574e-08	-1.44353	1.61685	3.61397e-06	-1.57331	0.983639
133915853	chr9:133915853:A:G	1.11946e-08	-1.02701	-0.635764	1.06392e-08	-1.02825	-0.33297	1.00558e-06	-1.20786	-0.661053
133915883	chr9:133915883:A:G	4.12021e-09	-1.6798	-0.982505	3.15294e-09	-1.72989	-0.847539	4.79563e-07	-1.62696	-0.982397
133915904	chr9:133915904:A:C	3.80075e-08	-1.90926e-10	-0.440424	3.43776e-08	-1.90926e-10	-0.188358	4.27867e-06	-1.90926e-10	-0.420833
133915924	chr9:133915924:C:T	1.63816e-08	-1.32554	0.0434973	1.69628e-08	-1.33509	0.440354	2.1586e-06	-1.13081	0.0257973
133915989	chr9:133915989:C:T	3.51022e-08	-1.90926e-10	-0.519945	3.61606e-08	-1.90926e-10	-0.137793	3.85872e-06	-1.90926e-10	-0.524139
133916096	chr9:133916096:C:T	9.61855e-09	-1.81451	-4.23322e-10	6.81571e-09	-1.80653	-4.23322e-10	1.06015e-06	-1.81607	-4.23322e-10
133916137	chr9:133916137:G:A	3.25088e-08	-1.90926e-10	-0.596697	2.84664e-08	-1.90926e-10	-0.377038	3.51637e-06	-1.90926e-10	-0.617047
133916268	chr9:133916268:A:G	3.97222e-09	-1.67712	-1.02176	3.0289e-09	-1.72878	-0.888786	4.6314e-07	-1.62283	-1.02137
133916412	chr9:133916412:C:T	2.04217e-08	-1.90926e-10	-1.06161	1.99849e-08	-1.90926e-10	-0.730788	2.24899e-06	-1.90926e-10	-1.06399
133916533	chr9:133916533:A:C	3.06755e-09	-1.82798	-1.12934	2.36907e-09	-1.82783	-1.03543	3.40167e-07	-1.82757	-1.12522
133916810	chr9:133916810:AG:A	2.12949e-08	-0.15823	-0.86151	3.08088e-08	0.164834	-0.462796	1.97922e-06	-0.306617	-0.885158
133916864	chr9:133916864:C:T	1.40547e-08	-1.90926e-10	-1.43525	1.07078e-08	-1.90926e-10	-1.35479	1.54775e-06	-1.90926e-10	-1.43767
133917045	chr9:133917045:T:C	4.64444e-09	-1.82384	-0.718698	5.58008e-09	-1.80503	-0.201534	5.04794e-07	-1.8264	-0.731684
133917147	chr9:133917147:A:G	5.63842e-09	-1.66336	-0.685242	4.57203e-09	-1.7153	-0.490508	6.69204e-07	-1.59369	-0.682452
133917159	chr9:133917159:G:C	3.09037e-09	-1.51036	-1.43955	1.94977e-09	-1.61586	-1.44218	3.51163e-07	-1.48117	-1.43981
133917322	chr9:133917322:C:T	4.65952e-09	-1.82355	-0.715749	5.58056e-09	-1.80468	-0.201796	5.06413e-07	-1.82656	-0.728316
133917390	chr9:133917390:T:C	1.72476e-08	-1.90926e-10	-1.23053	1.12797e-08	-1.90926e-10	-1.30276	1.93538e-06	-1.90926e-10	-1.21417
133917559	chr9:133917559:G:A	4.33813e-09	-1.8209	-0.789866	5.0903e-09	-1.79883	-0.299601	4.70053e-07	-1.82756	-0.801825
133917625	chr9:133917625:C:T	1.42608e-08	-1.90926e-10	-1.42069	1.01109e-08	-1.90926e-10	-1.41215	1.57304e-06	-1.90926e-10	-1.42146
133917627	chr9:133917627:T:A	1.42742e-08	-1.90926e-10	-1.41975	1.01221e-08	-1.90926e-10	-1.41104	1.5745e-06	-1.90926e-10	-1.42054
133917718	chr9:133917718:T:C	1.64687e-08	-1.90926e-10	-1.27675	1.34435e-08	-1.90926e-10	-1.12727	1.80854e-06	-1.90926e-10	-1.28195
133917829	chr9:133917829:G:T	1.48308e-08	-1.90926e-10	-1.3815	1.15359e-08	-1.90926e-10	-1.2803	1.63121e-06	-1.90926e-10	-1.38515
133918228	chr9:133918228:G:A	1.54e-08	-1.90926e-10	-1.34384	1.12749e-08	-1.90926e-10	-1.30318	1.70122e-06	-1.90926e-10	-1.34313
133918274	chr9:133918274:C:G	7.65901e-09	-0.868576	-1.17375	7.33646e-09	-0.775735	-0.957172	8.63039e-07	-0.850204	-1.17157
133918383	chr9:133918383:G:A	5.80084e-08	-1.42543	1.40781	1.1369e-07	-1.44683	2.45454	8.11357e-06	-1.18887	1.40793
133918397	chr9:133918397:C:A	1.4573e-08	-1.90926e-10	-1.39904	1.04924e-08	-1.90926e-10	-1.37511	1.60463e-06	-1.90926e-10	-1.40158
133918627	chr9:133918627:A:G	6.16958e-08	-1.90926e-10	0.0440075	6.18025e-08	-1.90926e-10	0.39818	6.99217e-06	-1.90926e-10	0.0703148
133918700	chr9:133918700:C:G	7.58594e-08	-1.90926e-10	0.250674	7.36284e-08	-1.90926e-10	0.573267	8.60388e-06	-1.90926e-10	0.277737
133918921	chr9:133918921:G:A	1.60739e-08	-1.90926e-10	-1.30101	1.17397e-08	-1.90926e-10	-1.26278	1.7627e-06	-1.90926e-10	-1.30763
133919069	chr9:133919069:G:A	1.74232e-08	-1.90926e-10	-1.2204	1.27664e-08	-1.90926e-10	-1.17895	1.91453e-06	-1.90926e-10	-1.225
133919653	chr9:133919653:A:C	1.41436e-08	-1.90926e-10	-1.42895	1.00917e-08	-1.90926e-10	-1.41405	1.56194e-06	-1.90926e-10	-1.42855
133919712	chr9:133919712:T:C	1.78159e-08	-1.90926e-10	-1.19812	1.31606e-08	-1.90926e-10	-1.14854	1.95609e-06	-1.90926e-10	-1.20353
133919815	chr9:133919815:G:A	1.4018e-08	-1.90926e-10	-1.43786	9.99115e-09	-1.90926e-10	-1.42406	1.54616e-06	-1.90926e-10	-1.4387
133919827	chr9:133919827:C:T	1.39669e-08	-1.90926e-10	-1.44152	9.89795e-09	-1.90926e-10	-1.43344	1.54131e-06	-1.90926e-10	-1.44185
133919851	chr9:133919851:C:T	3.48275e-09	-1.59189	-1.2385	2.52646e-09	-1.62279	-1.17616	3.68371e-07	-1.627	-1.24615
133920017	chr9:133920017:G:C	2.24905e-08	-1.90926e-10	-0.965116	1.41879e-08	-1.90926e-10	-1.07337	2.53971e-06	-1.90926e-10	-0.942425
133920264	chr9:133920264:C:G	4.66242e-09	-1.57107	-0.967599	3.53208e-09	-1.63475	-0.829126	5.61042e-07	-1.48811	-0.96432
133920289	chr9:133920289:C:T	1.60001e-08	-1.90926e-10	-1.30561	1.17556e-08	-1.90926e-10	-1.26144	1.76707e-06	-1.90926e-10	-1.30515
133920567	chr9:133920567:G:A	1.87141e-08	-1.90926e-10	-1.14893	1.38836e-08	-1.90926e-10	-1.09505	2.05356e-06	-1.90926e-10	-1.1549
133920648	chr9:133920648:C:T	1.51884e-08	-1.90926e-10	-1.35767	1.01298e-08	-1.90926e-10	-1.41029	1.69407e-06	-1.90926e-10	-1.34734
133920750	chr9:133920750:T:C	2.73963e-08	0.622432	-1.39023	2.57237e-08	0.898295	-1.37665	3.21627e-06	0.677914	-1.38417
133920902	chr9:133920902:C:T	3.22429e-09	-1.82749	-1.08001	2.88841e-09	-1.82159	-0.843467	3.63557e-07	-1.79806	-1.08824
133921074	chr9:133921074:T:C	1.19197e-08	-1.60002	-4.23322e-10	9.42689e-09	-1.4822	-4.23322e-10	1.28415e-06	-1.62438	-4.23322e-10
133921575	chr9:133921575:G:A	2.42969e-08	-1.90926e-10	-0.887859	1.99833e-08	-1.90926e-10	-0.730867	2.6394e-06	-1.90926e-10	-0.903926
133922030	chr9:133922030:G:A	4.21765e-09	-1.50324	-1.13569	3.12868e-09	-1.56999	-1.01516	5.11177e-07	-1.41197	-1.13355
133922041	chr9:133922041:A:G	3.65859e-09	-1.64017	-1.14096	3.62116e-09	-1.62338	-0.815588	3.94191e-07	-1.64944	-1.15595
133922047	chr9:133922047:G:A	6.4608e-09	-0.957067	-1.25539	8.34879e-09	-0.485223	-1.11842	9.68683e-07	-0.641182	-1.26511
133922131	chr9:133922131:C:T	6.53862e-09	-0.951276	-1.24921	8.57164e-09	-0.468747	-1.10856	9.83531e-07	-0.631936	-1.25915
133922134	chr9:133922134:C:T	6.34134e-09	-0.982684	-1.24843	8.2621e-09	-0.506616	-1.10747	9.4864e-07	-0.668924	-1.25828
133922136	chr9:133922136:G:T	6.54604e-09	-0.949685	-1.24966	8.58312e-09	-0.466807	-1.10916	9.849e-07	-0.6301	-1.25959
133922444	chr9:133922444:G:T	9.51467e-09	-1.82537	-4.23322e-10	6.69635e-09	-1.8242	-4.23322e-10	1.06317e-06	-1.81322	-4.23322e-10
133922613	chr9:133922613:A:C	1.47374e-08	-1.90926e-10	-1.38782	1.07025e-08	-1.90926e-10	-1.35529	1.623e-06	-1.90926e-10	-1.3902
133922733	chr9:133922733:C:T	7.69021e-08	-1.90926e-10	0.264325	7.46573e-08	-1.90926e-10	0.587145	8.72292e-06	-1.90926e-10	0.291478
133922823	chr9:133922823:C:T	1.8505e-08	-1.90926e-10	-1.16017	1.37871e-08	-1.90926e-10	-1.10203	2.0492e-06	-1.90926e-10	-1.15702
133922824	chr9:133922824:G:A	1.29495e-08	-1.51715	-4.23322e-10	8.81749e-09	-1.54903	-4.23322e-10	1.32765e-06	-1.59106	-4.23322e-10
133922850	chr9:133922850:G:A	4.23249e-09	-1.65136	-0.98406	3.05001e-09	-1.69963	-0.910988	4.32543e-07	-1.71634	-0.996212
133922851	chr9:133922851:A:G	1.73654e-08	-1.60089	0.377158	2.57413e-08	-1.46753	0.989861	2.17244e-06	-1.47406	0.375441
133923276	chr9:133923276:G:A	1.59475e-08	-1.90926e-10	-1.30891	1.28579e-08	-1.90926e-10	-1.1718	1.7479e-06	-1.90926e-10	-1.31606
133923476	chr9:133923476:T:C	2.14757e-08	-1.01128	-4.23322e-10	1.33259e-08	-1.13606	-4.23322e-10	2.22204e-06	-1.07605	-4.23322e-10
133923705	chr9:133923705:G:A	1.55191e-08	-1.90926e-10	-1.33614	1.14525e-08	-1.90926e-10	-1.28756	1.72014e-06	-1.90926e-10	-1.33207
133923780	chr9:133923780:G:A	3.5433e-09	-1.81403	-0.999116	3.54987e-09	-1.81118	-0.647672	3.83028e-07	-1.82292	-1.0112
133923849	chr9:133923849:G:A	1.85689e-08	-1.90926e-10	-1.15672	1.20039e-08	-1.90926e-10	-1.24053	2.08778e-06	-1.90926e-10	-1.13837
133923925	chr9:133923925:G:A	1.51337e-08	-1.90926e-10	-1.36129	1.03804e-08	-1.90926e-10	-1.38584	1.67849e-06	-1.90926e-10	-1.35658
133923940	chr9:133923940:A:G	4.45422e-09	-1.43419	-1.15016	3.30597e-09	-1.51033	-1.01971	5.458e-07	-1.33159	-1.14839
133924012	chr9:133924012:G:A	1.83909e-08	-1.90926e-10	-1.16635	1.19067e-08	-1.90926e-10	-1.24866	2.06706e-06	-1.90926e-10	-1.14835
133924017	chr9:133924017:G:A	1.90748e-08	-1.69859	0.568745	2.32289e-08	-1.68447	1.10411	1.93191e-06	-1.75273	0.536764
133924091	chr9:133924091:T:C	3.42699e-08	-1.90926e-10	-0.54394	2.14143e-08	-1.90926e-10	-0.661703	3.80207e-06	-1.90926e-10	-0.53893
133924183	chr9:133924183:A:G	1.17232e-08	-1.61663	-4.23322e-10	7.31175e-09	-1.73628	-4.23322e-10	1.26542e-06	-1.63907	-4.23322e-10
133924260	chr9:133924260:G:A	4.08975e-09	-1.73479	-0.93494	3.32698e-09	-1.73545	-0.788246	4.48856e-07	-1.73726	-0.938272
133924454	chr9:133924454:C:T	1.51465e-08	-1.90926e-10	-1.36044	1.04879e-08	-1.90926e-10	-1.37554	1.6768e-06	-1.90926e-10	-1.35759
133924556	chr9:133924556:G:A	1.48471e-08	-1.90926e-10	-1.38041	1.0179e-08	-1.90926e-10	-1.40544	1.64715e-06	-1.90926e-10	-1.37543
133924625	chr9:133924625:C:T	1.53664e-08	-1.90926e-10	-1.34602	1.18523e-08	-1.90926e-10	-1.25324	1.68112e-06	-1.90926e-10	-1.35502
133924882	chr9:133924882:G:A	1.80066e-08	-1.90926e-10	-1.18747	1.25882e-08	-1.90926e-10	-1.193	1.99109e-06	-1.90926e-10	-1.18579
133924997	chr9:133924997:T:A	9.68244e-09	-1.34789	-0.46	1.34848e-08	-1.19056	0.0663515	1.1147e-06	-1.28339	-0.482502
133925148	chr9:133925148:G:A	1.61015e-08	-1.90926e-10	-1.2993	1.09738e-08	-1.90926e-10	-1.33025	1.77398e-06	-1.90926e-10	-1.30125
133925160	chr9:133925160:T:C	2.38047e-09	-1.78324	-1.42767	1.76819e-09	-1.7197	-1.43611	2.72384e-07	-1.75398	-1.42104
133925252	chr9:133925252:T:C	1.82194e-08	-1.90926e-10	-1.17572	1.43746e-08	-1.90926e-10	-1.0603	1.9793e-06	-1.90926e-10	-1.19173
133925337	chr9:133925337:T:C	1.19827e-07	-1.43261	2.14045	6.494e-08	-1.63117	2.07887	1.35462e-05	-1.45361	2.18524
133925368	chr9:133925368:C:A	4.46125e-08	-1.59037	1.31018	2.55323e-08	-1.73524	1.24942	5.05422e-06	-1.6093	1.35505
133925373	chr9:133925373:C:T	2.11686e-08	-1.90926e-10	-1.02569	1.35304e-08	-1.90926e-10	-1.12082	2.35444e-06	-1.90926e-10	-1.01817
133925428	chr9:133925428:A:G	2.59069e-07	-1.70382	3.18271	1.49457e-07	-1.80084	3.08208	2.9462e-05	-1.71744	3.22606
133925513	chr9:133925513:T:C	1.64847e-07	-1.74019	2.767	1.11104e-07	-1.82021	2.80491	1.87173e-05	-1.76557	2.82055
133925526	chr9:133925526:G:T	5.84579e-09	-1.53511	-0.777379	5.52315e-09	-1.40453	-0.612283	7.26692e-07	-1.4069	-0.78683
133925567	chr9:133925567:C:T	2.5793e-09	-1.82422	-1.30647	1.71519e-09	-1.82799	-1.35825	2.94345e-07	-1.80559	-1.29189
133925576	chr9:133925576:A:G	4.27009e-09	-1.8277	-0.79887	2.27171e-09	-1.82785	-1.07738	4.85187e-07	-1.82586	-0.771832
133925578	chr9:133925578:T:A	1.36155e-07	-1.82598	2.66156	8.38471e-08	-1.80937	2.5126	1.56993e-05	-1.82775	2.70688
133925620	chr9:133925620:C:T	4.12819e-08	-1.80901	1.45123	2.29491e-08	-1.82577	1.23328	4.74184e-06	-1.81532	1.49727
133925656	chr9:133925656:G:A	3.51242e-08	-1.79978	1.28046	1.95066e-08	-1.8274	1.07239	4.02252e-06	-1.80845	1.32588
133925771	chr9:133925771:A:G	2.9938e-09	-1.69972	-1.28194	2.31501e-09	-1.59743	-1.28892	3.54448e-07	-1.62502	-1.28665
133925834	chr9:133925834:A:C	7.5316e-08	-1.90926e-10	0.243485	6.00048e-08	-1.90926e-10	0.368661	8.34077e-06	-1.90926e-10	0.24668
133926443	chr9:133926443:A:C	1.43625e-08	-1.90926e-10	-1.41359	1.04828e-08	-1.90926e-10	-1.37603	1.57722e-06	-1.90926e-10	-1.41881
133926991	chr9:133926991:G:A	1.58086e-08	-1.90926e-10	-1.31765	1.06474e-08	-1.90926e-10	-1.36044	1.74753e-06	-1.90926e-10	-1.31627
133927110	chr9:133927110:TG:T	3.53701e-08	-1.71462	1.20228	1.78013e-08	-1.80583	0.959338	4.04439e-06	-1.72624	1.2491
133927282	chr9:133927282:G:A	3.75038e-09	-1.75271	-1.00364	3.04688e-09	-1.68676	-0.924888	4.38111e-07	-1.69508	-1.00468
133927369	chr9:133927369:C:T	3.6499e-08	-1.72861	1.24768	1.84567e-08	-1.81181	1.00148	4.18738e-06	-1.73939	1.29699
133928105	chr9:133928105:G:A	3.13642e-09	-1.78434	-1.15079	2.04705e-09	-1.79741	-1.21196	3.56163e-07	-1.77702	-1.12982
133928226	chr9:133928226:T:C	1.5789e-08	-1.90926e-10	-1.3189	1.0383e-08	-1.90926e-10	-1.38559	1.75855e-06	-1.90926e-10	-1.30999
133928293	chr9:133928293:C:T	1.55795e-08	-1.90926e-10	-1.33225	1.02914e-08	-1.90926e-10	-1.39446	1.73442e-06	-1.90926e-10	-1.3238
133928385	chr9:133928385:C:T	1.54642e-08	-1.90926e-10	-1.33968	1.04735e-08	-1.90926e-10	-1.37692	1.70582e-06	-1.90926e-10	-1.34043
133928573	chr9:133928573:C:T	4.66237e-08	-1.90926e-10	-0.236099	3.70282e-08	-1.90926e-10	-0.114083	5.10816e-06	-1.90926e-10	-0.243636
133928952	chr9:133928952:G:A	4.64883e-08	-1.90926e-10	-0.239007	3.68941e-08	-1.90926e-10	-0.117711	5.09296e-06	-1.90926e-10	-0.246617
133929011	chr9:133929011:A:T	4.06866e-08	-1.72536	1.35305	2.04469e-08	-1.81353	1.1056	4.65138e-06	-1.74082	1.40351
133929054	chr9:133929054:G:T	1.85382e-08	-1.15837	-4.23322e-10	1.06889e-08	-1.35656	-4.23322e-10	2.11329e-06	-1.12623	-4.23322e-10
133929289	chr9:133929289:G:A	2.24559e-08	-1.90926e-10	-0.966654	1.47182e-08	-1.90926e-10	-1.03668	2.53699e-06	-1.90926e-10	-0.943498
133929446	chr9:133929446:G:T	1.39585e-08	-1.90926e-10	-1.44212	9.83404e-09	-1.90926e-10	-1.43991	1.54087e-06	-1.90926e-10	-1.44213
133929505	chr9:133929505:G:A	1.93399e-08	-1.90926e-10	-1.11604	1.34207e-08	-1.90926e-10	-1.12897	2.10893e-06	-1.90926e-10	-1.1283
133929534	chr9:133929534:G:A	1.93399e-08	-1.90926e-10	-1.11604	1.34207e-08	-1.90926e-10	-1.12897	2.10893e-06	-1.90926e-10	-1.1283
133929665	chr9:133929665:A:C	1.51499e-08	-1.90926e-10	-1.36022	1.09071e-08	-1.90926e-10	-1.33635	1.68285e-06	-1.90926e-10	-1.35399
133929726	chr9:133929726:C:T	1.31905e-08	-1.61054	0.111835	5.29458e-09	-1.76466	-0.294422	1.53115e-06	-1.61514	0.166684
133929870	chr9:133929870:G:C	3.40666e-09	-1.82761	-1.02486	3.71437e-09	-1.82799	-0.585569	3.66475e-07	-1.82606	-1.05224
133929924	chr9:133929924:T:C	1.61406e-07	0.709628	0.296086	5.81314e-08	0.232662	0.104281	1.71065e-05	0.637548	0.327436
133930098	chr9:133930098:C:A	2.45896e-08	-1.90926e-10	-0.875884	1.96111e-08	-1.90926e-10	-0.74967	2.68223e-06	-1.90926e-10	-0.887828
133930134	chr9:133930134:C:G	2.90389e-08	-1.90926e-10	-0.709573	1.8578e-08	-1.90926e-10	-0.803786	3.29509e-06	-1.90926e-10	-0.682042
133930236	chr9:133930236:C:T	4.27956e-08	-1.65432	1.33254	2.262e-08	-1.78223	1.1753	4.85077e-06	-1.68188	1.38654
133930305	chr9:133930305:C:T	3.89167e-08	-1.90926e-10	-0.416784	2.98907e-08	-1.90926e-10	-0.328216	4.28858e-06	-1.90926e-10	-0.418519
133930308	chr9:133930308:C:T	7.55412e-08	-1.90926e-10	0.246471	6.11272e-08	-1.90926e-10	0.387194	8.09838e-06	-1.90926e-10	0.217188
133930357	chr9:133930357:CTT:C	4.46804e-08	-1.67192	1.39324	2.38411e-08	-1.79099	1.23664	5.07777e-06	-1.69786	1.44825
133930375	chr9:133930375:C:T	1.10334e-08	-1.67728	-4.23322e-10	7.93595e-09	-1.65436	-4.23322e-10	1.20635e-06	-1.68687	-4.23322e-10
133930439	chr9:133930439:T:C	4.30739e-08	-1.68309	1.3678	2.31486e-08	-1.79641	1.21258	4.90086e-06	-1.70799	1.42293
133930466	chr9:133930466:C:T	4.01252e-08	-1.67301	1.28681	2.14722e-08	-1.79148	1.13247	4.55622e-06	-1.69883	1.34085
133930497	chr9:133930497:C:T	3.42509e-08	-1.6727	1.12821	1.83676e-08	-1.79149	0.976313	3.88276e-06	-1.69861	1.18068
133930623	chr9:133930623:G:A	9.7884e-09	-1.79701	-4.23322e-10	7.1555e-09	-1.75788	-4.23322e-10	1.12674e-06	-1.75515	-4.23322e-10
133930824	chr9:133930824:G:A	6.58522e-09	-1.62058	-0.572803	3.42468e-09	-1.76813	-0.72663	7.31487e-07	-1.64623	-0.540918
133931069	chr9:133931069:A:G	2.02475e-08	-1.07018	-4.23322e-10	1.18286e-08	-1.25524	-4.23322e-10	2.16166e-06	-1.1036	-4.23322e-10
133931332	chr9:133931332:G:A	1.73172e-08	-1.90926e-10	-1.22651	1.08463e-08	-1.90926e-10	-1.34194	1.92793e-06	-1.90926e-10	-1.21803
133931695	chr9:133931695:T:C	4.07296e-09	-1.61063	-1.0632	2.48475e-09	-1.66823	-1.14736	4.65204e-07	-1.60178	-1.03798
133931890	chr9:133931890:G:T	1.62259e-08	-1.90926e-10	-1.2916	1.057e-08	-1.90926e-10	-1.36774	1.80936e-06	-1.90926e-10	-1.2815
133931928	chr9:133931928:G:A	2.83951e-08	-1.90926e-10	-0.73199	1.7623e-08	-1.90926e-10	-0.85656	3.16744e-06	-1.90926e-10	-0.721552
133931997	chr9:133931997:T:C	6.69536e-09	-1.30174	-0.875049	6.37528e-09	-1.06932	-0.804011	8.01319e-07	-1.23074	-0.865234
133932018	chr9:133932018:G:A	1.34711e-08	-1.70051	0.222852	7.11593e-09	-1.76653	0.00310564	1.57926e-06	-1.6818	0.264277
133932034	chr9:133932034:C:T	9.29287e-09	-0.7655	-1.08346	3.64821e-09	-1.11628	-1.31524	1.16553e-06	-0.657963	-1.06333
133932289	chr9:133932289:C:T	2.27645e-08	-1.90926e-10	-0.953008	1.43395e-08	-1.90926e-10	-1.06275	2.53378e-06	-1.90926e-10	-0.944763
133932591	chr9:133932591:C:T	4.10271e-09	-1.75579	-0.910767	2.42536e-09	-1.80103	-1.03875	4.71661e-07	-1.7409	-0.885066
133932640	chr9:133932640:G:A	3.80332e-09	-1.77399	-0.968349	3.08805e-09	-1.7108	-0.887427	4.43653e-07	-1.71786	-0.969331
133932709	chr9:133932709:G:T	1.41524e-08	-1.77774	0.349422	8.57938e-09	-1.82773	0.251325	1.6086e-06	-1.79616	0.397052
133932785	chr9:133932785:G:A	4.29545e-09	-1.55857	-1.06208	2.56097e-09	-1.62906	-1.15631	4.90161e-07	-1.55004	-1.03746
133933021	chr9:133933021:ACCGCC:A	5.71616e-09	-1.73899	-0.59592	3.26595e-09	-1.79036	-0.751849	6.62978e-07	-1.72363	-0.561858
133933122	chr9:133933122:C:T	2.99536e-08	-0.67856	-4.23322e-10	1.83471e-08	-0.81629	-4.23322e-10	3.40673e-06	-0.648724	-4.23322e-10
133933248	chr9:133933248:T:C	5.74045e-09	-1.74029	-0.590378	3.27998e-09	-1.79108	-0.746843	6.65847e-07	-1.72497	-0.556206
133933528	chr9:133933528:C:T	1.65414e-08	-1.49488	0.22254	9.16873e-09	-1.68228	0.172317	1.81984e-06	-1.54496	0.269232
133933989	chr9:133933989:T:C	1.42459e-08	-1.90926e-10	-1.42174	1.03787e-08	-1.90926e-10	-1.38601	1.56574e-06	-1.90926e-10	-1.42612
133934060	chr9:133934060:T:C	6.56002e-09	-1.59993	-0.597287	3.45418e-09	-1.68973	-0.796446	7.71059e-07	-1.56967	-0.564799
133934064	chr9:133934064:T:C	2.79891e-08	-1.90926e-10	-0.746394	2.34772e-08	-1.90926e-10	-0.569734	3.10587e-06	-1.90926e-10	-0.741184
133934114	chr9:133934114:T:C	6.32215e-09	-1.72401	-0.510139	3.57734e-09	-1.78064	-0.670509	7.34715e-07	-1.70842	-0.474326
133934146	chr9:133934146:T:G	5.43059e-09	-1.70154	-0.684623	3.08832e-09	-1.76534	-0.832797	6.29677e-07	-1.68421	-0.652813
133934162	chr9:133934162:T:C	1.44748e-08	-1.90926e-10	-1.4058	9.86451e-09	-1.90926e-10	-1.43682	1.60617e-06	-1.90926e-10	-1.40062
133934213	chr9:133934213:CT:C	5.76607e-09	-1.73231	-0.59391	3.28659e-09	-1.78628	-0.749633	6.68712e-07	-1.71721	-0.559664
133934279	chr9:133934279:T:A	5.13252e-09	-1.72628	-0.716329	2.94908e-09	-1.78218	-0.862093	5.94053e-07	-1.70997	-0.685291
133934407	chr9:133934407:G:A	1.49402e-08	-1.90926e-10	-1.37415	1.00205e-08	-1.90926e-10	-1.42113	1.66139e-06	-1.90926e-10	-1.36682
133934459	chr9:133934459:G:C	1.50033e-08	-1.90926e-10	-1.36994	1.00444e-08	-1.90926e-10	-1.41875	1.66878e-06	-1.90926e-10	-1.36239
133934793	chr9:133934793:C:T	6.91455e-09	-1.72784	-0.41674	3.68101e-09	-1.78295	-0.639627	8.06379e-07	-1.70812	-0.381559
133935103	chr9:133935103:C:T	1.51543e-08	-1.90926e-10	-1.35992	1.01037e-08	-1.90926e-10	-1.41286	1.68683e-06	-1.90926e-10	-1.35162
133935184	chr9:133935184:C:T	5.68008e-08	-1.90926e-10	-0.0386582	4.56829e-08	-1.90926e-10	0.0959616	6.08154e-06	-1.90926e-10	-0.0692181
133935201	chr9:133935201:AT:A	3.51826e-08	-1.90926e-10	-0.517656	2.85392e-08	-1.90926e-10	-0.374485	3.83246e-06	-1.90926e-10	-0.530969
133935268	chr9:133935268:C:T	1.57492e-08	-1.90926e-10	-1.32142	1.04921e-08	-1.90926e-10	-1.37514	1.73463e-06	-1.90926e-10	-1.32368
133935364	chr9:133935364:GC:G	1.42154e-08	-1.90926e-10	-1.42388	1.00728e-08	-1.90926e-10	-1.41593	1.57197e-06	-1.90926e-10	-1.42214
133935389	chr9:133935389:G:A	3.58762e-09	-1.78799	-1.01273	2.87473e-09	-1.73265	-0.937156	4.15267e-07	-1.73936	-1.01395
133935497	chr9:133935497:G:A	1.66055e-08	-1.26847	-4.23322e-10	9.87575e-09	-1.43568	-4.23322e-10	1.7961e-06	-1.28886	-4.23322e-10
133935589	chr9:133935589:GTT:G	2.21984e-08	-1.90926e-10	-0.978187	1.46165e-08	-1.90926e-10	-1.04361	2.46089e-06	-1.90926e-10	-0.973951
133935860	chr9:133935860:T:G	2.13141e-08	-1.79172	0.772882	1.1228e-08	-1.82766	0.520314	2.4426e-06	-1.8045	0.82309
133935959	chr9:133935959:G:A	2.09356e-07	-1.76778	3.03361	1.70682e-07	-1.8022	3.21624	2.41668e-05	-1.77333	3.08383
133936029	chr9:133936029:G:A	6.50802e-08	-1.90926e-10	0.0974123	5.10928e-08	-1.90926e-10	0.20788	7.14544e-06	-1.90926e-10	0.0919988
133936298	chr9:133936298:A:G	2.96356e-09	-1.56297	-1.42885	2.07742e-09	-1.55428	-1.44036	3.06946e-07	-1.6277	-1.42785
133936549	chr9:133936549:T:C	2.56187e-08	-1.90926e-10	-0.834884	1.67232e-08	-1.90926e-10	-0.908965	2.84119e-06	-1.90926e-10	-0.830253
133936650	chr9:133936650:G:C	2.66489e-08	-1.77281	0.977346	2.2045e-08	-1.81344	1.18077	2.94586e-06	-1.79243	0.998353
133936682	chr9:133936682:G:A	4.44563e-08	-1.7377	1.454	3.24632e-08	-1.79458	1.54892	4.9292e-06	-1.76094	1.48164
133937165	chr9:133937165:G:A	1.4061e-08	-1.90926e-10	-1.43481	1.01166e-08	-1.90926e-10	-1.41159	1.54788e-06	-1.90926e-10	-1.43759
133937361	chr9:133937361:GTGTGTT:G	1.43173e-08	-1.90926e-10	-1.41674	1.04416e-08	-1.90926e-10	-1.37997	1.57178e-06	-1.90926e-10	-1.42227
133937473	chr9:133937473:A:G	3.04547e-09	-1.58298	-1.38158	2.54129e-09	-1.48784	-1.30525	3.04964e-07	-1.6693	-1.39274
133937525	chr9:133937525:AGAGT:A	1.78246e-08	-1.90926e-10	-1.19763	1.17477e-08	-1.90926e-10	-1.26211	1.97128e-06	-1.90926e-10	-1.19579
133937621	chr9:133937621:C:G	2.49127e-09	-1.8122	-1.35322	1.68734e-09	-1.82683	-1.37578	2.84357e-07	-1.78981	-1.34219
133938039	chr9:133938039:T:G	9.79627e-09	-1.63082	-0.165388	1.06397e-08	-1.62445	0.263281	1.03112e-06	-1.64985	-0.193977
133938127	chr9:133938127:T:C	4.74573e-09	-1.73434	-0.786623	3.54407e-09	-1.54961	-0.910879	5.61954e-07	-1.69867	-0.752138
133938308	chr9:133938308:C:T	3.1241e-09	-1.77053	-1.16853	2.27644e-09	-1.614	-1.28915	3.61929e-07	-1.74795	-1.14283
133938333	chr9:133938333:A:G	4.67343e-09	-1.71066	-0.825654	3.53426e-09	-1.5121	-0.951161	5.54948e-07	-1.67176	-0.791593
133938346	chr9:133938346:C:A	2.81798e-07	-1.90926e-10	1.56298	1.8491e-07	-1.90926e-10	1.49411	3.14743e-05	-1.90926e-10	1.57469
133938509	chr9:133938509:CTGCA:C	3.74686e-09	-1.61306	-1.14423	3.00921e-09	-1.35699	-1.26709	4.43e-07	-1.57069	-1.11798
133938645	chr9:133938645:G:A	1.94995e-08	-1.90926e-10	-1.10782	1.25058e-08	-1.90926e-10	-1.19957	2.17253e-06	-1.90926e-10	-1.09858
133938714	chr9:133938714:G:A	3.86346e-09	-1.56632	-1.16033	3.26216e-09	-1.28369	-1.25968	4.60108e-07	-1.51689	-1.13388
133938717	chr9:133938717:A:G	3.90216e-09	-1.56135	-1.15532	3.30008e-09	-1.27616	-1.25566	4.6516e-07	-1.51129	-1.12856
133938762	chr9:133938762:G:A	6.79312e-08	-1.90926e-10	0.140287	5.84187e-08	-1.90926e-10	0.341873	7.64649e-06	-1.90926e-10	0.15977
133938779	chr9:133938779:A:G	4.28033e-09	-1.65443	-0.969747	3.41929e-09	-1.41786	-1.07847	5.06969e-07	-1.60876	-0.94502
133939022	chr9:133939022:T:C	3.60935e-08	-1.90926e-10	-0.492095	3.14063e-08	-1.90926e-10	-0.278755	3.90827e-06	-1.90926e-10	-0.511382
133939237	chr9:133939237:AG:A	3.11778e-08	-1.90926e-10	-0.6385	2.56237e-08	-1.90926e-10	-0.482248	3.48313e-06	-1.90926e-10	-0.626543
133939475	chr9:133939475:C:T	1.4161e-08	-1.90926e-10	-1.42772	9.83892e-09	-1.90926e-10	-1.43942	1.56184e-06	-1.90926e-10	-1.42861
133939578	chr9:133939578:C:T	1.49608e-08	-1.90926e-10	-1.37277	1.10521e-08	-1.90926e-10	-1.32315	1.65305e-06	-1.90926e-10	-1.37185
133939619	chr9:133939619:G:A	1.85964e-08	-1.90926e-10	-1.15524	1.28143e-08	-1.90926e-10	-1.1752	2.08317e-06	-1.90926e-10	-1.14058
133939720	chr9:133939720:A:G	1.40625e-08	-1.90926e-10	-1.43469	9.81745e-09	-1.90926e-10	-1.4416	1.55356e-06	-1.90926e-10	-1.43392
133939728	chr9:133939728:G:A	1.68128e-08	-1.90926e-10	-1.25607	1.165e-08	-1.90926e-10	-1.27046	1.88077e-06	-1.90926e-10	-1.2428
133940169	chr9:133940169:A:G	1.59975e-08	-1.90926e-10	-1.30578	1.14352e-08	-1.90926e-10	-1.28907	1.75777e-06	-1.90926e-10	-1.31043
133940187	chr9:133940187:G:A	1.39614e-08	-1.90926e-10	-1.44191	9.83587e-09	-1.90926e-10	-1.43973	1.54069e-06	-1.90926e-10	-1.44224
133940207	chr9:133940207:T:C	3.40834e-08	-1.90926e-10	-0.549397	2.82155e-08	-1.90926e-10	-0.385893	3.79618e-06	-1.90926e-10	-0.540479
133940273	chr9:133940273:C:T	1.58532e-08	-1.90926e-10	-1.31483	1.18472e-08	-1.90926e-10	-1.25367	1.74519e-06	-1.90926e-10	-1.31761
133940321	chr9:133940321:A:G	1.00711e-08	-0.630824	-1.13771	8.87123e-09	-0.49294	-1.05001	1.13682e-06	-0.600646	-1.14559
133940447	chr9:133940447:G:C	2.67582e-08	-0.200171	-0.591195	2.8825e-08	-0.0415344	-0.322985	2.90927e-06	-0.186882	-0.619691
133940517	chr9:133940517:C:T	1.45103e-08	-1.90926e-10	-1.40335	1.00374e-08	-1.90926e-10	-1.41945	1.60512e-06	-1.90926e-10	-1.40128
133940617	chr9:133940617:G:A	2.6468e-08	-0.27492	-0.52735	2.84086e-08	-0.128448	-0.250624	2.87116e-06	-0.262538	-0.557223
133940731	chr9:133940731:A:G	1.30448e-08	-0.283857	-1.22596	1.14686e-08	-0.137713	-1.14844	1.50199e-06	-0.234771	-1.23291
133940851	chr9:133940851:G:A	3.2307e-08	-0.13553	-0.467393	3.53929e-08	0.0263378	-0.18559	3.51773e-06	-0.119388	-0.497271
133941103	chr9:133941103:A:G	7.71747e-09	-0.593822	-1.4409	6.06941e-09	-0.481018	-1.44148	8.86528e-07	-0.554797	-1.44012
133941150	chr9:133941150:G:A	1.56704e-08	-1.90926e-10	-1.32644	1.05908e-08	-1.90926e-10	-1.36577	1.72773e-06	-1.90926e-10	-1.32767
133941243	chr9:133941243:A:G	5.49308e-09	-1.78887	-0.585846	4.49663e-09	-1.75046	-0.471979	6.13332e-07	-1.79409	-0.569238
133941259	chr9:133941259:T:C	3.18267e-08	-1.90926e-10	-0.617903	2.61241e-08	-1.90926e-10	-0.462906	3.54226e-06	-1.90926e-10	-0.60971
133941486	chr9:133941486:T:C	1.40429e-08	-1.90926e-10	-1.43609	9.82807e-09	-1.90926e-10	-1.44052	1.5535e-06	-1.90926e-10	-1.43397
133941545	chr9:133941545:G:A	1.86442e-08	-1.90926e-10	-1.15267	1.27568e-08	-1.90926e-10	-1.1797	2.07562e-06	-1.90926e-10	-1.14421
133941696	chr9:133941696:A:G	7.12803e-09	-0.93382	-1.18035	5.81478e-09	-0.857292	-1.10807	7.80055e-07	-0.935281	-1.18759
133941729	chr9:133941729:G:A	8.02086e-08	-0.824273	1.1307	9.63448e-08	-0.844128	1.6863	8.86811e-06	-0.804766	1.11275
133941752	chr9:133941752:C:T	1.40619e-08	-1.90926e-10	-1.43474	9.92995e-09	-1.90926e-10	-1.43021	1.55019e-06	-1.90926e-10	-1.4361
133941904	chr9:133941904:G:A	3.85508e-08	-1.90926e-10	-0.42623	3.40899e-08	-1.90926e-10	-0.196763	4.27736e-06	-1.90926e-10	-0.421141
133942116	chr9:133942116:C:T	3.79939e-09	-1.82276	-0.920612	2.47354e-09	-1.82783	-0.992279	4.27443e-07	-1.81671	-0.907696
133942335	chr9:133942335:T:A	2.47599e-08	-0.258706	-0.610278	2.61852e-08	-0.113801	-0.346767	2.6857e-06	-0.248417	-0.638119
133942518	chr9:133942518:A:G	2.67709e-08	-0.226908	-0.563985	2.84408e-08	-0.0820714	-0.295869	2.89371e-06	-0.217968	-0.593969
133942552	chr9:133942552:T:C	1.53507e-07	-0.37314	1.32868	1.46619e-07	-0.377216	1.63929	1.79186e-05	-0.289277	1.30064
133942648	chr9:133942648:A:G	2.61448e-08	-0.256351	-0.558206	2.77986e-08	-0.111984	-0.288793	2.82823e-06	-0.246644	-0.588181
133942752	chr9:133942752:C:G	1.45827e-08	-1.90926e-10	-1.39837	1.01286e-08	-1.90926e-10	-1.4104	1.6164e-06	-1.90926e-10	-1.39428
133942754	chr9:133942754:C:T	1.60512e-08	-1.90926e-10	-1.30242	1.14674e-08	-1.90926e-10	-1.28625	1.76325e-06	-1.90926e-10	-1.30732
133942766	chr9:133942766:T:C	1.54389e-08	-1.90926e-10	-1.34132	1.04568e-08	-1.90926e-10	-1.37851	1.70234e-06	-1.90926e-10	-1.34247
133942806	chr9:133942806:G:C	2.68151e-08	-0.256114	-0.533129	2.86427e-08	-0.109516	-0.26135	2.90362e-06	-0.244464	-0.564055
133943219	chr9:133943219:C:T	1.5223e-08	-1.90926e-10	-1.3554	1.07672e-08	-1.90926e-10	-1.34926	1.67456e-06	-1.90926e-10	-1.35892
133943265	chr9:133943265:T:C	1.50449e-08	-1.90926e-10	-1.36717	1.03418e-08	-1.90926e-10	-1.38957	1.66182e-06	-1.90926e-10	-1.36656
133943268	chr9:133943268:C:T	4.80453e-08	-0.776878	0.570815	7.16764e-08	-0.809895	1.35629	5.25269e-06	-0.760181	0.544445
133943332	chr9:133943332:C:T	7.61542e-09	-0.637102	-1.41093	5.89754e-09	-0.546743	-1.40448	8.66863e-07	-0.60417	-1.41318
133943744	chr9:133943744:G:A	1.39705e-08	-1.90926e-10	-1.44126	9.94708e-09	-1.90926e-10	-1.42848	1.54316e-06	-1.90926e-10	-1.44064
133943890	chr9:133943890:G:A	3.08541e-08	-1.90926e-10	-0.648939	2.52174e-08	-1.90926e-10	-0.498229	3.43511e-06	-1.90926e-10	-0.640426
133943930	chr9:133943930:T:C	9.09015e-09	-0.43252	-1.4385	7.59031e-09	-0.259683	-1.43921	1.06911e-06	-0.370443	-1.43721
133943963	chr9:133943963:G:A	2.78263e-07	-1.90926e-10	1.55036	1.26184e-07	-1.90926e-10	1.11198	3.20433e-05	-1.90926e-10	1.59261
133943994	chr9:133943994:G:A	3.63727e-08	-0.285505	-0.198886	4.16078e-08	-0.0822014	0.0847253	4.09788e-06	-0.243488	-0.220517
133943996	chr9:133943996:C:G	3.7152e-08	-0.264303	-0.198886	4.25884e-08	-0.0589072	0.0847253	4.19239e-06	-0.220688	-0.220517
133944198	chr9:133944198:C:T	5.11459e-08	-1.90926e-10	-0.143525	4.64905e-08	-1.90926e-10	0.113484	5.68128e-06	-1.90926e-10	-0.1373
133944296	chr9:133944296:A:C	1.86106e-08	-1.90926e-10	-1.15447	1.41267e-08	-1.90926e-10	-1.07769	2.03483e-06	-1.90926e-10	-1.16406
133944370	chr9:133944370:A:C	1.50857e-08	-1.90926e-10	-1.36446	1.06734e-08	-1.90926e-10	-1.35801	1.65992e-06	-1.90926e-10	-1.36771
133944732	chr9:133944732:C:T	1.4175e-08	-1.90926e-10	-1.42673	1.0256e-08	-1.90926e-10	-1.3979	1.5676e-06	-1.90926e-10	-1.42493
133945204	chr9:133945204:A:G	3.21598e-08	-1.90926e-10	-0.60749	2.64401e-08	-1.90926e-10	-0.450883	3.58706e-06	-1.90926e-10	-0.597142
133945279	chr9:133945279:C:T	3.08662e-08	-1.90926e-10	-0.648547	2.52281e-08	-1.90926e-10	-0.497804	3.43652e-06	-1.90926e-10	-0.640016
133945520	chr9:133945520:C:T	1.9933e-08	-1.90926e-10	-1.08583	1.43e-08	-1.90926e-10	-1.0655	2.18005e-06	-1.90926e-10	-1.09513
133945735	chr9:133945735:C:T	7.50693e-09	-0.62899	-1.43339	5.92299e-09	-0.513739	-1.43318	8.80235e-07	-0.570317	-1.43173
133946261	chr9:133946261:G:A	1.52214e-08	-1.90926e-10	-1.35551	1.07867e-08	-1.90926e-10	-1.34745	1.68143e-06	-1.90926e-10	-1.35483
133946701	chr9:133946701:T:C	5.53326e-08	-1.90926e-10	-0.0648457	4.89522e-08	-1.90926e-10	0.165081	5.9999e-06	-1.90926e-10	-0.0827323
133946724	chr9:133946724:G:A	1.54033e-08	-1.90926e-10	-1.34363	1.10149e-08	-1.90926e-10	-1.32651	1.69485e-06	-1.90926e-10	-1.34688
133947049	chr9:133947049:T:C	5.88498e-09	-0.880274	-1.42553	4.54762e-09	-0.78617	-1.42499	6.86038e-07	-0.827882	-1.42342
133947161	chr9:133947161:G:C	5.5592e-09	-1.21775	-1.14501	3.80757e-09	-1.28678	-1.10199	6.67492e-07	-1.13665	-1.14205
133947212	chr9:133947212:A:G	5.64392e-09	-1.22368	-1.12395	3.87637e-09	-1.29148	-1.07938	6.77175e-07	-1.1435	-1.1208
133947263	chr9:133947263:T:C	2.73314e-08	-1.90926e-10	-0.770173	2.20012e-08	-1.90926e-10	-0.634664	3.0414e-06	-1.90926e-10	-0.762157
133947282	chr9:133947282:C:G	7.62739e-09	-1.29587	-0.750589	5.43764e-09	-1.35847	-0.673953	9.1368e-07	-1.21987	-0.744877
133947377	chr9:133947377:G:A	1.29495e-08	-1.09492	-0.422234	1.00062e-08	-1.16282	-0.259738	1.55959e-06	-1.00918	-0.420874
133947559	chr9:133947559:C:T	1.43095e-08	-1.90926e-10	-1.41729	9.88755e-09	-1.90926e-10	-1.43449	1.579e-06	-1.90926e-10	-1.41768
133947832	chr9:133947832:G:A	1.5207e-08	-1.90926e-10	-1.35645	1.19466e-08	-1.90926e-10	-1.24532	1.67782e-06	-1.90926e-10	-1.35698
133947982	chr9:133947982:G:A	1.40977e-08	-1.90926e-10	-1.4322	9.94664e-09	-1.90926e-10	-1.42853	1.55429e-06	-1.90926e-10	-1.43345
133948133	chr9:133948133:A:G	1.40956e-08	-1.90926e-10	-1.43234	9.94492e-09	-1.90926e-10	-1.4287	1.55407e-06	-1.90926e-10	-1.4336
133948218	chr9:133948218:A:G	1.74683e-08	-1.90926e-10	-1.21782	1.32015e-08	-1.90926e-10	-1.14543	1.91506e-06	-1.90926e-10	-1.22473
133948219	chr9:133948219:C:T	3.55361e-08	-1.51236	1.00471	5.15928e-08	-1.5782	1.79582	3.91444e-06	-1.4976	0.987796
133948236	chr9:133948236:G:A	1.5088e-08	-1.90926e-10	-1.36431	1.05434e-08	-1.90926e-10	-1.37026	1.67028e-06	-1.90926e-10	-1.36148
133948282	chr9:133948282:G:A	1.24902e-07	-1.90926e-10	0.749317	1.19229e-07	-1.90926e-10	1.05528	1.39042e-05	-1.90926e-10	0.757713
133948531	chr9:133948531:G:A	2.75444e-08	-1.45245	0.690041	3.34083e-08	-1.52325	1.30629	3.03541e-06	-1.43322	0.669088
133948569	chr9:133948569:A:G	1.80261e-08	-1.90926e-10	-1.18639	1.37003e-08	-1.90926e-10	-1.10835	1.97595e-06	-1.90926e-10	-1.19343
133948583	chr9:133948583:T:C	1.51172e-08	-1.90926e-10	-1.36238	1.05629e-08	-1.90926e-10	-1.36841	1.67355e-06	-1.90926e-10	-1.35953
133948632	chr9:133948632:C:T	1.56837e-08	-1.90926e-10	-1.32559	1.09505e-08	-1.90926e-10	-1.33238	1.7376e-06	-1.90926e-10	-1.32197
133948633	chr9:133948633:G:A	3.4784e-08	-1.90926e-10	-0.52905	2.29316e-08	-1.90926e-10	-0.593248	3.86268e-06	-1.90926e-10	-0.523115
133948716	chr9:133948716:T:A	1.7307e-08	-1.90926e-10	-1.2271	1.31035e-08	-1.90926e-10	-1.15288	1.89768e-06	-1.90926e-10	-1.23384
133948747	chr9:133948747:C:T	1.49814e-08	-1.90926e-10	-1.3714	1.06317e-08	-1.90926e-10	-1.36192	1.64886e-06	-1.90926e-10	-1.37439
133948872	chr9:133948872:A:G	1.45969e-08	-1.90926e-10	-1.3974	1.05677e-08	-1.90926e-10	-1.36796	1.60509e-06	-1.90926e-10	-1.4013
133949075	chr9:133949075:T:C	1.50831e-08	-1.90926e-10	-1.36464	1.05401e-08	-1.90926e-10	-1.37058	1.66971e-06	-1.90926e-10	-1.36183
133949249	chr9:133949249:CCT:C	1.83772e-08	-1.90926e-10	-1.1671	1.40026e-08	-1.90926e-10	-1.08652	2.01207e-06	-1.90926e-10	-1.17531
133949258	chr9:133949258:G:A	1.52444e-08	-1.90926e-10	-1.354	1.06468e-08	-1.90926e-10	-1.3605	1.68799e-06	-1.90926e-10	-1.35094
133949300	chr9:133949300:C:T	1.50655e-08	-1.90926e-10	-1.3658	1.05238e-08	-1.90926e-10	-1.37213	1.66767e-06	-1.90926e-10	-1.36305
133949323	chr9:133949323:A:G	7.54257e-09	-1.32588	-0.731767	5.30878e-09	-1.39102	-0.665382	8.99442e-07	-1.2553	-0.725161
133949369	chr9:133949369:T:C	4.19943e-09	-1.20309	-1.44017	3.16207e-09	-1.13478	-1.43976	4.83614e-07	-1.16163	-1.43931
133949445	chr9:133949445:G:A	1.39728e-08	-1.90926e-10	-1.4411	9.81119e-09	-1.90926e-10	-1.44224	1.54361e-06	-1.90926e-10	-1.44036
133949586	chr9:133949586:T:C	1.79145e-08	-1.27271	0.0801166	1.26744e-08	-1.33847	0.152299	2.13055e-06	-1.19696	0.07886
133949708	chr9:133949708:A:G	1.52956e-08	-1.90926e-10	-1.35065	1.12132e-08	-1.90926e-10	-1.30867	1.67883e-06	-1.90926e-10	-1.35638
133949792	chr9:133949792:C:G	1.42533e-08	-1.90926e-10	-1.42122	1.0358e-08	-1.90926e-10	-1.388	1.5764e-06	-1.90926e-10	-1.41933
133949874	chr9:133949874:C:T	1.52305e-08	-1.90926e-10	-1.35491	1.06376e-08	-1.90926e-10	-1.36137	1.68643e-06	-1.90926e-10	-1.35186
133950009	chr9:133950009:A:T	1.52778e-08	-1.90926e-10	-1.35181	1.06689e-08	-1.90926e-10	-1.35843	1.69174e-06	-1.90926e-10	-1.34872
133950042	chr9:133950042:G:A	1.55106e-08	-1.90926e-10	-1.33669	1.08242e-08	-1.90926e-10	-1.34398	1.71788e-06	-1.90926e-10	-1.33338
133950153	chr9:133950153:T:G	1.57108e-08	-1.90926e-10	-1.32386	1.09466e-08	-1.90926e-10	-1.33274	1.74034e-06	-1.90926e-10	-1.32039
133950220	chr9:133950220:T:C	1.54824e-08	-1.90926e-10	-1.33851	1.08078e-08	-1.90926e-10	-1.3455	1.71448e-06	-1.90926e-10	-1.33537
133950235	chr9:133950235:G:A	2.31031e-09	-1.79858	-1.44225	1.70358e-09	-1.76001	-1.43302	2.49597e-07	-1.82022	-1.44216
133950433	chr9:133950433:T:A	1.18561e-08	-1.35236	-0.253003	7.95232e-09	-1.40248	-0.249815	1.41426e-06	-1.2731	-0.254767
133950458	chr9:133950458:T:C	1.47824e-08	-1.90926e-10	-1.38477	1.02975e-08	-1.90926e-10	-1.39386	1.64204e-06	-1.90926e-10	-1.37854
133950513	chr9:133950513:G:A	1.45676e-08	-1.90926e-10	-1.39941	1.03153e-08	-1.90926e-10	-1.39214	1.6041e-06	-1.90926e-10	-1.40191
133950535	chr9:133950535:C:T	1.4857e-08	-1.90926e-10	-1.37974	1.04149e-08	-1.90926e-10	-1.38253	1.64348e-06	-1.90926e-10	-1.37766
133950677	chr9:133950677:A:G	1.59888e-08	-1.90926e-10	-1.30632	1.09593e-08	-1.90926e-10	-1.33158	1.7812e-06	-1.90926e-10	-1.29719
133950708	chr9:133950708:G:A	1.47956e-08	-1.90926e-10	-1.38388	1.04889e-08	-1.90926e-10	-1.37544	1.62899e-06	-1.90926e-10	-1.38652
133950868	chr9:133950868:A:G	7.86686e-09	-1.82403	-0.191515	1.00817e-08	-1.76746	0.352417	8.5151e-07	-1.82076	-0.214459
133951083	chr9:133951083:T:A	2.2425e-08	-1.90926e-10	-0.96803	1.39276e-08	-1.90926e-10	-1.09189	2.51433e-06	-1.90926e-10	-0.952471
133951372	chr9:133951372:G:C	5.01634e-09	-1.30668	-1.15882	3.12235e-09	-1.34214	-1.24504	5.43969e-07	-1.32161	-1.16173
133951479	chr9:133951479:C:T	1.79725e-08	-1.90926e-10	-1.18937	1.28103e-08	-1.90926e-10	-1.17551	1.98029e-06	-1.90926e-10	-1.19123
133951737	chr9:133951737:G:A	1.65802e-08	-1.90926e-10	-1.27	1.35404e-08	-1.90926e-10	-1.12008	1.82946e-06	-1.90926e-10	-1.27046
133951817	chr9:133951817:C:T	4.31853e-09	-1.56684	-1.04845	3.00403e-09	-1.57155	-1.05426	4.51856e-07	-1.60936	-1.05951
133951913	chr9:133951913:T:C	4.62955e-09	-1.67698	-0.868768	3.04634e-09	-1.73995	-0.871877	5.21458e-07	-1.66264	-0.862964
133951976	chr9:133951976:A:C	4.37573e-09	-1.64992	-0.952211	2.90112e-09	-1.71877	-0.941901	4.93125e-07	-1.63439	-0.947077
133952064	chr9:133952064:T:C	2.99529e-09	-1.82065	-1.16052	2.68522e-09	-1.78874	-0.949261	3.23906e-07	-1.82785	-1.17393
133952229	chr9:133952229:G:A	4.10094e-09	-1.66257	-1.00442	2.71854e-09	-1.72893	-0.996736	4.61094e-07	-1.64758	-1.00105
133952297	chr9:133952297:G:A	3.37975e-08	-1.90926e-10	-0.557822	2.70044e-08	-1.90926e-10	-0.429763	3.65305e-06	-1.90926e-10	-0.578913
133952343	chr9:133952343:T:C	4.93921e-09	-1.68743	-0.79357	3.49973e-09	-1.65276	-0.820313	5.78886e-07	-1.62724	-0.793888
133952512	chr9:133952512:A:G	3.94897e-09	-1.67383	-1.03093	2.6231e-09	-1.73795	-1.02346	4.43669e-07	-1.6596	-1.02755
133952633	chr9:133952633:G:A	1.96739e-08	-1.90926e-10	-1.09891	1.55583e-08	-1.90926e-10	-0.981168	2.17345e-06	-1.90926e-10	-1.09816
133952771	chr9:133952771:C:T	1.12312e-08	-1.65951	-4.23322e-10	7.1832e-09	-1.75402	-4.23322e-10	1.21071e-06	-1.68327	-4.23322e-10
133953120	chr9:133953120:C:T	2.29369e-08	-1.90926e-10	-0.945463	1.81716e-08	-1.90926e-10	-0.825904	2.53903e-06	-1.90926e-10	-0.942692
133953297	chr9:133953297:G:A	2.24928e-09	-1.82678	-1.44081	1.6038e-09	-1.81276	-1.44063	2.48494e-07	-1.82697	-1.43984
133953311	chr9:133953311:G:T	1.41948e-08	-1.90926e-10	-1.42533	1.02799e-08	-1.90926e-10	-1.39557	1.56869e-06	-1.90926e-10	-1.42424
133953625	chr9:133953625:C:T	2.35465e-09	-1.80805	-1.41377	1.73197e-09	-1.7742	-1.4023	2.55154e-07	-1.82269	-1.41767
133953636	chr9:133953636:T:C	2.32774e-09	-1.80503	-1.42828	1.7094e-09	-1.76988	-1.41974	2.52187e-07	-1.82108	-1.43098
133953798	chr9:133953798:A:G	2.30401e-09	-1.82032	-1.42324	1.67365e-09	-1.79659	-1.41416	2.51701e-07	-1.82761	-1.42638
133953825	chr9:133953825:C:T	2.29977e-09	-1.82284	-1.42256	1.6675e-09	-1.80159	-1.41284	2.51755e-07	-1.82798	-1.4258
133953899	chr9:133953899:C:G	5.28282e-08	-1.90926e-10	-0.111164	5.08728e-08	-1.90926e-10	0.203565	5.78167e-06	-1.90926e-10	-0.119783
133954023	chr9:133954023:ATTC:A	2.32412e-09	-1.82121	-1.41366	1.69124e-09	-1.79811	-1.40219	2.53889e-07	-1.82778	-1.41755
133954077	chr9:133954077:C:T	1.87571e-08	-1.90926e-10	-1.14663	1.19976e-08	-1.90926e-10	-1.24106	2.08642e-06	-1.90926e-10	-1.13903
133954166	chr9:133954166:G:A	2.25915e-09	-1.82597	-1.43725	1.61502e-09	-1.80978	-1.43663	2.4864e-07	-1.82757	-1.43866
133954235	chr9:133954235:A:G	2.39135e-09	-1.80741	-1.39894	1.75584e-09	-1.77708	-1.38574	2.59065e-07	-1.82146	-1.40369
133954259	chr9:133954259:T:C	5.25028e-08	-1.90926e-10	-0.117341	3.81764e-08	-1.90926e-10	-0.0835464	5.76222e-06	-1.90926e-10	-0.123153
133954488	chr9:133954488:G:A	2.6926e-09	-1.64654	-1.44116	1.84318e-09	-1.68444	-1.42983	2.95805e-07	-1.65086	-1.44167
133954692	chr9:133954692:C:T	1.39902e-08	-1.90926e-10	-1.43985	9.86277e-09	-1.90926e-10	-1.437	1.54553e-06	-1.90926e-10	-1.43911
133954799	chr9:133954799:G:A	1.7759e-08	-1.90926e-10	-1.20131	1.21198e-08	-1.90926e-10	-1.23092	1.96539e-06	-1.90926e-10	-1.19879
133955094	chr9:133955094:G:A	9.89048e-09	-1.78664	-4.23322e-10	7.08842e-09	-1.7673	-4.23322e-10	1.09019e-06	-1.78812	-4.23322e-10
133955947	chr9:133955947:G:T	2.35833e-08	-1.90926e-10	-0.917668	1.45733e-08	-1.90926e-10	-1.04657	2.62773e-06	-1.90926e-10	-0.908355
133955952	chr9:133955952:C:T	2.5171e-09	-1.81648	-1.33862	2.05451e-09	-1.82793	-1.17779	2.80699e-07	-1.79644	-1.34851
133956061	chr9:133956061:G:A	1.31222e-08	-1.5039	-4.23322e-10	8.82422e-09	-1.54826	-4.23322e-10	1.43814e-06	-1.51113	-4.23322e-10
133956159	chr9:133956159:A:G	1.94419e-08	-1.90926e-10	-1.11078	1.44234e-08	-1.90926e-10	-1.05691	2.15419e-06	-1.90926e-10	-1.10706
133956192	chr9:133956192:A:G	1.99415e-08	0.311285	-1.39669	1.06089e-08	0.0739146	-1.43798	2.2797e-06	0.34106	-1.39149
133956257	chr9:133956257:A:G	4.83175e-09	-1.60162	-0.901384	3.61672e-09	-1.59955	-0.840642	5.0671e-07	-1.63905	-0.915246
133956584	chr9:133956584:G:A	1.40349e-08	-1.90926e-10	-1.43666	9.81177e-09	-1.90926e-10	-1.44218	1.54838e-06	-1.90926e-10	-1.43726
133957088	chr9:133957088:C:T	8.39454e-09	-1.28105	-0.669579	6.69419e-09	-1.41792	-0.406602	9.26521e-07	-1.27081	-0.67998
133957097	chr9:133957097:A:G	5.35591e-09	-1.55757	-0.842439	3.98179e-09	-1.56246	-0.781568	5.55847e-07	-1.60215	-0.859591
133957180	chr9:133957180:C:T	9.30089e-09	-1.3337	-0.514395	7.72659e-09	-1.46102	-0.220079	1.02444e-06	-1.32352	-0.526811
133957197	chr9:133957197:A:C	2.19895e-08	-1.90926e-10	-0.987641	1.37358e-08	-1.90926e-10	-1.10576	2.45025e-06	-1.90926e-10	-0.978284
133957385	chr9:133957385:G:A	9.27137e-09	-1.22202	-0.629256	7.36083e-09	-1.36647	-0.363122	1.02397e-06	-1.21108	-0.639703
133957396	chr9:133957396:G:A	2.43978e-09	-1.78629	-1.40001	1.62599e-09	-1.81736	-1.42229	2.76222e-07	-1.75861	-1.40242
133957615	chr9:133957615:G:A	1.4667e-08	-1.90926e-10	-1.3926	1.05594e-08	-1.90926e-10	-1.36875	1.61848e-06	-1.90926e-10	-1.39299
133957705	chr9:133957705:T:C	7.02413e-09	-1.38138	-0.747478	5.63617e-09	-1.49728	-0.499282	7.7901e-07	-1.36766	-0.756552
133958574	chr9:133958574:TA:T	1.1573e-08	-1.35273	-0.276806	1.00412e-08	-1.47556	0.0564946	1.27989e-06	-1.33941	-0.288292
133958682	chr9:133958682:G:A	1.35463e-08	-1.43494	-0.0371567	1.0976e-08	-1.44524	0.115183	1.37685e-06	-1.48963	-0.0650419
133958758	chr9:133958758:T:C	1.10825e-08	-1.47343	-0.199408	8.86274e-09	-1.48394	-0.0599656	1.13162e-06	-1.52612	-0.224707
133959267	chr9:133959267:C:T	1.4343e-08	-1.90926e-10	-1.41495	1.04302e-08	-1.90926e-10	-1.38105	1.58466e-06	-1.90926e-10	-1.41411
133959309	chr9:133959309:G:A	5.65212e-09	-0.905615	-1.44056	3.0866e-09	-1.24343	-1.35527	7.17763e-07	-0.764508	-1.44158
133959358	chr9:133959358:A:G	5.1827e-09	-1.62169	-0.811191	3.81267e-09	-1.63379	-0.753641	5.41895e-07	-1.65971	-0.82745
133959418	chr9:133959418:A:C	1.32709e-08	-1.46466	-0.0279737	1.06898e-08	-1.47686	0.120388	1.35161e-06	-1.51829	-0.0548935
133959715	chr9:133959715:G:C	1.74839e-08	-1.42978	0.21285	1.43331e-08	-1.44194	0.378752	1.77231e-06	-1.4863	0.184112
133959725	chr9:133959725:GCC:G	1.56106e-08	-1.90926e-10	-1.33026	1.06412e-08	-1.90926e-10	-1.36103	1.72232e-06	-1.90926e-10	-1.33081
133959778	chr9:133959778:C:T	1.81627e-08	-1.37786	0.199023	1.48689e-08	-1.39024	0.363749	1.83148e-06	-1.43851	0.169162
133959836	chr9:133959836:G:A	1.65404e-08	-1.90926e-10	-1.2724	1.05054e-08	-1.90926e-10	-1.37387	1.82678e-06	-1.90926e-10	-1.27192
133959881	chr9:133959881:T:C	1.03179e-08	-1.59404	-0.150285	8.3338e-09	-1.59763	-0.00781563	1.0684e-06	-1.63168	-0.176633
133960211	chr9:133960211:G:A	2.06805e-08	-1.33805	0.289039	1.69514e-08	-1.35417	0.45876	2.07486e-06	-1.40285	0.258272
133960986	chr9:133960986:T:C	9.99485e-09	-1.71575	-0.0603925	8.10567e-09	-1.72519	0.0919937	1.04179e-06	-1.74493	-0.0886067
133961071	chr9:133961071:C:T	2.15523e-08	-1.00772	-4.23322e-10	1.74223e-08	-0.868013	-4.23322e-10	2.41894e-06	-0.991145	-4.23322e-10
133961335	chr9:133961335:G:A	1.37173e-08	-1.44272	-0.016838	1.09544e-08	-1.46547	0.133449	1.3862e-06	-1.5061	-0.0418054
133961356	chr9:133961356:G:C	1.41791e-08	-1.42644	-4.23322e-10	7.76497e-09	-1.67614	-4.23322e-10	1.39382e-06	-1.54243	-4.23322e-10
133961493	chr9:133961493:C:T	1.44637e-08	-1.90926e-10	-1.40657	9.95335e-09	-1.90926e-10	-1.42785	1.59739e-06	-1.90926e-10	-1.40611
133961598	chr9:133961598:C:T	2.25451e-08	-1.90926e-10	-0.962692	1.85301e-08	-1.90926e-10	-0.806369	2.47696e-06	-1.90926e-10	-0.967445
133961784	chr9:133961784:A:G	3.62089e-09	-1.76767	-1.02381	2.26814e-09	-1.81888	-1.08792	4.21868e-07	-1.73291	-1.00463
133962288	chr9:133962288:T:C	3.73421e-09	-1.44606	-1.31461	2.5256e-09	-1.44828	-1.351	4.25049e-07	-1.4231	-1.30693
133962511	chr9:133962511:G:A	1.5408e-08	-1.90926e-10	-1.34332	1.05265e-08	-1.90926e-10	-1.37186	1.70795e-06	-1.90926e-10	-1.33918
133962526	chr9:133962526:G:A	5.75127e-09	-1.2054	-1.12339	3.94449e-09	-1.30399	-1.04945	7.05746e-07	-1.10027	-1.12271
133962569	chr9:133962569:A:G	1.57675e-08	-1.90926e-10	-1.32026	1.0871e-08	-1.90926e-10	-1.33967	1.74798e-06	-1.90926e-10	-1.31601
133962897	chr9:133962897:C:G	2.46164e-08	-1.90926e-10	-0.874796	1.57481e-08	-1.90926e-10	-0.969042	2.72976e-06	-1.90926e-10	-0.870261
133963020	chr9:133963020:G:C	4.48812e-08	-1.90926e-10	-0.27419	1.10574e-07	-1.90926e-10	0.979921	5.05847e-06	-1.90926e-10	-0.253413
133963127	chr9:133963127:G:A	2.63368e-09	-1.80116	-1.30866	2.05143e-09	-1.74493	-1.26229	2.95933e-07	-1.78018	-1.31192
133963170	chr9:133963170:A:G	1.61922e-08	-1.90926e-10	-1.29368	1.21376e-08	-1.90926e-10	-1.22945	1.78088e-06	-1.90926e-10	-1.29737
133963341	chr9:133963341:G:A	1.41083e-08	-1.90926e-10	-1.43145	9.92554e-09	-1.90926e-10	-1.43065	1.55552e-06	-1.90926e-10	-1.43267
133963353	chr9:133963353:G:A	3.64259e-09	-1.82771	-0.957806	2.28521e-09	-1.80147	-1.09784	4.03671e-07	-1.82447	-0.957164
133963372	chr9:133963372:G:A	2.50194e-08	-1.90926e-10	-0.858557	2.03445e-08	-1.90926e-10	-0.712953	2.76669e-06	-1.90926e-10	-0.856823
133963501	chr9:133963501:G:A	3.82789e-09	-1.8265	-0.909398	2.35074e-09	-1.81613	-1.0549	4.22061e-07	-1.82798	-0.909104
133963739	chr9:133963739:T:C	1.53543e-08	-1.46168	0.114862	9.32349e-09	-1.54435	0.0511277	1.49797e-06	-1.56057	0.090208
133964112	chr9:133964112:C:T	1.39625e-08	-1.90926e-10	-1.44183	9.91402e-09	-1.90926e-10	-1.43181	1.54115e-06	-1.90926e-10	-1.44194
133964219	chr9:133964219:G:A	1.43636e-08	-1.90926e-10	-1.41351	1.03314e-08	-1.90926e-10	-1.39058	1.58292e-06	-1.90926e-10	-1.41521
133964340	chr9:133964340:A:G	1.50305e-08	-1.90926e-10	-1.36813	1.09304e-08	-1.90926e-10	-1.33421	1.65457e-06	-1.90926e-10	-1.37094
133964799	chr9:133964799:C:G	1.61099e-08	-1.90926e-10	-1.29877	1.18696e-08	-1.90926e-10	-1.25178	1.77226e-06	-1.90926e-10	-1.30222
133964882	chr9:133964882:C:T	2.21457e-08	-1.90926e-10	-0.980566	1.63975e-08	-1.90926e-10	-0.928632	2.42954e-06	-1.90926e-10	-0.986775
133965010	chr9:133965010:T:C	3.52568e-08	-1.90926e-10	-0.51555	7.386e-08	-1.90926e-10	0.576408	3.94528e-06	-1.90926e-10	-0.501955
133965060	chr9:133965060:A:G	1.58193e-08	-1.90926e-10	-1.31698	1.10208e-08	-1.90926e-10	-1.32597	1.75125e-06	-1.90926e-10	-1.31414
133965209	chr9:133965209:C:A	1.71315e-08	-1.90926e-10	-1.23729	1.19068e-08	-1.90926e-10	-1.24866	1.89897e-06	-1.90926e-10	-1.23316
133965211	chr9:133965211:G:T	2.36939e-08	-1.90926e-10	-0.912989	1.91269e-08	-1.90926e-10	-0.774666	2.62077e-06	-1.90926e-10	-0.911008
133966523	chr9:133966523:T:C	1.06872e-08	-1.55956	-0.1496	1.21744e-08	-1.46621	0.239778	1.0801e-06	-1.6067	-0.190717
133966756	chr9:133966756:C:T	1.59642e-08	-1.90926e-10	-1.30786	1.18279e-08	-1.90926e-10	-1.2553	1.75435e-06	-1.90926e-10	-1.31238
133966811	chr9:133966811:G:C	4.11818e-08	-1.824	1.46379	2.73709e-08	-1.80041	1.38413	4.52185e-06	-1.79901	1.43346
133967113	chr9:133967113:G:C	4.05736e-08	-1.90926e-10	-0.37509	3.82156e-08	-1.90926e-10	-0.0825207	4.52518e-06	-1.90926e-10	-0.364818
133967352	chr9:133967352:T:G	3.51436e-08	-1.90926e-10	-0.518765	2.27138e-08	-1.90926e-10	-0.602789	3.87493e-06	-1.90926e-10	-0.519948
133967406	chr9:133967406:T:C	2.70782e-09	-1.67516	-1.4069	2.13483e-09	-1.58731	-1.38006	3.01851e-07	-1.66675	-1.40554
133967455	chr9:133967455:C:T	2.97704e-09	-1.69009	-1.29719	1.99727e-09	-1.77304	-1.26095	3.21978e-07	-1.71774	-1.29001
133967476	chr9:133967476:C:A	1.89438e-08	-1.90926e-10	-1.13673	1.20041e-08	-1.90926e-10	-1.24052	2.08695e-06	-1.90926e-10	-1.13877
133967627	chr9:133967627:C:T	4.0647e-08	-1.90926e-10	-0.373282	3.6098e-08	-1.90926e-10	-0.139525	4.541e-06	-1.90926e-10	-0.361329
133967764	chr9:133967764:TC:T	1.26867e-08	-0.957805	-0.579852	6.00725e-09	-1.14531	-0.787487	1.4136e-06	-0.974083	-0.554251
133967790	chr9:133967790:G:A	5.9635e-09	-1.69746	-0.595091	5.74325e-09	-1.57252	-0.405223	6.32851e-07	-1.71556	-0.61644
133967793	chr9:133967793:T:C	7.05537e-09	-0.983964	-1.14045	5.25134e-09	-1.29093	-0.776351	7.77391e-07	-0.967081	-1.15921
133967912	chr9:133967912:A:G	4.31747e-08	-1.90926e-10	-0.312952	3.60156e-08	-1.90926e-10	-0.141811	4.85376e-06	-1.90926e-10	-0.294723
133967930	chr9:133967930:A:C	1.39577e-08	-1.90926e-10	-1.44218	9.86545e-09	-1.90926e-10	-1.43672	1.54074e-06	-1.90926e-10	-1.44221
133968336	chr9:133968336:A:G	1.62833e-08	-1.42666	0.138595	1.37524e-08	-1.38073	0.276178	1.98367e-06	-1.30896	0.119436
133968436	chr9:133968436:C:G	1.75336e-08	-1.39666	0.182578	1.48912e-08	-1.34674	0.321752	2.14987e-06	-1.27365	0.164577
133968731	chr9:133968731:C:T	1.62414e-08	-1.39202	0.101372	1.36539e-08	-1.34583	0.234097	1.98912e-06	-1.26938	0.0825982
133969075	chr9:133969075:C:T	1.65564e-08	-1.90926e-10	-1.27143	1.24789e-08	-1.90926e-10	-1.20173	1.8326e-06	-1.90926e-10	-1.26874
133969158	chr9:133969158:G:A	1.50808e-08	-1.90926e-10	-1.36478	1.03285e-08	-1.90926e-10	-1.39086	1.66869e-06	-1.90926e-10	-1.36244
133969348	chr9:133969348:C:T	1.56945e-08	-1.90926e-10	-1.3249	1.06909e-08	-1.90926e-10	-1.35637	1.73983e-06	-1.90926e-10	-1.32069
133969900	chr9:133969900:C:T	4.41718e-09	-1.57221	-1.02049	3.34934e-09	-1.52248	-0.994519	5.33037e-07	-1.47156	-1.03208
133970221	chr9:133970221:A:G	3.44543e-09	-1.42981	-1.41135	3.03332e-09	-1.20763	-1.40847	3.43532e-07	-1.53252	-1.41043
133970285	chr9:133970285:G:A	3.08991e-08	-1.90926e-10	-0.647481	1.87944e-08	-1.90926e-10	-0.792205	3.48763e-06	-1.90926e-10	-0.625253
133970479	chr9:133970479:G:A	3.36336e-09	-1.77813	-1.08714	2.12997e-09	-1.77645	-1.1932	3.81557e-07	-1.74898	-1.08899
133970493	chr9:133970493:C:T	5.67225e-09	-0.926163	-1.41646	4.21569e-09	-0.903991	-1.38296	6.27976e-07	-0.9217	-1.41803
133970510	chr9:133970510:C:T	3.24572e-09	-1.59445	-1.30642	2.66648e-09	-1.50128	-1.24372	3.5482e-07	-1.60045	-1.31017
133970538	chr9:133970538:G:C	3.26299e-09	-1.58197	-1.31359	2.68586e-09	-1.48172	-1.25604	3.566e-07	-1.58833	-1.31728
133970582	chr9:133970582:C:T	3.38241e-09	-1.68994	-1.16968	3.17193e-09	-1.70002	-0.871399	3.91852e-07	-1.635	-1.17635
133970591	chr9:133970591:A:G	4.67584e-09	-1.55238	-0.983419	3.84234e-09	-1.68132	-0.698362	5.42879e-07	-1.50332	-0.982027
133970736	chr9:133970736:CCTGCCCCA:C	2.17533e-08	-1.90926e-10	-0.998441	1.67495e-08	-1.90926e-10	-0.907397	2.38231e-06	-1.90926e-10	-1.00641
133970763	chr9:133970763:G:C	1.41386e-08	-1.90926e-10	-1.4293	1.02695e-08	-1.90926e-10	-1.39659	1.56062e-06	-1.90926e-10	-1.4294
133970796	chr9:133970796:A:C	4.39226e-09	-1.75775	-0.840619	2.99488e-09	-1.6858	-0.943061	4.75301e-07	-1.77614	-0.842146
133971024	chr9:133971024:A:G	4.39464e-09	-1.17177	-1.42605	2.19066e-09	-1.53712	-1.40444	5.14934e-07	-1.10926	-1.42894
133971050	chr9:133971050:T:G	2.2979e-08	-1.90926e-10	-0.943626	1.8546e-08	-1.90926e-10	-0.805512	2.53283e-06	-1.90926e-10	-0.94514
133971074	chr9:133971074:G:A	3.16915e-09	-1.78617	-1.13858	1.95928e-09	-1.75618	-1.29701	3.45964e-07	-1.79586	-1.14004
133971141	chr9:133971141:A:G	7.24149e-08	-1.76631	1.97051	1.05052e-07	-1.74537	2.67406	7.68908e-06	-1.789	1.95433
133971149	chr9:133971149:A:G	2.4487e-09	-1.74866	-1.43398	1.71924e-09	-1.76539	-1.41849	2.8642e-07	-1.69019	-1.43458
133971198	chr9:133971198:G:A	1.42699e-08	-1.90926e-10	-1.42005	9.83121e-09	-1.90926e-10	-1.4402	1.57569e-06	-1.90926e-10	-1.41978
133971448	chr9:133971448:G:A	1.05788e-08	-1.71936	-4.23322e-10	6.90457e-09	-1.79358	-4.23322e-10	1.15883e-06	-1.72707	-4.23322e-10
133971515	chr9:133971515:A:G	1.39567e-08	-1.90926e-10	-1.44225	9.94023e-09	-1.90926e-10	-1.42917	1.54069e-06	-1.90926e-10	-1.44224
133971813	chr9:133971813:A:C	4.22165e-08	-1.90926e-10	-0.335396	2.76737e-08	-1.90926e-10	-0.40528	4.80967e-06	-1.90926e-10	-0.303848
133971974	chr9:133971974:G:A	1.8566e-08	-1.81665	0.65977	3.14949e-08	-1.80208	1.52614	2.02752e-06	-1.82382	0.656162
133971994	chr9:133971994:T:C	4.77725e-09	-1.53172	-0.982623	2.89465e-09	-1.55462	-1.10828	5.73269e-07	-1.4487	-0.982171
133972050	chr9:133972050:C:T	1.39628e-08	-1.90926e-10	-1.44181	9.98178e-09	-1.90926e-10	-1.425	1.54101e-06	-1.90926e-10	-1.44203
133972344	chr9:133972344:T:C	9.67046e-08	-1.90926e-10	0.493453	6.47606e-08	-1.90926e-10	0.444934	1.07083e-05	-1.90926e-10	0.496541
133972545	chr9:133972545:C:T	1.4335e-08	-1.90926e-10	-1.4155	9.84876e-09	-1.90926e-10	-1.43842	1.58312e-06	-1.90926e-10	-1.41508
133972617	chr9:133972617:T:C	1.39628e-08	-1.90926e-10	-1.44181	9.88776e-09	-1.90926e-10	-1.43447	1.54205e-06	-1.90926e-10	-1.44136
133972633	chr9:133972633:A:G	1.39576e-08	-1.90926e-10	-1.44218	9.91489e-09	-1.90926e-10	-1.43173	1.54102e-06	-1.90926e-10	-1.44203
133972655	chr9:133972655:G:A	1.51486e-08	-1.82219	0.461886	2.51551e-08	-1.81444	1.31373	1.65813e-06	-1.82647	0.457687
133972766	chr9:133972766:G:A	1.03675e-08	-1.73953	-4.23322e-10	6.83681e-09	-1.80344	-4.23322e-10	1.13618e-06	-1.74681	-4.23322e-10
133972795	chr9:133972795:C:T	1.40025e-08	-1.90926e-10	-1.43897	9.83821e-09	-1.90926e-10	-1.43949	1.54683e-06	-1.90926e-10	-1.43827
133972802	chr9:133972802:G:A	1.53543e-08	-1.82036	0.473553	2.56931e-08	-1.81148	1.33194	1.68117e-06	-1.82547	0.470478
133972855	chr9:133972855:C:A	1.3976e-08	-1.90926e-10	-1.44086	9.86287e-09	-1.90926e-10	-1.43699	1.54352e-06	-1.90926e-10	-1.44041
133973077	chr9:133973077:G:A	7.98306e-09	-1.01971	-0.981179	4.34089e-09	-1.09297	-1.16471	1.03902e-06	-0.857157	-0.979042
133973147	chr9:133973147:T:C	1.39622e-08	-1.90926e-10	-1.44185	9.89196e-09	-1.90926e-10	-1.43404	1.54168e-06	-1.90926e-10	-1.4416
133973170	chr9:133973170:C:T	1.13535e-07	-1.90926e-10	0.653901	1.18673e-07	-1.90926e-10	1.05061	1.23203e-05	-1.90926e-10	0.636771
133973263	chr9:133973263:A:C	1.4056e-08	-1.90926e-10	-1.43516	1.01878e-08	-1.90926e-10	-1.40457	1.54969e-06	-1.90926e-10	-1.43642
133973444	chr9:133973444:G:A	1.4152e-08	-1.90926e-10	-1.42835	1.03239e-08	-1.90926e-10	-1.39131	1.55821e-06	-1.90926e-10	-1.43094
133973548	chr9:133973548:A:G	3.82432e-08	-1.90926e-10	-0.434241	2.98362e-08	-1.90926e-10	-0.330042	4.15858e-06	-1.90926e-10	-0.449302
133973741	chr9:133973741:T:C	3.57974e-09	-1.69489	-1.10802	2.45657e-09	-1.80616	-1.02084	4.04863e-07	-1.67469	-1.10399
133973897	chr9:133973897:GCAGAA:G	4.83153e-08	-0.720649	0.520189	5.73233e-08	-0.277033	0.599976	5.67967e-06	-0.693809	0.556226
133973906	chr9:133973906:C:G	4.85941e-08	-0.714113	0.519407	5.7722e-08	-0.269127	0.599003	5.71334e-06	-0.687128	0.555457
133974039	chr9:133974039:G:A	1.4516e-08	-1.90926e-10	-1.40296	9.95876e-09	-1.90926e-10	-1.42731	1.59928e-06	-1.90926e-10	-1.40492
133974050	chr9:133974050:G:A	4.02399e-09	-1.80871	-0.87722	4.64738e-09	-1.8196	-0.369861	4.55366e-07	-1.79905	-0.862083
133974118	chr9:133974118:C:G	1.93033e-08	-1.90926e-10	-1.11793	1.5213e-08	-1.90926e-10	-1.00361	2.12242e-06	-1.90926e-10	-1.12192
133974250	chr9:133974250:G:A	1.47781e-08	-1.90926e-10	-1.38506	1.02179e-08	-1.90926e-10	-1.40163	1.63807e-06	-1.90926e-10	-1.38096
133974312	chr9:133974312:A:G	1.12855e-07	-0.479548	1.12744	1.78468e-07	0.113992	1.34465	1.29382e-05	-0.476594	1.1623
133974504	chr9:133974504:C:T	6.27365e-09	-1.54506	-0.696789	5.75738e-09	-1.48222	-0.493061	6.90831e-07	-1.56115	-0.683185
133974535	chr9:133974535:C:T	2.09615e-08	-1.90926e-10	-1.03552	1.63489e-08	-1.90926e-10	-0.931603	2.31926e-06	-1.90926e-10	-1.03323
133974542	chr9:133974542:G:A	1.50045e-08	-1.4164	0.0465416	2.06328e-08	-1.34267	0.643788	1.59231e-06	-1.46925	0.0599534
133974611	chr9:133974611:T:G	3.76497e-09	-1.63841	-1.11406	1.99381e-09	-1.81162	-1.2241	4.21249e-07	-1.62861	-1.1104
133974718	chr9:133974718:C:A	2.93854e-09	-1.59542	-1.40488	1.68339e-09	-1.79506	-1.40989	3.28495e-07	-1.58191	-1.4058
133974950	chr9:133974950:C:T	2.22467e-08	-1.90926e-10	-0.976016	1.32996e-08	-1.90926e-10	-1.13803	2.47557e-06	-1.90926e-10	-0.968005
133975702	chr9:133975702:A:G	7.23072e-09	-1.57496	-0.524911	3.06796e-09	-1.79288	-0.811867	8.11802e-07	-1.56166	-0.521313
133975867	chr9:133975867:C:T	3.46229e-08	-1.90926e-10	-0.533694	2.01909e-08	-1.90926e-10	-0.720529	3.80787e-06	-1.90926e-10	-0.537406
133976005	chr9:133976005:G:A	3.08037e-09	-1.51229	-1.44087	2.02927e-09	-1.59781	-1.42028	3.65747e-07	-1.43962	-1.44067
133976068	chr9:133976068:G:A	5.22908e-09	-1.66891	-0.755058	2.57868e-09	-1.8236	-0.954892	5.70941e-07	-1.6731	-0.761844
133976107	chr9:133976107:A:T	2.98422e-08	-1.82357	1.14129	6.34345e-08	-1.78118	2.20542	3.41534e-06	-1.82212	1.17592
133976474	chr9:133976474:G:A	1.60036e-08	-1.90926e-10	-1.3054	1.06897e-08	-1.90926e-10	-1.35648	1.78069e-06	-1.90926e-10	-1.29748
133976629	chr9:133976629:A:G	9.50969e-09	-1.8259	-4.23322e-10	6.76362e-09	-1.81421	-4.23322e-10	1.049e-06	-1.82664	-4.23322e-10
133976723	chr9:133976723:A:G	1.45089e-08	-1.90926e-10	-1.40345	1.15654e-08	-1.90926e-10	-1.27775	1.5993e-06	-1.90926e-10	-1.40491
133976782	chr9:133976782:A:G	1.8521e-08	-1.90926e-10	-1.1593	1.21354e-08	-1.90926e-10	-1.22963	2.05452e-06	-1.90926e-10	-1.15444
133977025	chr9:133977025:G:A	2.54544e-08	-1.90926e-10	-0.841319	2.0296e-08	-1.90926e-10	-0.715341	2.83952e-06	-1.90926e-10	-0.830843
133977081	chr9:133977081:G:A	1.79711e-08	-1.18944	-4.23322e-10	9.57844e-09	-1.46625	-4.23322e-10	1.95935e-06	-1.20186	-4.23322e-10
133977093	chr9:133977093:G:A	1.42475e-08	-1.90926e-10	-1.42163	9.84454e-09	-1.90926e-10	-1.43885	1.57718e-06	-1.90926e-10	-1.41884
133977185	chr9:133977185:C:G	3.44965e-09	-1.7689	-1.07104	1.8401e-09	-1.79576	-1.32019	3.72761e-07	-1.78597	-1.07532
133977212	chr9:133977212:G:A	1.50107e-08	-1.90926e-10	-1.36945	1.10342e-08	-1.90926e-10	-1.32476	1.65589e-06	-1.90926e-10	-1.37013
133977281	chr9:133977281:T:G	3.61301e-08	-1.90926e-10	-0.491082	2.72972e-08	-1.90926e-10	-0.418979	3.9965e-06	-1.90926e-10	-0.489057
133977415	chr9:133977415:G:A	1.41218e-08	-1.90926e-10	-1.43049	9.82759e-09	-1.90926e-10	-1.44057	1.562e-06	-1.90926e-10	-1.42851
133977556	chr9:133977556:C:T	6.26094e-09	-1.77003	-0.47385	8.45532e-09	-1.62335	0.0323877	6.81066e-07	-1.78318	-0.475397
133977871	chr9:133977871:A:G	1.80793e-08	-1.90926e-10	-1.18344	1.53506e-08	-1.90926e-10	-0.99461	1.98261e-06	-1.90926e-10	-1.19006
133978077	chr9:133978077:C:T	1.66118e-08	-1.90926e-10	-1.2681	1.2325e-08	-1.90926e-10	-1.21414	1.83897e-06	-1.90926e-10	-1.26527
133978340	chr9:133978340:T:A	2.06404e-08	-1.90926e-10	-1.05096	1.48504e-08	-1.90926e-10	-1.02774	2.26791e-06	-1.90926e-10	-1.05562
133978401	chr9:133978401:A:G	2.09563e-08	-1.90926e-10	-1.03577	1.76625e-08	-1.90926e-10	-0.854321	2.30628e-06	-1.90926e-10	-1.03884
133978444	chr9:133978444:A:G	1.42365e-08	-1.81894	0.396543	1.67732e-08	-1.75094	0.844958	1.52405e-06	-1.80779	0.354688
133978446	chr9:133978446:T:C	6.04571e-09	-1.82501	-0.453851	5.38061e-09	-1.66244	-0.380518	6.60898e-07	-1.81883	-0.4698
133978493	chr9:133978493:T:C	1.99926e-08	-1.90926e-10	-1.08285	1.65946e-08	-1.90926e-10	-0.916687	2.2002e-06	-1.90926e-10	-1.08593
133978498	chr9:133978498:C:T	1.54151e-08	-1.90926e-10	-1.34286	1.17217e-08	-1.90926e-10	-1.26432	1.69856e-06	-1.90926e-10	-1.3447
133978519	chr9:133978519:C:A	1.86652e-08	-1.90926e-10	-1.15155	1.47648e-08	-1.90926e-10	-1.03352	2.05482e-06	-1.90926e-10	-1.15429
133978797	chr9:133978797:G:A	1.83192e-08	-1.90926e-10	-1.17026	1.13001e-08	-1.90926e-10	-1.30096	2.03e-06	-1.90926e-10	-1.16644
133978852	chr9:133978852:C:T	1.49037e-08	-1.78762	0.411016	1.80494e-08	-1.68016	0.847508	1.61546e-06	-1.76685	0.37199
```
