## Supplementary material for "Characterization of shared and ancestry-specific signals driving complex traits using multi-ancestry fine-mapping": susiex_nc3.cs80.snp (part 2 of 2)

```
133978907	chr9:133978907:G:A	4.72916e-09	-1.82365	-0.700809	4.67429e-09	-1.81115	-0.372532	5.27914e-07	-1.82289	-0.690406
133978919	chr9:133978919:C:A	5.08863e-09	-1.7997	-0.651502	3.32624e-09	-1.75245	-0.771468	5.61325e-07	-1.80604	-0.645886
133978920	chr9:133978920:T:G	8.1828e-09	-1.76522	-0.21095	9.05e-09	-1.63905	0.116048	9.02211e-07	-1.73921	-0.238173
133979102	chr9:133979102:C:T	4.06109e-09	-1.82601	-0.850744	3.89913e-09	-1.80577	-0.559239	4.51923e-07	-1.82542	-0.843301
133979310	chr9:133979310:T:G	1.53384e-07	-1.90926e-10	0.954734	1.23004e-07	-1.90926e-10	1.08645	1.71834e-05	-1.90926e-10	0.969467
133979431	chr9:133979431:AGAG:A	2.85969e-09	-1.605	-1.42249	2.07954e-09	-1.6949	-1.29872	3.23886e-07	-1.58374	-1.4181
133979437	chr9:133979437:G:C	4.44925e-08	-1.90926e-10	-0.282887	3.91098e-08	-1.90926e-10	-0.0593896	5.00311e-06	-1.90926e-10	-0.264416
133979521	chr9:133979521:T:C	4.82992e-09	-1.82608	-0.677298	4.83497e-09	-1.80546	-0.344425	5.39133e-07	-1.8253	-0.666969
133979632	chr9:133979632:T:C	2.99437e-09	-1.77235	-1.20912	2.08727e-09	-1.82441	-1.1655	3.25201e-07	-1.78591	-1.21188
133979664	chr9:133979664:A:G	2.8796e-09	-1.75349	-1.26706	1.95031e-09	-1.82753	-1.23025	3.12433e-07	-1.76806	-1.26978
133980030	chr9:133980030:C:T	1.91064e-08	-1.90926e-10	-1.12819	1.56944e-08	-1.90926e-10	-0.972458	2.10509e-06	-1.90926e-10	-1.13012
133980097	chr9:133980097:G:A	1.43226e-08	-1.90926e-10	-1.41637	9.81191e-09	-1.90926e-10	-1.44217	1.58562e-06	-1.90926e-10	-1.4135
133980115	chr9:133980115:G:A	1.97698e-08	-1.90926e-10	-1.09405	1.63544e-08	-1.90926e-10	-0.931269	2.17772e-06	-1.90926e-10	-1.0962
133980265	chr9:133980265:G:A	2.40237e-09	-1.79561	-1.40614	2.12196e-09	-1.60367	-1.36975	2.64507e-07	-1.79624	-1.40812
133980798	chr9:133980798:A:G	2.31022e-09	-1.81791	-1.42296	1.88873e-09	-1.67405	-1.41581	2.54507e-07	-1.81854	-1.42436
133980915	chr9:133980915:C:CTACTTTT	2.87037e-08	-1.90926e-10	-0.721184	2.36656e-08	-1.90926e-10	-0.56174	3.19092e-06	-1.90926e-10	-0.714168
133980917	chr9:133980917:A:AGGGC	2.8798e-08	-1.90926e-10	-0.717902	2.37523e-08	-1.90926e-10	-0.558083	3.20148e-06	-1.90926e-10	-0.710863
133980920	chr9:133980920:A:G	2.86915e-08	-1.90926e-10	-0.721607	2.36511e-08	-1.90926e-10	-0.562356	3.18973e-06	-1.90926e-10	-0.714539
133980922	chr9:133980922:C:G	2.87037e-08	-1.90926e-10	-0.721184	2.36656e-08	-1.90926e-10	-0.56174	3.19092e-06	-1.90926e-10	-0.714168
133980973	chr9:133980973:G:A	2.42461e-09	-1.76621	-1.42633	2.14566e-09	-1.52332	-1.43899	2.66576e-07	-1.77134	-1.42523
133981034	chr9:133981034:G:A	2.51175e-08	-1.90926e-10	-0.854643	1.91159e-08	-1.90926e-10	-0.775245	2.7838e-06	-1.90926e-10	-0.850658
133981062	chr9:133981062:C:T	1.55078e-08	-1.90926e-10	-1.33687	1.14941e-08	-1.90926e-10	-1.28393	1.71232e-06	-1.90926e-10	-1.33663
133981075	chr9:133981075:C:T	1.74639e-08	-1.90926e-10	-1.21807	1.40201e-08	-1.90926e-10	-1.08527	1.92568e-06	-1.90926e-10	-1.2192
133981084	chr9:133981084:A:C	2.26764e-08	-1.90926e-10	-0.956883	1.45047e-08	-1.90926e-10	-1.05129	2.53913e-06	-1.90926e-10	-0.942654
133981336	chr9:133981336:G:A	1.46358e-08	-1.90926e-10	-1.39473	1.07909e-08	-1.90926e-10	-1.34706	1.61865e-06	-1.90926e-10	-1.39288
133981674	chr9:133981674:T:C	2.72808e-08	-1.90926e-10	-0.772024	2.54333e-08	-1.90926e-10	-0.489706	2.97482e-06	-1.90926e-10	-0.784294
133981707	chr9:133981707:C:T	3.05489e-09	-1.8275	-1.13397	2.4366e-09	-1.79978	-1.03539	3.40683e-07	-1.8266	-1.12468
133981911	chr9:133981911:G:A	1.72952e-08	-1.90926e-10	-1.22778	1.3866e-08	-1.90926e-10	-1.09632	1.90574e-06	-1.90926e-10	-1.22961
133982065	chr9:133982065:C:G	1.83774e-08	-1.90926e-10	-1.16709	1.49824e-08	-1.90926e-10	-1.01889	2.02535e-06	-1.90926e-10	-1.16873
133982134	chr9:133982134:A:G	3.44487e-09	-1.74835	-1.09297	3.43174e-09	-1.58549	-0.907202	3.89426e-07	-1.71293	-1.10463
133982349	chr9:133982349:G:C	5.95764e-08	-1.90926e-10	0.00905125	3.63181e-08	-1.90926e-10	-0.133446	6.57612e-06	-1.90926e-10	0.00896931
133982399	chr9:133982399:AGGCTGGCAGGGCAGGAGGCCACAAGAGGGGACCTAGGACGGGGCATGGCAGACTCT:A	3.96572e-09	-1.82788	-0.872641	2.754e-09	-1.72554	-0.987165	4.37771e-07	-1.8277	-0.872833
133982574	chr9:133982574:G:A	2.32654e-09	-1.82727	-1.40656	1.76989e-09	-1.79834	-1.35651	2.57885e-07	-1.82642	-1.40329
133982650	chr9:133982650:C:T	2.58685e-09	-1.77396	-1.35381	2.32125e-09	-1.63956	-1.24409	2.93089e-07	-1.74331	-1.35845
133982904	chr9:133982904:G:A	3.05305e-09	-1.69831	-1.26375	3.01787e-09	-1.50005	-1.12116	3.50288e-07	-1.65286	-1.27062
133983397	chr9:133983397:A:G	1.15306e-08	-1.63321	-4.23322e-10	6.68618e-09	-1.82572	-4.23322e-10	1.22726e-06	-1.66969	-4.23322e-10
133983699	chr9:133983699:A:G	3.14098e-09	-1.63692	-1.29676	2.06632e-09	-1.82256	-1.17743	3.53197e-07	-1.6187	-1.2965
133983756	chr9:133983756:C:T	3.05673e-09	-1.72671	-1.23415	2.98263e-09	-1.54954	-1.08342	3.48214e-07	-1.68699	-1.24242
133983934	chr9:133983934:A:G	1.4449e-08	-1.90926e-10	-1.40758	1.07014e-08	-1.90926e-10	-1.35539	1.59462e-06	-1.90926e-10	-1.40784
133984181	chr9:133984181:C:T	9.68818e-09	-1.8073	-4.23322e-10	7.71509e-09	-1.68258	-4.23322e-10	1.07595e-06	-1.80127	-4.23322e-10
133984184	chr9:133984184:A:G	3.22957e-09	-1.63421	-1.27165	2.14284e-09	-1.82229	-1.14134	3.62808e-07	-1.61715	-1.27121
133984279	chr9:133984279:CTG:C	2.62148e-09	-1.68232	-1.43215	1.60197e-09	-1.82428	-1.43024	2.92016e-07	-1.67132	-1.4341
133984490	chr9:133984490:G:A	2.65443e-09	-1.74318	-1.3588	1.60515e-09	-1.82799	-1.42456	2.92845e-07	-1.74341	-1.35918
133984659	chr9:133984659:AT:A	1.72162e-08	-1.90926e-10	-1.23236	1.29982e-08	-1.90926e-10	-1.16095	1.90383e-06	-1.90926e-10	-1.23061
133984669	chr9:133984669:CCT:C	4.53192e-09	-1.70341	-0.863657	5.65239e-09	-1.51246	-0.481223	5.12806e-07	-1.65916	-0.883173
133984729	chr9:133984729:G:A	2.8561e-09	-1.59215	-1.43661	1.88599e-09	-1.691	-1.40031	3.26337e-07	-1.55598	-1.43832
133984824	chr9:133984824:C:T	2.95083e-08	-1.42459	0.731051	1.50305e-08	-1.75604	0.740356	3.21118e-06	-1.43376	0.725921
133984956	chr9:133984956:T:C	2.28403e-09	-1.82571	-1.42655	1.60089e-09	-1.81345	-1.44175	2.51762e-07	-1.82569	-1.42805
133985578	chr9:133985578:G:A	2.62429e-08	-1.90926e-10	-0.810812	1.6155e-08	-1.90926e-10	-0.943535	2.9184e-06	-1.90926e-10	-0.803439
133985784	chr9:133985784:G:A	4.68488e-09	-1.26908	-1.26479	5.53957e-09	-0.826868	-1.18698	5.11507e-07	-1.28013	-1.26474
133986103	chr9:133986103:C:T	4.35442e-08	-1.90926e-10	-0.304432	3.18975e-08	-1.90926e-10	-0.263236	4.73477e-06	-1.90926e-10	-0.319543
133986118	chr9:133986118:C:T	2.43669e-09	-1.76698	-1.42059	1.58289e-09	-1.82598	-1.44053	2.68412e-07	-1.76514	-1.42457
133986152	chr9:133986152:A:G	8.29125e-09	-1.77725	-0.185757	9.76486e-09	-1.57439	0.127416	9.26925e-07	-1.73623	-0.214128
133986254	chr9:133986254:C:T	7.58088e-09	-1.07298	-0.979596	3.12743e-09	-1.59171	-0.993841	8.67097e-07	-1.02936	-0.987717
133986728	chr9:133986728:C:A	1.3457e-08	-1.47871	-4.23322e-10	1.30556e-08	-1.15655	-4.23322e-10	1.4189e-06	-1.52459	-4.23322e-10
133986784	chr9:133986784:G:A	2.75935e-09	-1.74818	-1.31503	1.87261e-09	-1.8114	-1.28703	3.03921e-07	-1.74658	-1.31888
133987271	chr9:133987271:A:G	2.24343e-08	-0.967619	-4.23322e-10	1.1699e-08	-1.26626	-4.23322e-10	2.38209e-06	-1.0065	-4.23322e-10
133987299	chr9:133987299:C:CA	3.94367e-08	-0.403511	-4.23322e-10	3.71144e-08	-0.11176	-4.23322e-10	4.10827e-06	-0.461474	-4.23322e-10
133987300	chr9:133987300:C:G	3.93555e-08	-0.405573	-4.23322e-10	3.70271e-08	-0.114113	-4.23322e-10	4.10013e-06	-0.463456	-4.23322e-10
133987379	chr9:133987379:G:A	2.28648e-09	-1.81358	-1.43761	2.55597e-09	-1.37112	-1.41621	2.52161e-07	-1.81359	-1.43858
133987545	chr9:133987545:G:A	2.363e-09	-1.82716	-1.39112	1.70181e-09	-1.79128	-1.40279	2.613e-07	-1.82267	-1.39389
133987681	chr9:133987681:C:T	2.67689e-09	-1.82776	-1.26579	2.4893e-09	-1.80173	-1.01203	2.91309e-07	-1.82642	-1.28143
133987698	chr9:133987698:C:T	4.20296e-09	-1.8243	-0.818118	5.05512e-09	-1.47911	-0.626248	4.69319e-07	-1.81856	-0.812386
133987769	chr9:133987769:C:T	2.33553e-09	-1.81995	-1.41002	2.32774e-09	-1.44152	-1.43935	2.59686e-07	-1.81186	-1.4109
133987810	chr9:133987810:C:A	5.4933e-09	-1.07907	-1.2956	4.49591e-09	-1.78069	-0.441908	7.10723e-07	-0.909715	-1.30623
133988132	chr9:133988132:C:T	1.00908e-08	-1.76659	-4.23322e-10	1.04576e-08	-1.37843	-4.23322e-10	1.08141e-06	-1.79621	-4.23322e-10
133988159	chr9:133988159:AG:A	1.39567e-08	-1.90926e-10	-1.44225	9.86105e-09	-1.90926e-10	-1.43717	1.54076e-06	-1.90926e-10	-1.4422
133988257	chr9:133988257:G:C	2.85493e-09	-1.82769	-1.20147	2.41542e-09	-1.55853	-1.28536	3.13261e-07	-1.82734	-1.20786
133988520	chr9:133988520:G:C	3.03279e-08	-1.90926e-10	-0.666141	2.47946e-08	-1.90926e-10	-0.515137	3.32551e-06	-1.90926e-10	-0.672853
133988538	chr9:133988538:G:C	9.88356e-09	-1.78733	-4.23322e-10	6.71763e-09	-1.82103	-4.23322e-10	1.09809e-06	-1.78091	-4.23322e-10
133988708	chr9:133988708:G:C	6.65907e-08	-1.90926e-10	0.120357	6.21669e-08	-1.90926e-10	0.404059	7.46213e-06	-1.90926e-10	0.135364
133988975	chr9:133988975:G:C	4.61722e-09	-1.80602	-0.742399	4.53489e-09	-1.40508	-0.808882	5.17301e-07	-1.80241	-0.731197
133989206	chr9:133989206:C:T	2.25211e-09	-1.82797	-1.43837	1.70606e-09	-1.78622	-1.40536	2.4879e-07	-1.82711	-1.43851
133989398	chr9:133989398:T:C	1.25533e-07	-1.90926e-10	0.754359	5.66601e-08	-1.90926e-10	0.311306	1.359e-05	-1.90926e-10	0.734858
133989602	chr9:133989602:C:T	4.35119e-08	-1.90926e-10	-0.305173	3.91459e-08	-1.90926e-10	-0.0584687	4.72564e-06	-1.90926e-10	-0.321473
133989931	chr9:133989931:G:C	1.40234e-08	-1.90926e-10	-1.43748	1.00142e-08	-1.90926e-10	-1.42176	1.54704e-06	-1.90926e-10	-1.43813
133989953	chr9:133989953:C:T	4.64763e-08	-1.90926e-10	-0.239266	2.67487e-08	-1.90926e-10	-0.439277	5.20969e-06	-1.90926e-10	-0.223955
133990287	chr9:133990287:C:T	4.01098e-09	-1.78988	-0.899296	2.52247e-09	-1.82773	-0.972796	4.35853e-07	-1.80523	-0.899698
133990537	chr9:133990537:C:T	3.63958e-08	-1.90926e-10	-0.483756	2.80388e-08	-1.90926e-10	-0.392173	4.03637e-06	-1.90926e-10	-0.479129
133991143	chr9:133991143:C:T	1.81554e-08	-1.90926e-10	-1.17924	1.17577e-08	-1.90926e-10	-1.26125	1.9973e-06	-1.90926e-10	-1.18268
133991184	chr9:133991184:T:G	5.03232e-08	-1.90926e-10	-0.159741	4.52363e-08	-1.90926e-10	0.0861372	5.57079e-06	-1.90926e-10	-0.156939
133991561	chr9:133991561:C:G	1.59468e-08	-0.182235	-1.12672	2.93384e-08	0.577702	-0.924568	1.83165e-06	-0.136854	-1.1324
133991675	chr9:133991675:G:T	1.90114e-08	-1.90926e-10	-1.13317	1.22764e-08	-1.90926e-10	-1.21809	2.08209e-06	-1.90926e-10	-1.1411
133991870	chr9:133991870:A:G	1.59966e-08	-1.90926e-10	-1.30583	1.21879e-08	-1.90926e-10	-1.22532	1.75344e-06	-1.90926e-10	-1.3129
133991986	chr9:133991986:CG:C	1.05636e-08	-1.7208	-4.23322e-10	9.6023e-09	-1.46376	-4.23322e-10	1.15578e-06	-1.7297	-4.23322e-10
133992666	chr9:133992666:C:G	1.4483e-08	-1.90926e-10	-1.40523	9.96621e-09	-1.90926e-10	-1.42656	1.60343e-06	-1.90926e-10	-1.40233
133992706	chr9:133992706:C:T	1.39786e-08	-1.90926e-10	-1.44068	9.90988e-09	-1.90926e-10	-1.43223	1.54392e-06	-1.90926e-10	-1.44015
133992951	chr9:133992951:G:A	1.39705e-08	-1.90926e-10	-1.44126	9.95411e-09	-1.90926e-10	-1.42778	1.5426e-06	-1.90926e-10	-1.441
133993706	chr9:133993706:G:A	4.209e-08	-1.90926e-10	-0.338397	3.45674e-08	-1.90926e-10	-0.182853	4.64126e-06	-1.90926e-10	-0.33949
133993886	chr9:133993886:T:C	1.56732e-08	-1.90926e-10	-1.32626	1.38074e-08	-1.90926e-10	-1.10056	1.72246e-06	-1.90926e-10	-1.33072
133993927	chr9:133993927:C:T	3.01134e-09	-1.72617	-1.24965	2.14199e-09	-1.82253	-1.1415	3.43203e-07	-1.69631	-1.2476
133994348	chr9:133994348:C:T	1.48498e-08	-1.90926e-10	-1.38022	1.13154e-08	-1.90926e-10	-1.2996	1.6359e-06	-1.90926e-10	-1.38228
133994406	chr9:133994406:G:A	2.34754e-08	-1.90926e-10	-0.922254	2.1504e-08	-1.90926e-10	-0.657525	2.58523e-06	-1.90926e-10	-0.924662
133994600	chr9:133994600:TGGCTGCACCCAGGAGG:T	1.41689e-08	-1.90926e-10	-1.42716	9.83408e-09	-1.90926e-10	-1.43991	1.56341e-06	-1.90926e-10	-1.42761
133995184	chr9:133995184:CA:C	3.95709e-08	-1.90926e-10	-0.400115	2.22698e-08	-1.90926e-10	-0.622532	4.32126e-06	-1.90926e-10	-0.410928
133995502	chr9:133995502:C:T	1.43928e-08	-1.90926e-10	-1.41148	9.90829e-09	-1.90926e-10	-1.43239	1.58652e-06	-1.90926e-10	-1.41293
133995567	chr9:133995567:C:T	2.27383e-09	-1.82058	-1.43616	2.32592e-09	-1.82626	-1.05539	2.52926e-07	-1.81337	-1.43576
133995835	chr9:133995835:G:GCCACAGA	1.66138e-08	-1.90926e-10	-1.26797	1.1088e-08	-1.90926e-10	-1.3199	1.84386e-06	-1.90926e-10	-1.26261
133996197	chr9:133996197:T:C	1.41232e-08	-1.90926e-10	-1.43039	1.02371e-08	-1.90926e-10	-1.39974	1.55505e-06	-1.90926e-10	-1.43297
133996487	chr9:133996487:G:A	1.72986e-08	-1.90926e-10	-1.22758	1.24794e-08	-1.90926e-10	-1.20168	1.90395e-06	-1.90926e-10	-1.23055
133997028	chr9:133997028:A:C	1.59575e-08	-1.90926e-10	-1.30828	1.02837e-08	-1.90926e-10	-1.39521	1.76408e-06	-1.90926e-10	-1.30685
133997288	chr9:133997288:G:A	1.45379e-08	-1.90926e-10	-1.40145	1.05582e-08	-1.90926e-10	-1.36886	1.60581e-06	-1.90926e-10	-1.40085
133997304	chr9:133997304:CT:C	3.25412e-09	-1.77354	-1.12474	1.92738e-09	-1.80135	-1.26825	3.65871e-07	-1.76033	-1.11962
133997307	chr9:133997307:C:T	1.43689e-08	-1.90926e-10	-1.41314	1.03892e-08	-1.90926e-10	-1.38499	1.58706e-06	-1.90926e-10	-1.41259
133997407	chr9:133997407:G:A	1.47194e-08	-1.90926e-10	-1.38904	1.07322e-08	-1.90926e-10	-1.35251	1.62576e-06	-1.90926e-10	-1.3885
133997514	chr9:133997514:G:C	4.76183e-09	-1.08363	-1.43394	2.70321e-09	-1.28907	-1.44226	5.17109e-07	-1.09983	-1.43415
133999706	chr9:133999706:G:C	3.44571e-08	-1.90926e-10	-0.538492	2.98132e-08	-1.90926e-10	-0.330813	3.81847e-06	-1.90926e-10	-0.534626
133999736	chr9:133999736:G:T	2.70493e-09	-1.79309	-1.29005	1.61942e-09	-1.81616	-1.42754	2.95096e-07	-1.805	-1.28993
133999960	chr9:133999960:G:A	2.0019e-08	-1.90926e-10	-1.08152	1.28822e-08	-1.90926e-10	-1.16992	2.20186e-06	-1.90926e-10	-1.08517
133999968	chr9:133999968:A:C	3.36041e-09	-1.78304	-1.0831	2.10702e-09	-1.82029	-1.1602	3.68846e-07	-1.79161	-1.08024
134000125	chr9:134000125:C:T	1.47285e-08	-1.90926e-10	-1.38843	1.14673e-08	-1.90926e-10	-1.28627	1.6258e-06	-1.90926e-10	-1.38848
134000136	chr9:134000136:C:T	1.45801e-08	-1.90926e-10	-1.39855	1.00056e-08	-1.90926e-10	-1.42262	1.61334e-06	-1.90926e-10	-1.39617
134000169	chr9:134000169:T:C	1.78007e-08	-1.90926e-10	-1.19897	1.52839e-08	-1.90926e-10	-0.998965	1.9631e-06	-1.90926e-10	-1.19995
134000286	chr9:134000286:G:A	4.58696e-09	-1.54068	-1.01431	2.97618e-09	-1.34643	-1.2887	5.13437e-07	-1.53369	-1.00741
134000298	chr9:134000298:C:T	1.39811e-08	-1.90926e-10	-1.4405	9.96278e-09	-1.90926e-10	-1.42691	1.54219e-06	-1.90926e-10	-1.44127
134000358	chr9:134000358:G:C	4.93966e-08	-1.90926e-10	-0.178326	2.73045e-08	-1.90926e-10	-0.418714	5.34103e-06	-1.90926e-10	-0.199058
134000396	chr9:134000396:A:C	3.52508e-09	-1.74076	-1.07755	2.16528e-09	-1.79828	-1.15493	3.85661e-07	-1.75283	-1.07445
134000435	chr9:134000435:T:C	1.3973e-08	-1.90926e-10	-1.44108	1.02714e-08	-1.90926e-10	-1.3964	1.54192e-06	-1.90926e-10	-1.44145
134000489	chr9:134000489:C:A	4.79497e-09	-1.57973	-0.930905	3.30942e-09	-1.29272	-1.23627	5.36739e-07	-1.57357	-0.923154
134000629	chr9:134000629:T:C	1.39566e-08	-1.90926e-10	-1.44225	9.8618e-09	-1.90926e-10	-1.43709	1.54077e-06	-1.90926e-10	-1.44219
134000716	chr9:134000716:G:A	1.64356e-08	-1.27876	-4.23322e-10	1.07906e-08	-1.34709	-4.23322e-10	2.02132e-06	-1.17072	-4.23322e-10
134000730	chr9:134000730:T:C	3.64127e-09	-1.72791	-1.05796	2.2203e-09	-1.79049	-1.13764	3.97916e-07	-1.74105	-1.05494
134000757	chr9:134000757:G:T	3.71318e-09	-1.72274	-1.04358	2.255e-09	-1.78769	-1.12492	4.04822e-07	-1.73705	-1.04173
134001307	chr9:134001307:T:G	4.60319e-09	-1.25228	-1.29917	3.27648e-09	-1.18239	-1.35661	5.04612e-07	-1.25899	-1.29945
134001388	chr9:134001388:T:C	4.37692e-09	-1.32782	-1.27404	3.63291e-09	-1.09847	-1.33726	4.80394e-07	-1.33328	-1.27434
134001435	chr9:134001435:G:A	4.30779e-09	-1.63349	-0.984293	3.62642e-09	-1.20594	-1.23158	4.80886e-07	-1.62495	-0.981655
134001764	chr9:134001764:C:T	1.41063e-08	-1.90926e-10	-1.43159	1.07366e-08	-1.90926e-10	-1.3521	1.55723e-06	-1.90926e-10	-1.43157
134001803	chr9:134001803:C:T	2.59342e-09	-1.70118	-1.42405	2.31835e-09	-1.44281	-1.4421	2.77842e-07	-1.73016	-1.42502
134002028	chr9:134002028:C:A	7.32304e-09	-0.66062	-1.42656	3.73672e-09	-1.51682	-0.890737	8.18864e-07	-0.645636	-1.42868
134002065	chr9:134002065:G:A	1.39594e-08	-1.90926e-10	-1.44205	9.88091e-09	-1.90926e-10	-1.43516	1.54123e-06	-1.90926e-10	-1.4419
134002089	chr9:134002089:A:G	3.45323e-08	-1.90926e-10	-0.536313	3.53474e-08	-1.90926e-10	-0.16054	3.74669e-06	-1.90926e-10	-0.553602
134002249	chr9:134002249:T:C	1.40639e-08	-1.90926e-10	-1.4346	1.0063e-08	-1.90926e-10	-1.41689	1.55292e-06	-1.90926e-10	-1.43434
134002260	chr9:134002260:A:G	4.28677e-08	-1.90926e-10	-0.32009	2.22281e-08	-1.90926e-10	-0.624407	4.72198e-06	-1.90926e-10	-0.322248
134002400	chr9:134002400:C:T	3.07593e-09	-1.80292	-1.15168	7.40526e-09	-0.373261	-1.35031	3.41804e-07	-1.8028	-1.14519
134002861	chr9:134002861:G:A	1.39574e-08	-1.90926e-10	-1.4422	9.83935e-09	-1.90926e-10	-1.43937	1.54069e-06	-1.90926e-10	-1.44224
134003054	chr9:134003054:C:A	1.02133e-08	-0.502464	-1.25206	9.03504e-09	-1.58574	0.0610911	1.12832e-06	-0.491245	-1.2625
134003988	chr9:134003988:G:T	2.53813e-08	-1.90926e-10	-0.844196	2.44238e-08	-1.90926e-10	-0.530207	2.76276e-06	-1.90926e-10	-0.858247
134004332	chr9:134004332:C:T	1.40906e-08	-1.90926e-10	-1.4327	9.81301e-09	-1.90926e-10	-1.44205	1.55792e-06	-1.90926e-10	-1.43112
134004577	chr9:134004577:G:A	3.81117e-09	-1.80322	-0.93705	4.83863e-09	-1.82799	-0.321144	4.15704e-07	-1.81642	-0.935842
134004779	chr9:134004779:G:A	1.67762e-08	-1.90926e-10	-1.25825	1.12287e-08	-1.90926e-10	-1.30729	1.85504e-06	-1.90926e-10	-1.25657
134004963	chr9:134004963:AC:A	3.68587e-09	-1.74472	-1.02899	2.04215e-09	-1.80766	-1.2041	4.15936e-07	-1.72991	-1.02179
134004986	chr9:134004986:T:G	1.62703e-08	-1.90926e-10	-1.28887	1.05981e-08	-1.90926e-10	-1.36509	1.77553e-06	-1.90926e-10	-1.30038
134005120	chr9:134005120:C:T	4.28527e-09	-1.81212	-0.810901	2.72908e-09	-1.7211	-1.0007	4.7946e-07	-1.80969	-0.799883
134005249	chr9:134005249:G:A	1.4378e-08	-1.90926e-10	-1.41251	1.09361e-08	-1.90926e-10	-1.3337	1.5858e-06	-1.90926e-10	-1.41339
134005467	chr9:134005467:G:A	1.25428e-08	-1.54906	-4.23322e-10	6.95196e-09	-1.78674	-4.23322e-10	1.27168e-06	-1.63414	-4.23322e-10
134005503	chr9:134005503:G:C	1.43529e-08	-1.90926e-10	-1.41426	1.04137e-08	-1.90926e-10	-1.38264	1.58789e-06	-1.90926e-10	-1.41207
134005560	chr9:134005560:A:G	1.43529e-08	-1.90926e-10	-1.41426	1.04137e-08	-1.90926e-10	-1.38264	1.58789e-06	-1.90926e-10	-1.41207
134005600	chr9:134005600:C:A	1.42722e-08	-1.90926e-10	-1.41989	1.03269e-08	-1.90926e-10	-1.39101	1.5786e-06	-1.90926e-10	-1.41794
134005628	chr9:134005628:T:C	1.43536e-08	-1.90926e-10	-1.4142	1.04146e-08	-1.90926e-10	-1.38255	1.58797e-06	-1.90926e-10	-1.41202
134005632	chr9:134005632:G:C	1.43461e-08	-1.90926e-10	-1.41473	1.04066e-08	-1.90926e-10	-1.38333	1.5871e-06	-1.90926e-10	-1.41256
134005835	chr9:134005835:G:A	1.44568e-08	-1.90926e-10	-1.40704	1.05237e-08	-1.90926e-10	-1.37213	1.60006e-06	-1.90926e-10	-1.40444
134005886	chr9:134005886:C:T	4.79196e-09	-1.31524	-1.19603	3.65826e-09	-1.01766	-1.41112	5.32222e-07	-1.31184	-1.19333
134006034	chr9:134006034:C:T	1.44958e-08	-1.90926e-10	-1.40435	1.05613e-08	-1.90926e-10	-1.36856	1.60397e-06	-1.90926e-10	-1.40199
134006190	chr9:134006190:C:T	4.41277e-09	-1.76193	-0.83178	2.4465e-09	-1.78837	-1.04274	4.94695e-07	-1.75528	-0.823008
134006709	chr9:134006709:G:A	4.61564e-09	-1.31038	-1.23838	3.55803e-09	-1.03188	-1.42468	5.12556e-07	-1.30649	-1.23633
134007169	chr9:134007169:A:G	3.38482e-09	-1.70483	-1.15408	1.81207e-09	-1.82102	-1.31027	3.81355e-07	-1.68726	-1.15124
134007224	chr9:134007224:T:A	3.12887e-09	-1.81456	-1.12297	3.70691e-09	-1.82613	-0.589435	3.42257e-07	-1.82278	-1.12389
134007278	chr9:134007278:AT:A	1.27427e-08	-1.53325	-4.23322e-10	6.99012e-09	-1.78127	-4.23322e-10	1.29317e-06	-1.61738	-4.23322e-10
134007462	chr9:134007462:C:T	1.16584e-08	-1.62218	-4.23322e-10	6.78493e-09	-1.81106	-4.23322e-10	1.19817e-06	-1.69368	-4.23322e-10
134007841	chr9:134007841:A:T	1.40462e-08	-1.90926e-10	-1.43586	9.81146e-09	-1.90926e-10	-1.44221	1.55007e-06	-1.90926e-10	-1.43617
134008102	chr9:134008102:A:G	2.9844e-08	-1.90926e-10	-0.682223	2.96359e-08	-1.90926e-10	-0.336777	3.24597e-06	-1.90926e-10	-0.697061
134008115	chr9:134008115:G:A	1.3974e-08	-1.90926e-10	-1.44101	9.82144e-09	-1.90926e-10	-1.4412	1.54238e-06	-1.90926e-10	-1.44115
134008139	chr9:134008139:C:T	2.77285e-08	-1.90926e-10	-0.755747	1.53121e-08	-1.90926e-10	-0.997119	3.05649e-06	-1.90926e-10	-0.757208
134008147	chr9:134008147:T:C	5.16471e-09	-1.64217	-0.794188	3.48385e-09	-1.82782	-0.649801	5.6763e-07	-1.64856	-0.792198
134008464	chr9:134008464:C:A	2.95097e-09	-1.78924	-1.20683	3.26702e-09	-1.82631	-0.715572	3.20833e-07	-1.80383	-1.20748
134008483	chr9:134008483:G:A	3.04723e-09	-1.78258	-1.1814	3.42095e-09	-1.82472	-0.671126	3.30818e-07	-1.79862	-1.18204
134008538	chr9:134008538:T:C	4.579e-09	-1.66749	-0.889233	3.15443e-09	-1.82616	-0.750796	5.02554e-07	-1.67446	-0.888069
134008878	chr9:134008878:T:C	3.02462e-09	-1.75694	-1.21449	1.77233e-09	-1.79988	-1.35359	3.39174e-07	-1.74299	-1.21273
134008944	chr9:134008944:T:C	5.17774e-09	-1.55395	-0.879885	3.21661e-09	-1.82015	-0.737283	5.75787e-07	-1.5505	-0.875996
134009216	chr9:134009216:G:A	6.8781e-09	-1.49167	-0.658195	4.25694e-09	-1.80705	-0.470164	7.63566e-07	-1.48951	-0.654717
134009219	chr9:134009219:G:A	3.17399e-09	-1.77142	-1.1518	1.89332e-09	-1.7906	-1.29683	3.55894e-07	-1.76012	-1.14748
134009256	chr9:134009256:A:G	6.77116e-09	-1.49958	-0.665955	4.2164e-09	-1.80894	-0.477844	7.52421e-07	-1.49702	-0.661913
134009497	chr9:134009497:G:C	1.40029e-08	-1.90926e-10	-1.43894	1.00113e-08	-1.90926e-10	-1.42205	1.54646e-06	-1.90926e-10	-1.43851
134009733	chr9:134009733:A:G	5.10218e-09	-1.10119	-1.34735	1.91548e-08	0.415695	-1.1889	5.2941e-07	-1.16006	-1.35041
134010141	chr9:134010141:T:C	1.82612e-08	-0.872266	-0.301162	2.93841e-07	0.0160051	1.94127	2.20405e-06	-0.730471	-0.353707
134010211	chr9:134010211:G:A	4.02203e-09	-1.41724	-1.26919	2.14926e-09	-1.53383	-1.42681	4.22739e-07	-1.46241	-1.27307
134010310	chr9:134010310:T:C	3.15174e-08	-1.90926e-10	-0.627667	3.83181e-08	-1.90926e-10	-0.0798421	3.39305e-06	-1.90926e-10	-0.652747
134010648	chr9:134010648:G:A	1.87746e-08	-1.90926e-10	-1.1457	7.05266e-08	-1.90926e-10	0.530226	2.07585e-06	-1.90926e-10	-1.14411
134010649	chr9:134010649:C:G	1.41235e-08	-1.90926e-10	-1.43037	9.81943e-09	-1.90926e-10	-1.4414	1.559e-06	-1.90926e-10	-1.43043
134010700	chr9:134010700:G:T	1.39573e-08	-1.90926e-10	-1.44221	1.45227e-08	-1.90926e-10	-1.05005	1.54069e-06	-1.90926e-10	-1.44225
134010899	chr9:134010899:G:A	2.31057e-09	-1.81295	-1.42777	1.40822e-05	5.50258	0.324323	2.60775e-07	-1.78566	-1.43292
134011216	chr9:134011216:G:C	1.39567e-08	-1.90926e-10	-1.44225	9.88023e-09	-1.90926e-10	-1.43523	1.54072e-06	-1.90926e-10	-1.44223
134011524	chr9:134011524:T:A	2.66697e-09	-1.67843	-1.41884	3.94344e-09	-0.947815	-1.4059	3.04758e-07	-1.64015	-1.42257
134011560	chr9:134011560:C:G	3.11115e-08	-0.64063	-4.23322e-10	6.72544e-08	0.482719	-4.23322e-10	3.17536e-06	-0.719055	-4.23322e-10
134011702	chr9:134011702:T:C	2.04573e-07	-1.80586	3.04857	1.27133e-06	-0.341983	3.76404	2.33418e-05	-1.79398	3.06975
134011741	chr9:134011741:A:C	2.08921e-07	-1.80742	3.07117	1.36284e-06	-0.326682	3.81824	2.38312e-05	-1.79605	3.09257
134014722	chr9:134014722:C:T	1.45744e-08	-1.90926e-10	-1.39894	1.04944e-08	-1.90926e-10	-1.37492	1.6098e-06	-1.90926e-10	-1.39837
134014994	chr9:134014994:C:T	9.62142e-09	-1.81422	-4.23322e-10	7.85086e-09	-1.66514	-4.23322e-10	1.05991e-06	-1.81629	-4.23322e-10
134014995	chr9:134014995:G:A	1.60219e-08	-1.90926e-10	-1.30425	1.20065e-08	-1.90926e-10	-1.24032	1.7618e-06	-1.90926e-10	-1.30814
134015699	chr9:134015699:T:C	1.39707e-08	-1.44125	-4.23322e-10	1.9929e-08	-0.733587	-4.23322e-10	1.50741e-06	-1.46408	-4.23322e-10
134015743	chr9:134015743:T:A	9.19306e-08	-1.90926e-10	0.442826	1.88092e-07	-1.90926e-10	1.51117	9.76618e-06	-1.90926e-10	0.40445
134015772	chr9:134015772:A:G	4.19244e-09	-1.46732	-1.17761	3.79584e-09	-1.00268	-1.38917	4.37144e-07	-1.5279	-1.17406
134015911	chr9:134015911:C:T	1.99582e-08	-1.90926e-10	-1.08457	1.72414e-08	-1.90926e-10	-0.87845	2.2091e-06	-1.90926e-10	-1.08189
134015985	chr9:134015985:C:T	1.41964e-08	-1.90926e-10	-1.42522	9.8155e-09	-1.90926e-10	-1.4418	1.56634e-06	-1.90926e-10	-1.42573
134016110	chr9:134016110:A:G	2.27495e-08	-1.90926e-10	-0.953667	1.47624e-08	-1.90926e-10	-1.03368	2.50663e-06	-1.90926e-10	-0.955537
134016201	chr9:134016201:T:C	2.70604e-09	-1.64328	-1.43945	3.62921e-09	-1.001	-1.43575	3.0969e-07	-1.60605	-1.44061
134016595	chr9:134016595:G:A	2.937e-08	-1.90926e-10	-0.698234	2.80952e-08	-1.90926e-10	-0.390166	3.25327e-06	-1.90926e-10	-0.694815
134017001	chr9:134017001:G:A	8.92571e-08	-1.90926e-10	0.413313	1.74949e-07	-1.90926e-10	1.43873	9.66005e-06	-1.90926e-10	0.393523
134017232	chr9:134017232:G:A	1.63849e-08	-1.90926e-10	-1.28185	1.25564e-08	-1.90926e-10	-1.19554	1.81316e-06	-1.90926e-10	-1.27941
134017505	chr9:134017505:T:C	4.06514e-07	-1.90926e-10	1.92941	5.70054e-07	-1.90926e-10	2.61997	4.33544e-05	-1.90926e-10	1.89493
134017668	chr9:134017668:C:T	3.77466e-08	-1.90926e-10	-0.447313	2.24506e-08	-1.90926e-10	-0.614447	4.15011e-06	-1.90926e-10	-0.451342
134017699	chr9:134017699:C:T	4.07643e-09	-1.68572	-0.987267	0.000175076	9.67723	-1.33002	4.40917e-07	-1.69862	-0.994754
134017900	chr9:134017900:C:T	4.31024e-08	-1.90926e-10	-0.31463	3.94965e-08	-1.90926e-10	-0.0495518	4.78546e-06	-1.90926e-10	-0.308893
134017911	chr9:134017911:G:A	4.45955e-08	-1.78888	1.5083	5.56032e-08	-0.274099	0.566577	5.06887e-06	-1.77771	1.52635
134018116	chr9:134018116:G:C	1.92778e-08	-1.90926e-10	-1.11925	1.19947e-08	-1.90926e-10	-1.2413	2.13528e-06	-1.90926e-10	-1.11588
134018215	chr9:134018215:C:T	2.60125e-09	-1.81264	-1.30957	0.00534882	9.79583	1.9708	2.83247e-07	-1.82048	-1.31543
134018311	chr9:134018311:G:A	2.3768e-09	-1.82644	-1.38602	3.53864e-06	5.76871	-1.32298	2.62657e-07	-1.82544	-1.38595
134018363	chr9:134018363:C:T	2.93586e-09	-1.55898	-1.44222	6.95646e-09	-0.566705	-1.21939	3.00822e-07	-1.63353	-1.44218
134018438	chr9:134018438:G:A	3.81511e-09	-1.37612	-1.36311	1.17166e-08	-0.207651	-1.05711	3.91027e-07	-1.45149	-1.36196
134018806	chr9:134018806:G:C	1.40612e-08	-1.90926e-10	-1.43479	1.04599e-08	-1.90926e-10	-1.37821	1.5499e-06	-1.90926e-10	-1.43629
134019369	chr9:134019369:G:A	3.12207e-08	-1.90926e-10	-0.637127	2.85159e-07	-1.90926e-10	1.92728	3.48219e-06	-1.90926e-10	-0.626813
134019389	chr9:134019389:C:T	2.55764e-09	-1.80629	-1.33283	0.0774068	10.2234	4.21544	2.76705e-07	-1.81682	-1.34246
134019616	chr9:134019616:G:A	2.80387e-09	-1.81843	-1.22878	0.103987	9.87913	4.85488	3.03527e-07	-1.82485	-1.24191
134019632	chr9:134019632:C:T	2.41322e-09	-1.80039	-1.39685	2.60507e-06	4.84483	-0.705374	2.65113e-07	-1.80246	-1.39962
134019905	chr9:134019905:A:G	1.51954e-08	-1.90926e-10	-1.35721	1.02071e-08	-1.90926e-10	-1.40268	1.67858e-06	-1.90926e-10	-1.35653
134019933	chr9:134019933:C:T	2.51405e-09	-1.71852	-1.43779	6.3492e-09	-0.876688	-1.00075	2.64932e-07	-1.7647	-1.43806
134020001	chr9:134020001:C:T	1.94708e-08	-1.90926e-10	-1.10929	1.07672e-08	-1.90926e-10	-1.34926	2.14855e-06	-1.90926e-10	-1.10968
134020073	chr9:134020073:C:T	1.41064e-08	-1.90926e-10	-1.43158	9.83246e-09	-1.90926e-10	-1.44007	1.55631e-06	-1.90926e-10	-1.43216
134020145	chr9:134020145:G:A	5.88621e-08	-1.90926e-10	-0.00301074	5.60266e-08	-1.90926e-10	0.300064	6.71031e-06	-1.90926e-10	0.0291698
134020233	chr9:134020233:C:T	2.63533e-08	-1.90926e-10	-0.806613	1.61191e-08	-1.90926e-10	-0.945758	2.91675e-06	-1.90926e-10	-0.804007
134020691	chr9:134020691:A:G	1.5325e-08	-1.90926e-10	-1.34872	1.02926e-08	-1.90926e-10	-1.39434	1.69414e-06	-1.90926e-10	-1.3473
134020722	chr9:134020722:G:A	3.71002e-08	-1.90926e-10	-0.464586	3.46838e-08	-1.90926e-10	-0.179491	3.97379e-06	-1.90926e-10	-0.494756
134020857	chr9:134020857:G:A	2.51632e-09	-1.76349	-1.39192	0.133578	11.0495	3.9349	2.70004e-07	-1.78477	-1.39902
134020946	chr9:134020946:G:A	1.52235e-08	-1.90926e-10	-1.35536	1.02456e-08	-1.90926e-10	-1.39891	1.68292e-06	-1.90926e-10	-1.35395
134020990	chr9:134020990:A:AT	1.55243e-08	-1.90926e-10	-1.3358	1.03909e-08	-1.90926e-10	-1.38484	1.71643e-06	-1.90926e-10	-1.33423
134021078	chr9:134021078:G:A	4.23435e-09	-1.74368	-0.891301	2.24503e-08	-1.00496	0.390503	4.43338e-07	-1.79122	-0.896684
134021492	chr9:134021492:C:T	3.64575e-09	-1.63252	-1.15213	1.20887e-08	-0.715098	-0.518395	3.77349e-07	-1.69128	-1.15778
134021959	chr9:134021959:C:T	1.41654e-08	-1.90926e-10	-1.42741	9.81904e-09	-1.90926e-10	-1.44144	1.56766e-06	-1.90926e-10	-1.42489
134022394	chr9:134022394:G:A	1.43296e-08	-1.90926e-10	-1.41588	9.86413e-09	-1.90926e-10	-1.43686	1.58218e-06	-1.90926e-10	-1.41567
134022604	chr9:134022604:T:C	2.55757e-09	-1.79681	-1.34234	0.140323	10.601	4.43272	2.75612e-07	-1.81137	-1.35187
134022635	chr9:134022635:T:C	2.89528e-09	-1.78865	-1.22648	9.42416e-09	-1.15919	-0.323297	3.10752e-07	-1.81623	-1.22701
134022703	chr9:134022703:C:G	1.79267e-07	-1.90926e-10	1.11067	1.88696e-07	-1.90926e-10	1.51437	1.96097e-05	-1.90926e-10	1.10155
134022758	chr9:134022758:G:C	2.15426e-08	-1.90926e-10	-1.00818	1.94017e-08	-1.90926e-10	-0.760401	2.36641e-06	-1.90926e-10	-1.0131
134023107	chr9:134023107:C:G	1.40765e-08	-1.90926e-10	-1.4337	9.81146e-09	-1.90926e-10	-1.44221	1.55683e-06	-1.90926e-10	-1.43182
134023111	chr9:134023111:C:G	2.5336e-09	-1.79735	-1.35121	0.12766	10.5805	4.35857	2.73267e-07	-1.81171	-1.36008
134023292	chr9:134023292:A:T	1.47838e-08	-1.90926e-10	-1.38468	1.00385e-08	-1.90926e-10	-1.41934	1.6336e-06	-1.90926e-10	-1.38369
134023437	chr9:134023437:G:A	3.77925e-08	-1.90926e-10	-0.446098	3.50593e-08	-1.90926e-10	-0.168723	4.04081e-06	-1.90926e-10	-0.478032
134023477	chr9:134023477:A:G	1.43358e-08	-1.90926e-10	-1.41545	1.05518e-08	-1.90926e-10	-1.36947	1.57984e-06	-1.90926e-10	-1.41715
134023652	chr9:134023652:C:T	1.45303e-08	-1.90926e-10	-1.40197	1.06567e-08	-1.90926e-10	-1.35957	1.59806e-06	-1.90926e-10	-1.40568
134024282	chr9:134024282:G:C	7.80225e-08	-1.90926e-10	0.278789	7.30215e-08	-1.90926e-10	0.564991	8.58369e-06	-1.90926e-10	0.275388
134024430	chr9:134024430:A:ACTCCTGG	2.34853e-08	-1.90926e-10	-0.921834	1.19748e-08	-1.90926e-10	-1.24296	2.59674e-06	-1.90926e-10	-0.920218
134024444	chr9:134024444:G:T	1.42323e-08	-1.90926e-10	-1.4227	9.9001e-09	-1.90926e-10	-1.43322	1.57021e-06	-1.90926e-10	-1.42327
134024515	chr9:134024515:T:C	1.4338e-08	-1.90926e-10	-1.41529	9.81293e-09	-1.90926e-10	-1.44206	1.58785e-06	-1.90926e-10	-1.4121
134024865	chr9:134024865:G:C	2.36243e-09	-1.77635	-1.44217	0.00303116	10.4411	0.757596	2.56658e-07	-1.79225	-1.44223
134025527	chr9:134025527:G:A	2.27446e-09	-1.81581	-1.44065	0.00512411	10.0662	1.65747	2.49379e-07	-1.82339	-1.43987
134025582	chr9:134025582:G:A	2.43153e-09	-1.78747	-1.40221	0.0898693	10.7436	3.8445	2.62147e-07	-1.8051	-1.40822
134025629	chr9:134025629:G:T	1.39587e-08	-1.90926e-10	-1.44211	9.91278e-09	-1.90926e-10	-1.43194	1.54069e-06	-1.90926e-10	-1.44225
134025726	chr9:134025726:T:C	1.43392e-08	-1.90926e-10	-1.41521	1.05558e-08	-1.90926e-10	-1.36908	1.5802e-06	-1.90926e-10	-1.41692
134026531	chr9:134026531:C:A	1.87646e-08	-1.90926e-10	-1.14623	1.21339e-08	-1.90926e-10	-1.22976	2.06433e-06	-1.90926e-10	-1.14967
134027183	chr9:134027183:C:T	1.40451e-08	-1.90926e-10	-1.43594	1.02665e-08	-1.90926e-10	-1.39688	1.5475e-06	-1.90926e-10	-1.43784
134027187	chr9:134027187:G:A	2.01471e-08	-1.90926e-10	-1.07515	1.0988e-08	-1.90926e-10	-1.32896	2.22636e-06	-1.90926e-10	-1.07411
134027401	chr9:134027401:C:T	2.25318e-09	-1.82692	-1.43895	0.00308254	9.45431	1.76119	2.48234e-07	-1.82794	-1.43992
134027523	chr9:134027523:T:C	3.90568e-09	-1.51049	-1.20529	8.44708e-09	-0.252269	-1.33967	4.28201e-07	-1.52118	-1.20146
134027797	chr9:134027797:A:G	1.39984e-08	-1.90926e-10	-1.43926	1.00194e-08	-1.90926e-10	-1.42124	1.54787e-06	-1.90926e-10	-1.4376
134028178	chr9:134028178:G:C	1.47848e-08	-1.90926e-10	-1.38461	1.11968e-08	-1.90926e-10	-1.31014	1.63673e-06	-1.90926e-10	-1.38178
134028551	chr9:134028551:G:A	9.73944e-09	-1.80202	-4.23322e-10	8.96879e-09	-1.53201	-4.23322e-10	1.08418e-06	-1.79365	-4.23322e-10
134028614	chr9:134028614:G:C	2.2632e-09	-1.82799	-1.43344	0.00279909	9.21689	1.90215	2.49882e-07	-1.82616	-1.43509
134028739	chr9:134028739:C:T	1.5472e-07	-1.90926e-10	0.963409	1.61358e-07	-1.90926e-10	1.35786	1.69229e-05	-1.90926e-10	0.954193
134028745	chr9:134028745:C:A	2.25547e-09	-1.82798	-1.43687	0.00268199	9.24771	1.8286	2.49071e-07	-1.82636	-1.43813
134029262	chr9:134029262:C:T	5.00678e-09	-1.17751	-1.2899	1.17266e-08	0.15991	-1.42382	5.15625e-07	-1.24192	-1.29494
134029563	chr9:134029563:TG:T	1.39672e-08	-1.90926e-10	-1.4415	1.01376e-08	-1.90926e-10	-1.40951	1.54129e-06	-1.90926e-10	-1.44186
134029592	chr9:134029592:ATG:A	1.69512e-08	-1.90926e-10	-1.24787	1.35043e-08	-1.90926e-10	-1.12276	1.85684e-06	-1.90926e-10	-1.2556
134029640	chr9:134029640:C:T	2.34632e-08	-1.90926e-10	-0.922776	1.41113e-08	-1.90926e-10	-1.07879	2.55637e-06	-1.90926e-10	-0.935887
134029647	chr9:134029647:C:T	1.4662e-08	-1.90926e-10	-1.39295	1.10219e-08	-1.90926e-10	-1.32588	1.61044e-06	-1.90926e-10	-1.39797
134029814	chr9:134029814:T:C	1.52634e-08	-1.90926e-10	-1.35275	1.11567e-08	-1.90926e-10	-1.31372	1.68847e-06	-1.90926e-10	-1.35065
134029867	chr9:134029867:T:C	3.54676e-08	-1.90926e-10	-0.509588	2.94605e-08	-1.90926e-10	-0.342713	3.88502e-06	-1.90926e-10	-0.517348
134030241	chr9:134030241:C:T	7.26798e-09	-1.14844	-0.946293	1.5351e-08	0.173098	-1.16768	7.57113e-07	-1.20074	-0.951977
134030696	chr9:134030696:T:G	3.66661e-08	-0.476357	-4.23322e-10	7.92749e-09	-1.65543	-4.23322e-10	3.79449e-06	-0.540926	-4.23322e-10
134030785	chr9:134030785:G:A	1.4374e-08	-1.90926e-10	-1.41278	1.05923e-08	-1.90926e-10	-1.36564	1.58375e-06	-1.90926e-10	-1.41468
134030794	chr9:134030794:G:A	1.45544e-08	-1.90926e-10	-1.40032	1.08004e-08	-1.90926e-10	-1.34618	1.60304e-06	-1.90926e-10	-1.40257
134031163	chr9:134031163:T:C	1.73677e-08	-1.90926e-10	-1.2236	1.3927e-08	-1.90926e-10	-1.09193	1.90122e-06	-1.90926e-10	-1.23198
134031739	chr9:134031739:C:A	1.70181e-08	-1.90926e-10	-1.24393	1.35488e-08	-1.90926e-10	-1.11947	1.86332e-06	-1.90926e-10	-1.25212
134031791	chr9:134031791:A:G	1.53232e-08	-1.90926e-10	-1.34884	1.17482e-08	-1.90926e-10	-1.26206	1.67957e-06	-1.90926e-10	-1.35594
134031888	chr9:134031888:G:A	1.70055e-08	-1.90926e-10	-1.24467	1.35403e-08	-1.90926e-10	-1.12009	1.86209e-06	-1.90926e-10	-1.25278
134031922	chr9:134031922:C:T	1.97295e-08	-1.90926e-10	-1.09609	1.73123e-08	-1.90926e-10	-0.874343	2.17046e-06	-1.90926e-10	-1.09953
134031951	chr9:134031951:G:A	1.44559e-08	-1.90926e-10	-1.4071	9.90815e-09	-1.90926e-10	-1.43241	1.59701e-06	-1.90926e-10	-1.40634
134032099	chr9:134032099:G:A	1.75125e-08	-1.90926e-10	-1.21529	1.62125e-08	-1.90926e-10	-0.939982	1.91895e-06	-1.90926e-10	-1.2227
134032413	chr9:134032413:A:G	1.43533e-08	-1.90926e-10	-1.41423	1.05275e-08	-1.90926e-10	-1.37178	1.58138e-06	-1.90926e-10	-1.41618
134032476	chr9:134032476:C:A	2.1653e-08	-1.00306	-4.23322e-10	8.7245e-09	-1.55963	-4.23322e-10	2.38015e-06	-1.00731	-4.23322e-10
134032587	chr9:134032587:C:T	8.95835e-08	-1.1661	1.58306	1.50401e-08	-1.64807	0.633032	9.94188e-06	-1.17116	1.59344
134032854	chr9:134032854:TTA:T	2.44631e-09	-1.74137	-1.44225	0.00145203	10.7661	-0.303393	2.66445e-07	-1.75483	-1.44223
134032897	chr9:134032897:G:A	1.40588e-08	-1.90926e-10	-1.43496	1.03624e-08	-1.90926e-10	-1.38758	1.54939e-06	-1.90926e-10	-1.43661
134032976	chr9:134032976:G:A	4.34815e-09	-1.16774	-1.44071	1.3167e-08	0.180163	-1.32821	4.46352e-07	-1.24062	-1.44051
134033463	chr9:134033463:T:C	1.93154e-08	-1.90926e-10	-1.1173	1.68329e-08	-1.90926e-10	-0.90243	2.12493e-06	-1.90926e-10	-1.12074
134033505	chr9:134033505:A:G	2.5675e-09	-1.8026	-1.33268	0.116043	10.3693	4.47438	2.76709e-07	-1.81619	-1.34307
134033887	chr9:134033887:T:C	1.8689e-08	-1.90926e-10	-1.15027	1.21804e-08	-1.90926e-10	-1.22594	2.11476e-06	-1.90926e-10	-1.12554
134034298	chr9:134034298:C:T	1.40476e-08	-1.90926e-10	-1.43576	9.82829e-09	-1.90926e-10	-1.4405	1.55053e-06	-1.90926e-10	-1.43588
134035065	chr9:134035065:G:A	1.22451e-07	-1.90926e-10	0.729505	1.09008e-07	-1.90926e-10	0.965659	1.34612e-05	-1.90926e-10	0.725335
134035092	chr9:134035092:G:C	5.74974e-08	-1.90926e-10	-0.0264679	5.98221e-08	-1.90926e-10	0.365612	6.30019e-06	-1.90926e-10	-0.0338963
134035297	chr9:134035297:C:T	1.48425e-08	-1.90926e-10	-1.38071	1.09382e-08	-1.90926e-10	-1.3335	1.64153e-06	-1.90926e-10	-1.37885
134035519	chr9:134035519:G:A	3.4686e-09	-1.49949	-1.33497	6.12147e-09	-0.474122	-1.43984	3.63069e-07	-1.5529	-1.33474
134035655	chr9:134035655:G:T	9.49657e-09	-1.82728	-4.23322e-10	8.59169e-09	-1.57497	-4.23322e-10	1.05054e-06	-1.82517	-4.23322e-10
134035742	chr9:134035742:G:A	1.72405e-08	-1.90926e-10	-1.23095	1.37959e-08	-1.90926e-10	-1.10139	1.88879e-06	-1.90926e-10	-1.23854
134036012	chr9:134036012:G:A	1.39787e-08	-1.90926e-10	-1.44067	1.01643e-08	-1.90926e-10	-1.40689	1.54205e-06	-1.90926e-10	-1.44136
134036132	chr9:134036132:G:A	1.9491e-08	-1.10826	-4.23322e-10	8.18376e-09	-1.62361	-4.23322e-10	2.14634e-06	-1.11071	-4.23322e-10
134036682	chr9:134036682:G:A	1.39747e-08	-1.90926e-10	-1.44096	1.55834e-08	-1.90926e-10	-0.979556	1.54246e-06	-1.90926e-10	-1.44109
134036825	chr9:134036825:G:A	3.77012e-08	-1.90926e-10	-0.448516	1.74303e-08	-1.90926e-10	-0.867551	4.1416e-06	-1.90926e-10	-0.453394
134036880	chr9:134036880:G:A	1.35899e-08	-1.46888	-4.23322e-10	7.34524e-09	-1.73171	-4.23322e-10	1.48696e-06	-1.47774	-4.23322e-10
134036890	chr9:134036890:A:C	1.53946e-08	-1.90926e-10	-1.34419	1.03356e-08	-1.90926e-10	-1.39017	1.69578e-06	-1.90926e-10	-1.34633
134037294	chr9:134037294:G:A	2.12914e-08	-1.90926e-10	-1.0199	1.9047e-08	-1.90926e-10	-0.778853	2.34303e-06	-1.90926e-10	-1.02303
134037396	chr9:134037396:C:A	1.68373e-08	-1.90926e-10	-1.25461	1.09444e-08	-1.90926e-10	-1.33294	1.85816e-06	-1.90926e-10	-1.25489
134037716	chr9:134037716:A:T	5.96838e-07	-1.2437	3.55713	8.03517e-08	-1.59755	2.2582	6.89481e-05	-1.24984	3.60872
134037901	chr9:134037901:A:G	8.56364e-07	-1.34871	4.0232	1.27731e-07	-1.52664	2.6508	9.93308e-05	-1.35345	4.07743
134038262	chr9:134038262:C:T	1.45315e-08	-1.90926e-10	-1.40189	1.07809e-08	-1.90926e-10	-1.34799	1.60063e-06	-1.90926e-10	-1.40408
134038284	chr9:134038284:A:AG	4.7734e-09	-1.09306	-1.42209	1.61546e-08	0.286141	-1.2297	4.74165e-07	-1.19729	-1.42338
134038286	chr9:134038286:C:G	4.76838e-09	-1.09382	-1.42238	1.61131e-08	0.284626	-1.23076	4.73734e-07	-1.19791	-1.42368
134038401	chr9:134038401:T:C	1.17088e-08	-1.61787	-4.23322e-10	1.10193e-08	-1.32611	-4.23322e-10	1.20172e-06	-1.69072	-4.23322e-10
134038561	chr9:134038561:G:A	7.77964e-09	-1.82693	-0.199763	3.13286e-06	5.6578	-1.33386	8.57613e-07	-1.8271	-0.200982
134039396	chr9:134039396:G:A	1.41617e-08	-1.90926e-10	-1.42767	9.87914e-09	-1.90926e-10	-1.43534	1.56351e-06	-1.90926e-10	-1.42755
134039437	chr9:134039437:T:G	5.11649e-09	-1.70377	-0.741966	2.32801e-08	-0.862308	0.284143	5.28002e-07	-1.75514	-0.757994
134039704	chr9:134039704:A:G	1.82721e-08	-1.90926e-10	-1.17283	1.04287e-08	-1.90926e-10	-1.3812	2.01286e-06	-1.90926e-10	-1.17492
134039713	chr9:134039713:C:T	2.51561e-09	-1.8023	-1.35339	0.0950946	10.3332	4.31141	2.71329e-07	-1.81652	-1.36238
134039804	chr9:134039804:C:T	1.4766e-08	-1.90926e-10	-1.38588	1.08696e-08	-1.90926e-10	-1.33979	1.63276e-06	-1.90926e-10	-1.38421
134040282	chr9:134040282:G:A	4.93979e-07	2.65559	-0.531302	5.45556e-07	2.0723	0.503746	9.38113e-05	3.20882	-0.542005
134040352	chr9:134040352:C:T	2.73091e-09	-1.67332	-1.40026	0.0504167	10.8092	3.20087	2.87839e-07	-1.71423	-1.4056
134040375	chr9:134040375:T:G	1.6934e-08	-1.90926e-10	-1.24889	1.26481e-08	-1.90926e-10	-1.18825	1.85813e-06	-1.90926e-10	-1.2549
134040437	chr9:134040437:C:A	5.12834e-09	-1.005	-1.43842	1.76058e-08	0.441918	-1.29945	5.08887e-07	-1.11106	-1.43894
134040465	chr9:134040465:C:T	1.71277e-08	-1.90926e-10	-1.23751	1.30113e-08	-1.90926e-10	-1.15995	1.89499e-06	-1.90926e-10	-1.23526
134040643	chr9:134040643:C:T	1.68678e-08	-0.579852	-0.67295	5.01441e-05	7.32224	-0.225348	1.85282e-06	-0.595463	-0.662303
134041028	chr9:134041028:C:T	1.77469e-08	-1.90926e-10	-1.202	1.38071e-08	-1.90926e-10	-1.10058	1.95981e-06	-1.90926e-10	-1.20163
134041258	chr9:134041258:C:G	1.6205e-08	-1.90926e-10	-1.29289	7.43982e-08	-1.90926e-10	0.583668	1.79424e-06	-1.90926e-10	-1.28989
134041481	chr9:134041481:A:G	1.92794e-08	-1.90926e-10	-1.11917	1.21312e-08	-1.90926e-10	-1.22998	2.12391e-06	-1.90926e-10	-1.12122
134041630	chr9:134041630:G:A	2.09864e-08	-0.594508	-0.439823	1.953e-09	-1.81614	-1.24026	2.55661e-06	-0.513164	-0.422632
134041710	chr9:134041710:A:AG	1.40268e-08	-1.90926e-10	-1.43724	9.87452e-09	-1.90926e-10	-1.43581	1.55032e-06	-1.90926e-10	-1.43602
134041864	chr9:134041864:T:G	1.78997e-08	-1.19342	-4.23322e-10	9.03271e-09	-1.52491	-4.23322e-10	2.10177e-06	-1.1317	-4.23322e-10
134041883	chr9:134041883:G:A	2.33148e-09	-1.79793	-1.43377	0.00223038	9.92492	0.966996	2.55394e-07	-1.80977	-1.42965
134041986	chr9:134041986:G:A	6.70836e-09	-1.80792	-0.366938	1.34671e-06	4.83033	-1.35067	7.40228e-07	-1.80813	-0.367141
134042075	chr9:134042075:A:G	3.22567e-08	-1.90926e-10	-0.604483	3.10209e-08	-1.90926e-10	-0.291101	3.54501e-06	-1.90926e-10	-0.608934
134042175	chr9:134042175:G:A	2.00011e-08	-1.90926e-10	-1.08242	1.08904e-07	-1.90926e-10	0.964707	2.2233e-06	-1.90926e-10	-1.07548
134042206	chr9:134042206:G:T	1.64345e-08	-1.90926e-10	-1.27882	7.81394e-08	-1.90926e-10	0.632731	1.81983e-06	-1.90926e-10	-1.27573
134042228	chr9:134042228:G:C	1.41229e-08	-1.90926e-10	-1.43041	9.82404e-09	-1.90926e-10	-1.44093	1.56277e-06	-1.90926e-10	-1.42802
134042381	chr9:134042381:C:T	2.25874e-08	-1.90926e-10	-0.960814	1.7964e-08	-1.90926e-10	-0.837395	2.48509e-06	-1.90926e-10	-0.964167
134042540	chr9:134042540:G:A	2.31278e-08	-1.90926e-10	-0.937173	1.20346e-08	-1.90926e-10	-1.23798	2.56083e-06	-1.90926e-10	-0.934143
134042550	chr9:134042550:T:C	1.52518e-07	-1.90926e-10	0.949073	1.56538e-07	-1.90926e-10	1.32753	1.6639e-05	-1.90926e-10	0.937276
134042583	chr9:134042583:G:C	1.64471e-08	-1.90926e-10	-1.27806	7.83436e-08	-1.90926e-10	0.635341	1.82121e-06	-1.90926e-10	-1.27498
134042598	chr9:134042598:C:T	5.06319e-09	-1.82785	-0.628363	3.36864e-06	5.75055	-1.35404	5.58404e-07	-1.82735	-0.629801
134042802	chr9:134042802:C:T	1.36245e-08	-1.46633	-4.23322e-10	2.48777e-08	-0.511793	-4.23322e-10	1.44136e-06	-1.50889	-4.23322e-10
134042862	chr9:134042862:CAG:C	6.25998e-08	-1.90926e-10	0.0585544	7.06368e-08	-1.90926e-10	0.531788	6.8288e-06	-1.90926e-10	0.0466735
134043134	chr9:134043134:C:T	1.40141e-08	-1.90926e-10	-1.43814	9.87308e-09	-1.90926e-10	-1.43595	1.54907e-06	-1.90926e-10	-1.43682
134043191	chr9:134043191:G:C	1.91191e-08	-1.90926e-10	-1.12752	1.20956e-08	-1.90926e-10	-1.23292	2.10909e-06	-1.90926e-10	-1.12822
134043322	chr9:134043322:C:T	4.09209e-09	-1.40334	-1.26581	5.499e-09	-1.03569	-0.985504	4.52656e-07	-1.40574	-1.26135
134043700	chr9:134043700:T:C	2.01243e-08	-1.90926e-10	-1.07628	1.44556e-07	-1.90926e-10	1.2479	2.23292e-06	-1.90926e-10	-1.07117
134043791	chr9:134043791:G:T	1.89754e-08	-1.90926e-10	-1.13507	1.20218e-08	-1.90926e-10	-1.23904	2.09323e-06	-1.90926e-10	-1.13577
134044158	chr9:134044158:C:T	1.96613e-08	-1.90926e-10	-1.09955	1.09042e-08	-1.90926e-10	-1.33662	2.17441e-06	-1.90926e-10	-1.09772
134044187	chr9:134044187:G:A	3.50627e-09	-1.57163	-1.25203	0.00351549	12.3974	-1.05052	3.77856e-07	-1.59933	-1.24839
134044223	chr9:134044223:C:T	6.19076e-08	-1.90926e-10	0.0474355	6.98908e-08	-1.90926e-10	0.52117	6.75277e-06	-1.90926e-10	0.0354775
134044295	chr9:134044295:C:T	2.06529e-08	-1.90926e-10	-1.05035	1.12119e-08	-1.90926e-10	-1.30879	2.28544e-06	-1.90926e-10	-1.04792
134044378	chr9:134044378:A:G	1.11509e-08	-0.38237	-1.28432	8.85064e-08	0.168052	0.58926	1.09152e-06	-0.505183	-1.28172
134044405	chr9:134044405:C:G	1.56185e-08	-1.90926e-10	-1.32975	1.16798e-08	-1.90926e-10	-1.2679	1.72888e-06	-1.90926e-10	-1.327
134044496	chr9:134044496:A:G	2.12211e-08	-1.90926e-10	-1.02321	1.68488e-07	-1.90926e-10	1.4011	2.35585e-06	-1.90926e-10	-1.01758
134044580	chr9:134044580:T:TG	2.27456e-08	-1.90926e-10	-0.953838	2.06652e-08	-1.90926e-10	-0.697311	2.50176e-06	-1.90926e-10	-0.95748
134044914	chr9:134044914:G:A	2.33326e-08	-0.928356	-4.23322e-10	7.33653e-08	0.569687	-4.23322e-10	2.43016e-06	-0.986518	-4.23322e-10
134044975	chr9:134044975:C:T	4.32721e-09	-1.47643	-1.13685	0.00487086	12.9843	-1.31131	4.66329e-07	-1.50308	-1.13425
134045228	chr9:134045228:C:A	2.2845e-08	-1.90926e-10	-0.949474	2.07701e-08	-1.90926e-10	-0.69225	2.51247e-06	-1.90926e-10	-0.953209
134045586	chr9:134045586:G:A	1.43284e-08	-1.90926e-10	-1.41597	9.83577e-09	-1.90926e-10	-1.43974	1.58044e-06	-1.90926e-10	-1.41677
134045715	chr9:134045715:G:A	1.42063e-08	-1.90926e-10	-1.42452	3.438e-08	-1.90926e-10	-0.188289	1.56917e-06	-1.90926e-10	-1.42393
134045783	chr9:134045783:C:T	3.65694e-09	-1.60967	-1.17191	0.00249964	12.1611	-1.15522	3.96665e-07	-1.63326	-1.16588
134046018	chr9:134046018:G:A	3.69361e-09	-1.60191	-1.1697	0.00265974	12.2253	-1.15728	4.00229e-07	-1.62647	-1.16373
134046024	chr9:134046024:G:A	2.41618e-09	-1.81743	-1.37859	0.00715192	9.57608	2.48105	2.62633e-07	-1.82402	-1.38745
134046085	chr9:134046085:C:T	2.08808e-08	-1.90926e-10	-1.03938	1.12764e-08	-1.90926e-10	-1.30306	2.30921e-06	-1.90926e-10	-1.03757
134046216	chr9:134046216:G:C	1.45264e-08	-1.90926e-10	-1.40224	1.00613e-08	-1.90926e-10	-1.41707	1.60161e-06	-1.90926e-10	-1.40346
134046273	chr9:134046273:T:C	1.47811e-07	-1.90926e-10	0.917726	1.54114e-07	-1.90926e-10	1.31193	1.6197e-05	-1.90926e-10	0.910353
134046345	chr9:134046345:G:A	1.51009e-08	-1.90926e-10	-1.36346	1.12024e-08	-1.90926e-10	-1.30963	1.67071e-06	-1.90926e-10	-1.36123
134047010	chr9:134047010:C:T	1.38469e-08	-1.45015	-4.23322e-10	7.43333e-09	-1.71979	-4.23322e-10	1.50532e-06	-1.46547	-4.23322e-10
134047342	chr9:134047342:C:CTGGGAGCTGGCTT	1.69892e-08	-1.90926e-10	-1.24563	8.79449e-08	-1.90926e-10	0.750947	1.88131e-06	-1.90926e-10	-1.24251
134047504	chr9:134047504:C:T	2.30668e-09	-1.81379	-1.42861	0.000687765	7.84422	1.87122	2.56598e-07	-1.80199	-1.43273
134047619	chr9:134047619:T:G	6.7018e-08	-1.90926e-10	0.126754	6.22672e-08	-1.90926e-10	0.405672	7.36915e-06	-1.90926e-10	0.122826
134047717	chr9:134047717:G:A	1.57315e-07	-1.90926e-10	0.980043	1.70317e-07	-1.90926e-10	1.4119	1.74196e-05	-1.90926e-10	0.983122
134047977	chr9:134047977:G:A	2.79335e-08	-1.90926e-10	-0.74838	2.28493e-08	-1.90926e-10	-0.596844	3.0756e-06	-1.90926e-10	-0.750976
134047992	chr9:134047992:G:A	1.39702e-08	-1.90926e-10	-1.44128	9.812e-09	-1.90926e-10	-1.44216	1.5421e-06	-1.90926e-10	-1.44133
134048069	chr9:134048069:G:A	1.45137e-08	-1.90926e-10	-1.40311	1.06211e-08	-1.90926e-10	-1.36292	1.60457e-06	-1.90926e-10	-1.40162
134048233	chr9:134048233:T:C	4.58157e-09	-1.46447	-1.0917	7.06065e-07	3.36003	-0.526082	5.25406e-07	-1.44629	-1.07177
134048405	chr9:134048405:G:A	9.67333e-09	-1.80884	-4.23322e-10	7.89006e-09	-1.66016	-4.23322e-10	1.0619e-06	-1.81442	-4.23322e-10
134049161	chr9:134049161:G:C	2.12038e-08	-1.90926e-10	-1.02403	1.13876e-08	-1.90926e-10	-1.29324	2.34505e-06	-1.90926e-10	-1.02217
134049479	chr9:134049479:A:C	2.18547e-07	-1.90926e-10	1.30879	2.47497e-07	-1.90926e-10	1.78564	2.41655e-05	-1.90926e-10	1.31045
134049644	chr9:134049644:G:A	1.86927e-08	-1.90926e-10	-1.15007	1.21427e-07	-1.90926e-10	1.07355	2.07107e-06	-1.90926e-10	-1.14641
134050123	chr9:134050123:T:C	2.50568e-08	-1.90926e-10	-0.857063	2.02455e-08	-1.90926e-10	-0.717829	2.75908e-06	-1.90926e-10	-0.859579
134050380	chr9:134050380:G:A	5.84512e-08	-0.0100161	-4.23322e-10	1.91128e-08	-0.775406	-4.23322e-10	5.88044e-06	-0.102845	-4.23322e-10
134050521	chr9:134050521:G:A	9.56563e-09	-1.82003	-4.23322e-10	8.07702e-09	-1.63674	-4.23322e-10	1.0501e-06	-1.82559	-4.23322e-10
134050568	chr9:134050568:C:T	1.45704e-08	-1.90926e-10	-1.39922	1.623e-08	-1.90926e-10	-0.938904	1.60586e-06	-1.90926e-10	-1.40082
134050734	chr9:134050734:C:T	1.52675e-07	-1.90926e-10	0.950107	1.37472e-07	-1.90926e-10	1.19766	1.67596e-05	-1.90926e-10	0.944497
134050987	chr9:134050987:C:G	3.01859e-08	-1.90926e-10	-0.670833	3.34628e-08	-1.90926e-10	-0.215329	3.34655e-06	-1.90926e-10	-0.666546
134051001	chr9:134051001:C:A	7.39469e-09	-1.37618	-0.701267	1.18999e-08	-0.994467	-0.25477	8.22971e-07	-1.3729	-0.696415
134051013	chr9:134051013:G:A	9.64829e-09	-1.81143	-4.23322e-10	7.58733e-09	-1.69928	-4.23322e-10	1.0944e-06	-1.78427	-4.23322e-10
134051069	chr9:134051069:G:A	1.51009e-08	-1.90926e-10	-1.36346	1.12024e-08	-1.90926e-10	-1.30963	1.67071e-06	-1.90926e-10	-1.36123
134051234	chr9:134051234:G:A	8.43768e-09	-1.40007	-0.545433	2.32641e-06	3.61998	0.406335	9.68323e-07	-1.38358	-0.523086
134052267	chr9:134052267:C:T	1.3969e-08	-1.90926e-10	-1.44137	9.87447e-09	-1.90926e-10	-1.43581	1.54191e-06	-1.90926e-10	-1.44146
134052294	chr9:134052294:G:A	1.57037e-08	-1.90926e-10	-1.32431	1.05024e-08	-1.90926e-10	-1.37416	1.72918e-06	-1.90926e-10	-1.32683
134052903	chr9:134052903:G:A	8.10386e-09	-1.3988	-0.58707	3.16474e-09	-1.80039	-0.773304	9.19559e-07	-1.38022	-0.57812
134052950	chr9:134052950:T:C	1.52585e-08	-1.90926e-10	-1.35307	1.14456e-08	-1.90926e-10	-1.28815	1.68901e-06	-1.90926e-10	-1.35033
134053015	chr9:134053015:A:T	2.27176e-09	-1.82267	-1.43498	0.0031298	9.33424	1.89648	2.48991e-07	-1.82686	-1.43795
134053017	chr9:134053017:T:C	5.03345e-09	-1.55929	-0.902813	0.00165109	12.0265	-1.43529	5.46826e-07	-1.58	-0.898099
134053178	chr9:134053178:G:A	1.53999e-07	-1.90926e-10	0.958739	1.58131e-07	-1.90926e-10	1.33766	1.67971e-05	-1.90926e-10	0.946729
134053433	chr9:134053433:G:T	2.72529e-08	-1.90926e-10	-0.773048	2.21779e-08	-1.90926e-10	-0.626668	2.99856e-06	-1.90926e-10	-0.776344
134053585	chr9:134053585:C:T	1.39709e-08	-1.90926e-10	-1.44123	9.83104e-09	-1.90926e-10	-1.44022	1.542e-06	-1.90926e-10	-1.4414
134053634	chr9:134053634:G:A	5.91984e-09	-1.5168	-0.783102	8.41086e-09	-1.20444	-0.391802	6.56006e-07	-1.51531	-0.780752
134053680	chr9:134053680:G:C	5.3895e-09	-1.58178	-0.811971	7.42532e-09	-1.29701	-0.423863	5.97657e-07	-1.58004	-0.809175
134053734	chr9:134053734:A:G	1.51054e-07	-1.90926e-10	0.939427	1.61152e-07	-1.90926e-10	1.35658	1.65663e-05	-1.90926e-10	0.932897
134053962	chr9:134053962:ACTCGTTGCTACTGGG:A	2.07579e-08	-1.90926e-10	-1.04528	1.59399e-07	-1.90926e-10	1.34565	2.30369e-06	-1.90926e-10	-1.03997
134054099	chr9:134054099:C:G	9.82216e-09	-1.79357	-4.23322e-10	1.32037e-08	-1.14527	-4.23322e-10	1.08187e-06	-1.79579	-4.23322e-10
134054140	chr9:134054140:T:C	7.12061e-08	-1.90926e-10	0.18737	8.02335e-08	-1.90926e-10	0.659178	7.76255e-06	-1.90926e-10	0.174835
134054278	chr9:134054278:A:G	6.20017e-09	-1.47239	-0.781237	9.0253e-09	-1.14158	-0.384148	6.87543e-07	-1.47075	-0.77836
134054401	chr9:134054401:A:G	5.92302e-09	-1.49054	-0.808821	8.48534e-09	-1.16722	-0.420206	6.56503e-07	-1.48901	-0.806294
134054413	chr9:134054413:A:G	1.03564e-08	-1.74061	-4.23322e-10	6.70791e-09	-1.82248	-4.23322e-10	1.14458e-06	-1.73944	-4.23322e-10
134054446	chr9:134054446:A:G	2.40786e-09	-1.81161	-1.38786	0.00702866	9.69991	2.33983	2.61456e-07	-1.82003	-1.39594
134054587	chr9:134054587:T:C	1.40432e-08	-1.90926e-10	-1.43607	9.90185e-09	-1.90926e-10	-1.43304	1.55151e-06	-1.90926e-10	-1.43525
134054609	chr9:134054609:C:T	1.7412e-07	-1.90926e-10	1.08154	1.90044e-07	-1.90926e-10	1.52149	1.93042e-05	-1.90926e-10	1.08584
134054650	chr9:134054650:A:G	5.86666e-09	-1.5071	-0.801819	8.36019e-09	-1.19032	-0.411963	6.50143e-07	-1.50561	-0.799433
134054716	chr9:134054716:T:G	1.39771e-08	-1.90926e-10	-1.44079	9.86229e-09	-1.90926e-10	-1.43704	1.54274e-06	-1.90926e-10	-1.44092
134054844	chr9:134054844:C:T	1.39972e-08	-1.90926e-10	-1.43935	9.84245e-09	-1.90926e-10	-1.43906	1.54488e-06	-1.90926e-10	-1.43953
134054883	chr9:134054883:AC:A	5.85122e-09	-1.50795	-0.803609	8.33292e-09	-1.19171	-0.413837	6.48535e-07	-1.50646	-0.801051
134054892	chr9:134054892:A:T	5.91385e-09	-1.50699	-0.793924	8.4475e-09	-1.19037	-0.401525	6.55526e-07	-1.50547	-0.791328
134054917	chr9:134054917:A:G	5.98283e-09	-1.50803	-0.781283	8.57179e-09	-1.19182	-0.385465	6.63199e-07	-1.50654	-0.778613
134054922	chr9:134054922:G:C	1.55697e-08	-1.90926e-10	-1.33288	1.17864e-08	-1.90926e-10	-1.25882	1.71866e-06	-1.90926e-10	-1.33293
134054957	chr9:134054957:G:A	1.39975e-08	-1.90926e-10	-1.43933	9.89221e-09	-1.90926e-10	-1.43402	1.54696e-06	-1.90926e-10	-1.43819
134054962	chr9:134054962:G:A	1.67459e-07	-1.90926e-10	1.04253	1.7623e-07	-1.90926e-10	1.44603	1.83681e-05	-1.90926e-10	1.03614
134055082	chr9:134055082:C:T	1.91916e-08	-1.90926e-10	-1.12373	1.2137e-08	-1.90926e-10	-1.2295	2.11642e-06	-1.90926e-10	-1.12475
134055225	chr9:134055225:C:G	1.85427e-08	-1.90926e-10	-1.15813	1.17996e-08	-1.90926e-10	-1.2577	2.04549e-06	-1.90926e-10	-1.15884
134055233	chr9:134055233:G:A	1.1761e-08	-1.61342	-4.23322e-10	6.88333e-09	-1.79666	-4.23322e-10	1.28362e-06	-1.62479	-4.23322e-10
134055357	chr9:134055357:G:A	2.07957e-08	-1.90926e-10	-1.04346	1.71913e-08	-1.90926e-10	-0.881361	2.26851e-06	-1.90926e-10	-1.05535
134055513	chr9:134055513:G:A	1.4006e-08	-1.17772	-0.261002	3.19882e-08	-0.714781	0.454385	1.52211e-06	-1.19269	-0.261691
134055514	chr9:134055514:G:A	1.42674e-08	-1.15923	-0.261002	3.27906e-08	-0.690005	0.454385	1.55029e-06	-1.17434	-0.261691
134055893	chr9:134055893:G:A	2.9262e-07	-0.996687	2.59735	3.60575e-08	-1.82799	1.68734	3.25897e-05	-1.0286	2.63812
134055935	chr9:134055935:C:T	3.1098e-08	-1.90926e-10	-0.641064	2.5275e-08	-1.90926e-10	-0.495949	3.41071e-06	-1.90926e-10	-0.647555
134056342	chr9:134056342:A:G	2.90631e-09	-1.59343	-1.41789	0.00169344	11.2806	-0.6641	3.12205e-07	-1.62332	-1.41525
134056392	chr9:134056392:T:C	8.43284e-09	-0.959268	-0.986806	3.45465e-08	0.359381	-0.542838	8.71404e-07	-1.02365	-0.988477
134056495	chr9:134056495:C:T	1.53181e-08	-1.90926e-10	-1.34917	1.14086e-08	-1.90926e-10	-1.29139	1.69612e-06	-1.90926e-10	-1.34613
134056517	chr9:134056517:G:A	6.03472e-09	-1.60143	-0.679253	9.6752e-09	-1.32312	-0.133081	6.41288e-07	-1.6391	-0.679648
134056533	chr9:134056533:C:G	1.17685e-08	-1.61278	-4.23322e-10	1.2067e-08	-1.23529	-4.23322e-10	1.30037e-06	-1.61183	-4.23322e-10
134056746	chr9:134056746:A:C	2.96356e-08	-1.90926e-10	-0.68923	1.40927e-08	-1.90926e-10	-1.08011	3.27541e-06	-1.90926e-10	-0.688032
134056814	chr9:134056814:G:A	1.48444e-08	-1.90926e-10	-1.38058	1.01321e-08	-1.90926e-10	-1.41006	1.63984e-06	-1.90926e-10	-1.37988
134057578	chr9:134057578:G:A	2.62815e-09	-1.82222	-1.28971	0.00122444	8.62053	1.6717	2.84634e-07	-1.824	-1.30703
134057996	chr9:134057996:G:A	3.42716e-09	-1.70541	-1.14107	0.000161854	5.14648	3.12221	3.74128e-07	-1.69324	-1.16439
134058130	chr9:134058130:G:A	1.36259e-08	-1.46624	-4.23322e-10	7.11146e-09	-1.76406	-4.23322e-10	1.4518e-06	-1.50167	-4.23322e-10
134058209	chr9:134058209:T:C	7.89813e-09	-1.77385	-0.237728	1.00427e-05	6.92669	-1.43785	8.9546e-07	-1.76391	-0.220984
134059251	chr9:134059251:C:T	2.50742e-08	-1.90926e-10	-0.856369	1.98773e-08	-1.90926e-10	-0.736183	2.75077e-06	-1.90926e-10	-0.862596
134059455	chr9:134059455:C:T	5.27673e-09	-1.36546	-1.04944	2.27056e-09	-1.46831	-1.43743	5.90357e-07	-1.38093	-1.02057
134059529	chr9:134059529:AC:A	2.26734e-08	-1.00437	0.0473509	3.1103e-09	-1.70458	-0.886469	2.56044e-06	-1.03634	0.102042
134060248	chr9:134060248:A:G	1.44267e-08	-1.90926e-10	-1.40913	1.55766e-08	-1.90926e-10	-0.979991	1.59408e-06	-1.90926e-10	-1.40818
134060470	chr9:134060470:G:C	1.40406e-08	-1.90926e-10	-1.43625	9.81322e-09	-1.90926e-10	-1.44203	1.54941e-06	-1.90926e-10	-1.4366
134060834	chr9:134060834:C:T	2.65269e-08	-1.90926e-10	-0.800047	1.42015e-08	-1.90926e-10	-1.07241	2.87818e-06	-1.90926e-10	-0.817316
134061647	chr9:134061647:C:T	1.4185e-08	-1.90926e-10	-1.42603	9.81221e-09	-1.90926e-10	-1.44214	1.56792e-06	-1.90926e-10	-1.42473
134061966	chr9:134061966:G:T	5.83104e-07	0.95708	1.33308	2.66009e-05	4.7277	1.73523	6.35053e-05	0.925698	1.35095
134061975	chr9:134061975:A:G	1.14608e-08	-1.12374	-0.515538	2.43605e-06	3.83658	0.235795	1.41986e-06	-1.04186	-0.482056
134062169	chr9:134062169:C:A	7.18926e-07	0.912641	1.58691	3.16771e-05	4.63442	2.00317	7.80231e-05	0.876887	1.60564
134062205	chr9:134062205:A:G	1.17367e-08	-1.12579	-0.489702	2.49869e-06	3.83553	0.262224	1.45876e-06	-1.0424	-0.454486
134062526	chr9:134062526:C:T	2.90759e-08	-1.90926e-10	-0.708298	2.71527e-08	-1.90926e-10	-0.424287	3.20446e-06	-1.90926e-10	-0.709932
134062535	chr9:134062535:T:C	7.45969e-09	-1.12634	-0.942352	1.97642e-09	-1.81547	-1.229	7.42442e-07	-1.21766	-0.954627
134062587	chr9:134062587:G:A	2.83773e-08	-1.90926e-10	-0.73262	2.63576e-08	-1.90926e-10	-0.454006	3.12686e-06	-1.90926e-10	-0.734448
134062606	chr9:134062606:G:A	4.39126e-07	0.512308	1.49427	1.85722e-08	-1.44615	0.642056	5.04635e-05	0.521726	1.52505
134062668	chr9:134062668:G:A	2.53772e-08	-1.90926e-10	-0.844355	2.22836e-08	-1.90926e-10	-0.62191	2.75914e-06	-1.90926e-10	-0.859556
134062736	chr9:134062736:C:T	6.56858e-07	0.925358	1.4839	2.89319e-05	4.65237	1.89456	7.10904e-05	0.886885	1.50259
134063256	chr9:134063256:T:C	1.2807e-08	-1.05581	-0.472414	3.09585e-06	4.02668	0.28537	1.596e-06	-0.969992	-0.436982
134063522	chr9:134063522:T:C	6.65552e-07	1.00308	1.41933	3.0502e-05	4.77394	1.82584	7.21422e-05	0.966388	1.43778
134063652	chr9:134063652:T:A	1.47874e-08	-1.38443	-4.23322e-10	2.88776e-08	-0.362696	-4.23322e-10	1.55708e-06	-1.43166	-4.23322e-10
134063924	chr9:134063924:A:G	1.15027e-08	-1.12808	-0.50755	2.4147e-06	3.82456	0.239009	1.42833e-06	-1.04534	-0.472629
134064100	chr9:134064100:C:T	1.3415e-08	-1.48183	-4.23322e-10	7.45992e-09	-1.71622	-4.23322e-10	1.51467e-06	-1.45928	-4.23322e-10
134064107	chr9:134064107:A:G	5.54255e-07	1.0871	1.15232	2.59514e-05	4.89544	1.54278	5.97754e-05	1.04669	1.16943
134064423	chr9:134064423:C:T	6.30146e-07	0.959761	1.40798	2.81035e-05	4.70228	1.81561	6.818e-05	0.920824	1.42685
134064464	chr9:134064464:C:T	4.33764e-09	-1.19722	-1.41366	3.82e-05	6.51049	0.314339	4.47788e-07	-1.26132	-1.41659
134065012	chr9:134065012:T:C	7.27581e-09	-1.04597	-1.04768	0.000569806	7.06518	2.46211	7.37055e-07	-1.12001	-1.05956
134065124	chr9:134065124:G:A	7.77444e-09	-1.12673	-0.900636	2.03187e-09	-1.81539	-1.20142	7.74628e-07	-1.21655	-0.913299
134065237	chr9:134065237:A:G	6.63079e-07	1.00123	1.41746	3.03248e-05	4.76525	1.82871	7.16254e-05	0.961591	1.43538
134065439	chr9:134065439:A:G	1.688e-08	-1.90926e-10	-1.25208	1.11166e-08	-1.90926e-10	-1.31733	1.85423e-06	-1.90926e-10	-1.25701
134065464	chr9:134065464:G:A	6.15511e-07	0.954992	1.38925	2.73391e-05	4.69433	1.79598	6.65165e-05	0.915372	1.4076
134065839	chr9:134065839:G:A	6.18254e-08	-1.90926e-10	0.0461069	6.03276e-08	-1.90926e-10	0.374026	6.75028e-06	-1.90926e-10	0.0351084
134066030	chr9:134066030:T:C	2.41872e-08	-1.90926e-10	-0.892386	1.85473e-08	-1.90926e-10	-0.805437	2.6621e-06	-1.90926e-10	-0.89536
134066656	chr9:134066656:C:A	8.02872e-09	-1.08276	-0.912424	0.000214067	6.87132	1.67696	8.00446e-07	-1.15984	-0.93722
134066870	chr9:134066870:T:C	1.46752e-08	-1.90926e-10	-1.39205	1.11325e-08	-1.90926e-10	-1.3159	1.61831e-06	-1.90926e-10	-1.39309
134066873	chr9:134066873:G:A	7.36947e-07	1.03322	1.49109	3.43836e-05	4.80503	1.91455	7.97409e-05	0.993425	1.51088
134066934	chr9:134066934:C:A	2.68638e-08	-1.90926e-10	-0.78743	2.47198e-08	-1.90926e-10	-0.518158	2.96012e-06	-1.90926e-10	-0.789246
134066936	chr9:134066936:G:C	1.77388e-08	-1.90926e-10	-1.20245	1.17295e-08	-1.90926e-10	-1.26366	1.98079e-06	-1.90926e-10	-1.19098
134067044	chr9:134067044:A:G	9.6696e-07	0.884909	1.91104	3.99654e-05	4.57334	2.29667	0.000105366	0.850087	1.93288
134067288	chr9:134067288:G:A	7.73822e-07	0.971958	1.60118	3.4923e-05	4.70786	2.02728	8.35352e-05	0.930197	1.6206
134067384	chr9:134067384:TCCCCAGGCGCGGG:T	6.56335e-09	-1.15601	-1.0407	0.000421708	6.72319	2.50311	6.67627e-07	-1.22594	-1.05257
134067499	chr9:134067499:C:T	1.88052e-08	-1.90926e-10	-1.14407	1.22896e-08	-1.90926e-10	-1.21701	2.07964e-06	-1.90926e-10	-1.14228
134067584	chr9:134067584:G:T	1.1447e-06	0.930175	2.03451	4.87654e-05	4.64361	2.4254	0.000124926	0.897213	2.05603
134068323	chr9:134068323:T:C	1.05743e-06	0.976123	1.90927	4.55751e-05	4.70746	2.29389	0.000114403	0.934323	1.93093
134068417	chr9:134068417:G:A	6.05748e-08	-1.90926e-10	0.0256708	5.25039e-08	-1.90926e-10	0.235125	6.63317e-06	-1.90926e-10	0.0176067
134068430	chr9:134068430:G:A	2.46405e-08	-1.90926e-10	-0.873816	2.2286e-08	-1.90926e-10	-0.621803	2.71561e-06	-1.90926e-10	-0.875458
134068441	chr9:134068441:G:C	1.50954e-08	-1.90926e-10	-1.36382	1.20141e-08	-1.90926e-10	-1.23968	1.66417e-06	-1.90926e-10	-1.36515
134068451	chr9:134068451:C:A	2.50252e-08	-1.90926e-10	-0.858326	2.26582e-08	-1.90926e-10	-0.605242	2.75837e-06	-1.90926e-10	-0.859834
134068469	chr9:134068469:G:A	1.90314e-08	-1.90926e-10	-1.13212	1.03692e-08	-1.90926e-10	-1.38692	2.11015e-06	-1.90926e-10	-1.12772
134068760	chr9:134068760:C:T	8.81884e-09	-1.04367	-0.857649	2.11951e-09	-1.80095	-1.17363	8.76737e-07	-1.13479	-0.87123
134068860	chr9:134068860:C:G	6.35413e-07	1.09046	1.28561	2.93808e-05	4.88025	1.68208	6.78155e-05	1.03799	1.30432
134069115	chr9:134069115:C:T	1.09307e-06	1.39428	1.52426	5.97752e-05	5.33114	1.94144	0.000117122	1.34558	1.54316
134069463	chr9:134069463:G:A	2.59315e-08	-1.90926e-10	-0.822749	2.36476e-08	-1.90926e-10	-0.562502	2.85807e-06	-1.90926e-10	-0.824331
134069618	chr9:134069618:C:T	1.50638e-08	-1.90926e-10	-1.36592	1.19711e-08	-1.90926e-10	-1.24327	1.66065e-06	-1.90926e-10	-1.36727
134069802	chr9:134069802:G:A	1.13463e-08	-1.01406	-0.635258	2.6103e-06	4.07585	0.0656096	1.40041e-06	-0.935262	-0.602447
134070018	chr9:134070018:C:T	1.60425e-08	-1.90926e-10	-1.30297	1.06813e-08	-1.90926e-10	-1.35727	1.76353e-06	-1.90926e-10	-1.30716
134070206	chr9:134070206:ACCAAATGCCCCCAACCCTTATGGGCCTC:A	1.40033e-08	-1.90926e-10	-1.43892	9.81107e-09	-1.90926e-10	-1.44225	1.54516e-06	-1.90926e-10	-1.43935
134070534	chr9:134070534:T:C	9.51987e-09	-1.82483	-4.23322e-10	9.44269e-09	-1.48052	-4.23322e-10	1.05119e-06	-1.82455	-4.23322e-10
134070723	chr9:134070723:G:A	1.77317e-08	-1.90926e-10	-1.20286	1.36006e-08	-1.90926e-10	-1.11565	1.96166e-06	-1.90926e-10	-1.20068
134071073	chr9:134071073:A:C	1.08875e-08	-0.879703	-0.810892	2.8018e-06	4.4345	-0.222242	1.35696e-06	-0.789765	-0.779467
134071254	chr9:134071254:C:T	5.06522e-09	-1.04429	-1.41152	5.64399e-05	7.01716	0.198013	5.19871e-07	-1.11497	-1.41368
134071287	chr9:134071287:G:A	1.77514e-08	-1.90926e-10	-1.20175	1.35832e-08	-1.90926e-10	-1.11693	1.96284e-06	-1.90926e-10	-1.20008
134071417	chr9:134071417:C:G	2.69962e-08	-1.90926e-10	-0.782511	1.32256e-08	-1.90926e-10	-1.14361	3.00154e-06	-1.90926e-10	-0.77535
134071451	chr9:134071451:G:A	1.39567e-08	-1.90926e-10	-1.44225	1.86182e-08	-1.90926e-10	-0.801622	1.54069e-06	-1.90926e-10	-1.44224
134071515	chr9:134071515:C:T	1.34852e-08	-0.759436	-0.717176	4.60663e-06	4.75639	-0.0469042	1.67748e-06	-0.671089	-0.686096
134071862	chr9:134071862:G:A	1.95597e-08	-1.90926e-10	-1.10474	1.27276e-08	-1.90926e-10	-1.18199	2.16423e-06	-1.90926e-10	-1.10241
134072001	chr9:134072001:G:A	1.33681e-06	1.70493	1.41491	0.000110776	5.82627	2.06323	0.00014094	1.63965	1.43421
134072007	chr9:134072007:C:T	1.92894e-08	0.0814303	-1.20008	3.12709e-09	-1.30297	-1.28269	1.99398e-06	0.018959	-1.2033
134072069	chr9:134072069:C:T	7.60515e-09	-1.26175	-0.787635	2.16379e-09	-1.8276	-1.1263	7.64306e-07	-1.34139	-0.801869
134072141	chr9:134072141:C:T	1.52066e-06	1.67241	1.57628	0.000126318	5.78069	2.24011	0.000160501	1.60844	1.59538
134072409	chr9:134072409:A:T	2.7087e-08	-1.90926e-10	-0.779154	2.09892e-08	-1.90926e-10	-0.681755	2.98221e-06	-1.90926e-10	-0.781812
134072482	chr9:134072482:T:C	7.7424e-09	-1.2546	-0.776892	2.18262e-09	-1.82735	-1.11789	7.77768e-07	-1.33467	-0.791131
134072543	chr9:134072543:G:A	1.53468e-08	-1.90926e-10	-1.3473	1.03269e-08	-1.90926e-10	-1.39102	1.68825e-06	-1.90926e-10	-1.35078
134072776	chr9:134072776:T:C	6.41366e-07	0.873373	1.51202	2.31017e-05	4.53315	1.78875	7.03851e-05	0.843092	1.53641
134073039	chr9:134073039:C:T	1.40045e-08	-1.90926e-10	-1.43883	9.81105e-09	-1.90926e-10	-1.44225	1.54528e-06	-1.90926e-10	-1.43927
134073139	chr9:134073139:C:T	7.61921e-09	-1.27772	-0.769814	2.18908e-09	-1.8279	-1.11438	7.6652e-07	-1.35552	-0.784847
134073140	chr9:134073140:G:A	7.6992e-09	-1.23173	-0.805364	2.14042e-09	-1.82634	-1.13843	7.73491e-07	-1.31175	-0.819571
134073220	chr9:134073220:G:A	1.39743e-08	-1.90926e-10	-1.44099	9.92373e-09	-1.90926e-10	-1.43083	1.54201e-06	-1.90926e-10	-1.44139
134073304	chr9:134073304:T:C	7.49432e-07	0.940197	1.60091	2.83292e-05	4.63565	1.89024	8.2244e-05	0.908846	1.62637
134073429	chr9:134073429:G:A	1.39785e-08	-1.90926e-10	-1.44069	1.01336e-08	-1.90926e-10	-1.40991	1.54259e-06	-1.90926e-10	-1.44101
134073505	chr9:134073505:C:A	3.62911e-08	-1.90926e-10	-0.486634	3.40376e-08	-1.90926e-10	-0.198297	4.07233e-06	-1.90926e-10	-0.47026
134073694	chr9:134073694:C:G	6.79193e-07	0.907839	1.53486	2.49397e-05	4.58563	1.81282	7.44339e-05	0.876677	1.55876
134073839	chr9:134073839:G:A	7.42069e-07	1.00645	1.52479	2.96231e-05	4.76558	1.80496	8.18018e-05	0.981044	1.54878
134074086	chr9:134074086:AG:A	1.6696e-08	-1.90926e-10	-1.26304	1.26606e-08	-1.90926e-10	-1.18727	1.84641e-06	-1.90926e-10	-1.26123
134074090	chr9:134074090:T:C	1.67166e-08	-1.90926e-10	-1.26181	1.26795e-08	-1.90926e-10	-1.18578	1.84871e-06	-1.90926e-10	-1.25999
134074333	chr9:134074333:A:G	7.02766e-07	0.967839	1.50898	2.69117e-05	4.67921	1.79534	7.69347e-05	0.934892	1.53359
134074400	chr9:134074400:G:A	1.20985e-08	-1.58513	-4.23322e-10	1.10867e-08	-1.32002	-4.23322e-10	1.29671e-06	-1.61464	-4.23322e-10
134074466	chr9:134074466:C:T	1.33968e-08	-1.37654	-0.106652	4.1657e-09	-1.82514	-0.473737	1.34182e-06	-1.45258	-0.127875
134074722	chr9:134074722:G:A	1.6743e-08	-1.90926e-10	-1.26023	1.12504e-08	-1.90926e-10	-1.30536	1.85032e-06	-1.90926e-10	-1.25912
134074768	chr9:134074768:A:G	7.50018e-07	0.961513	1.58038	2.88015e-05	4.67182	1.8706	8.23862e-05	0.931025	1.60592
134074870	chr9:134074870:C:A	7.86904e-07	0.966036	1.62386	3.1237e-05	4.70401	1.91958	8.70373e-05	0.941898	1.64996
134075205	chr9:134075205:A:G	1.12788e-08	-0.820915	-0.834368	3.33279e-06	4.63442	-0.248618	1.41505e-06	-0.724939	-0.802374
134075208	chr9:134075208:C:A	7.83936e-07	1.06211	1.524	3.20718e-05	4.84648	1.80349	8.66845e-05	1.03926	1.54854
134075440	chr9:134075440:C:T	9.04638e-09	-1.16699	-0.708857	2.30585e-09	-1.82065	-1.06967	9.07181e-07	-1.24803	-0.72386
134075445	chr9:134075445:T:G	7.10287e-07	0.963468	1.52399	2.79054e-05	4.69648	1.81434	7.86325e-05	0.940447	1.54986
134075448	chr9:134075448:T:C	1.2061e-08	-0.888892	-0.699336	3.39403e-06	4.46562	-0.0616141	1.51451e-06	-0.795439	-0.663946
134075551	chr9:134075551:G:C	1.22878e-08	-0.83236	-0.737241	3.70515e-06	4.60993	-0.118209	1.54768e-06	-0.734539	-0.703181
134075658	chr9:134075658:G:A	1.51691e-07	-1.90926e-10	0.94364	1.33315e-07	-1.90926e-10	1.16695	1.70763e-05	-1.90926e-10	0.963216
134075768	chr9:134075768:A:G	1.67585e-07	0.0267463	1.01653	3.44713e-06	3.16571	1.25382	1.84848e-05	0.00438475	1.03809
134075772	chr9:134075772:T:C	1.30252e-06	1.0797	2.01415	5.09722e-05	4.80912	2.30415	0.000142334	1.04733	2.03636
134075880	chr9:134075880:T:C	8.71097e-08	0.674187	-0.285227	0.000118258	7.49876	0.456097	1.14455e-05	0.807647	-0.244524
134075911	chr9:134075911:G:A	1.78781e-08	-1.90926e-10	-1.19463	1.18666e-08	-1.90926e-10	-1.25204	1.96482e-06	-1.90926e-10	-1.19908
134075966	chr9:134075966:G:A	1.79158e-07	-0.489711	1.59977	8.2982e-07	1.17078	1.82466	2.01092e-05	-0.494966	1.62167
134075995	chr9:134075995:T:C	7.76603e-09	-1.18533	-0.843118	2.09971e-09	-1.82165	-1.16231	7.78976e-07	-1.2682	-0.856051
134076072	chr9:134076072:G:A	9.03414e-09	-1.15383	-0.723363	2.28557e-09	-1.81939	-1.07976	9.03604e-07	-1.23721	-0.738633
134076104	chr9:134076104:G:A	1.41305e-08	-1.90926e-10	-1.42987	1.02301e-08	-1.90926e-10	-1.40043	1.55807e-06	-1.90926e-10	-1.43103
134076124	chr9:134076124:A:G	9.99571e-09	-0.891953	-0.884099	2.59419e-06	4.45856	-0.323293	1.24952e-06	-0.797826	-0.853889
134076351	chr9:134076351:T:C	2.72889e-08	-1.90926e-10	-0.771728	2.5307e-08	-1.90926e-10	-0.494681	3.00963e-06	-1.90926e-10	-0.772658
134076423	chr9:134076423:G:A	8.71158e-07	1.09836	1.59326	3.63754e-05	4.90022	1.87567	9.6298e-05	1.07447	1.6185
134076657	chr9:134076657:C:T	8.43087e-07	0.983985	1.67488	3.34428e-05	4.72123	1.97059	9.30948e-05	0.9581	1.70104
134076658	chr9:134076658:G:A	8.26275e-09	-1.25629	-0.710162	2.29612e-09	-1.82718	-1.06736	8.32814e-07	-1.33259	-0.724833
134076668	chr9:134076668:C:G	7.98364e-07	1.05887	1.54549	3.26049e-05	4.83989	1.82657	8.82309e-05	1.03496	1.57053
134076724	chr9:134076724:A:G	8.13063e-09	-1.20845	-0.774123	2.19268e-09	-1.82449	-1.11614	8.17069e-07	-1.28759	-0.788913
134077014	chr9:134077014:C:A	9.0907e-07	1.16007	1.57415	3.94716e-05	4.99281	1.86476	0.000100308	1.13411	1.59966
134077301	chr9:134077301:G:A	6.11898e-07	0.624152	1.7142	1.75681e-05	4.05512	1.99296	6.76538e-05	0.602723	1.73721
134077380	chr9:134077380:C:T	1.11702e-08	-1.66496	-4.23322e-10	6.68598e-09	-1.82575	-4.23322e-10	1.38052e-06	-1.55202	-4.23322e-10
134077414	chr9:134077414:G:A	1.05443e-08	-0.85956	-0.863066	2.91627e-06	4.54123	-0.288937	1.3214e-06	-0.764116	-0.831668
134077433	chr9:134077433:G:A	2.07977e-08	-1.90926e-10	-1.04337	9.7449e-08	-1.90926e-10	0.853566	2.31205e-06	-1.90926e-10	-1.03634
134077438	chr9:134077438:T:A	7.94593e-07	1.0634	1.53623	3.24876e-05	4.84635	1.8165	8.77851e-05	1.03975	1.56067
134077603	chr9:134077603:G:A	1.39566e-08	-1.34418	-0.0980801	4.2135e-09	-1.82737	-0.4601	1.39864e-06	-1.42052	-0.11846
134077772	chr9:134077772:A:G	1.30319e-07	-0.429077	1.22085	5.88346e-09	-1.76602	-0.187604	1.59678e-05	-0.35855	1.25465
134077835	chr9:134077835:A:G	1.65258e-07	-0.28247	1.31177	6.51861e-09	-1.73026	-0.12084	2.02688e-05	-0.211408	1.34602
134077881	chr9:134077881:G:A	1.27046e-06	1.26211	1.80681	3.08091e-08	-1.13275	0.834801	0.000147432	1.2808	1.83809
134078106	chr9:134078106:A:G	1.89007e-07	-0.277435	1.44101	7.1748e-09	-1.72926	-0.0259237	2.32198e-05	-0.206949	1.47748
134078203	chr9:134078203:CA:C	3.61436e-09	-1.82548	-0.967818	1.69773e-07	2.83434	-1.42564	3.95326e-07	-1.82709	-0.975431
134078287	chr9:134078287:T:C	1.54404e-07	-0.284791	1.24616	6.25505e-09	-1.73143	-0.160949	1.89535e-05	-0.212521	1.28004
134078508	chr9:134078508:T:C	2.31586e-07	-0.145543	1.51229	7.74687e-09	-1.70144	0.0229673	2.84807e-05	-0.0703183	1.54507
134078534	chr9:134078534:A:G	3.05651e-07	-1.90926e-10	1.64423	4.74536e-08	-1.90926e-10	0.13399	3.48493e-05	-1.90926e-10	1.67656
134078648	chr9:134078648:C:T	1.61835e-08	-1.90926e-10	-1.29421	1.19799e-08	-1.90926e-10	-1.24254	1.78506e-06	-1.90926e-10	-1.29503
134079100	chr9:134079100:G:A	1.55499e-08	-1.90926e-10	-1.33415	1.19525e-08	-1.90926e-10	-1.24483	1.71464e-06	-1.90926e-10	-1.33528
134079343	chr9:134079343:T:C	2.81884e-08	-0.216902	-0.522394	1.48326e-05	5.71794	0.16088	3.74647e-06	-0.0715001	-0.482162
134079381	chr9:134079381:G:T	1.07585e-08	-1.70251	-4.23322e-10	9.77776e-09	-1.44565	-4.23322e-10	1.19259e-06	-1.69835	-4.23322e-10
134079431	chr9:134079431:A:G	1.50695e-08	-1.90926e-10	-1.36554	1.19887e-08	-1.90926e-10	-1.2418	1.66219e-06	-1.90926e-10	-1.36634
134079467	chr9:134079467:A:C	1.42351e-08	-1.90926e-10	-1.4225	1.08647e-08	-1.90926e-10	-1.34024	1.5705e-06	-1.90926e-10	-1.42308
134079705	chr9:134079705:C:T	3.35677e-09	-1.78034	-1.08688	4.05555e-07	3.675	-1.3955	3.72628e-07	-1.76777	-1.09388
134079882	chr9:134079882:A:T	1.16574e-08	-1.62227	-4.23322e-10	6.68132e-09	-1.82645	-4.23322e-10	1.27884e-06	-1.62852	-4.23322e-10
134079923	chr9:134079923:T:G	5.88666e-09	-1.80863	-0.496887	3.23755e-09	-1.30572	-1.24523	6.64927e-07	-1.80717	-0.475382
134079974	chr9:134079974:T:A	1.54621e-08	-1.90926e-10	-1.33982	1.24723e-08	-1.90926e-10	-1.20225	1.70478e-06	-1.90926e-10	-1.34104
134080048	chr9:134080048:A:AC	7.62413e-09	-1.80199	-0.244902	3.47249e-07	3.36523	-1.24095	8.40969e-07	-1.78816	-0.259521
134080274	chr9:134080274:T:TC	2.49226e-08	-1.90926e-10	-0.862433	2.26396e-08	-1.90926e-10	-0.606065	2.74739e-06	-1.90926e-10	-0.863824
134080393	chr9:134080393:A:G	1.52204e-08	-1.90926e-10	-1.35557	1.21717e-08	-1.90926e-10	-1.22665	1.67838e-06	-1.90926e-10	-1.35665
134080542	chr9:134080542:C:T	1.56527e-08	-1.90926e-10	-1.32756	1.27085e-08	-1.90926e-10	-1.18349	1.72582e-06	-1.90926e-10	-1.32877
134080543	chr9:134080543:A:G	1.55464e-08	-1.90926e-10	-1.33438	1.25767e-08	-1.90926e-10	-1.19391	1.71414e-06	-1.90926e-10	-1.33557
134080793	chr9:134080793:A:G	1.51987e-08	-1.90926e-10	-1.357	1.21518e-08	-1.90926e-10	-1.22828	1.67597e-06	-1.90926e-10	-1.35808
134080880	chr9:134080880:C:T	1.52674e-08	-1.90926e-10	-1.35249	1.22327e-08	-1.90926e-10	-1.22165	1.68361e-06	-1.90926e-10	-1.35354
134081014	chr9:134081014:T:C	3.77171e-09	-1.7982	-0.952475	3.13775e-07	3.45637	-1.43346	4.17133e-07	-1.78765	-0.961174
134081067	chr9:134081067:G:A	1.00592e-08	-1.76972	-4.23322e-10	6.69032e-09	-1.8251	-4.23322e-10	1.09192e-06	-1.78653	-4.23322e-10
134081081	chr9:134081081:C:T	3.38235e-09	-1.77023	-1.08941	4.48708e-07	3.7762	-1.39559	3.75995e-07	-1.7565	-1.09616
134081095	chr9:134081095:G:A	2.62095e-08	-1.90926e-10	-0.812084	2.02389e-08	-1.90926e-10	-0.718157	2.88399e-06	-1.90926e-10	-0.8153
134081146	chr9:134081146:C:A	1.53673e-08	-1.90926e-10	-1.34597	1.23572e-08	-1.90926e-10	-1.21152	1.69452e-06	-1.90926e-10	-1.34708
134081189	chr9:134081189:G:A	1.53663e-08	-1.90926e-10	-1.34603	1.23555e-08	-1.90926e-10	-1.21166	1.69442e-06	-1.90926e-10	-1.34714
134081194	chr9:134081194:G:A	1.52938e-08	-1.90926e-10	-1.35076	1.22692e-08	-1.90926e-10	-1.21867	1.68655e-06	-1.90926e-10	-1.35179
134081289	chr9:134081289:C:T	1.57396e-08	-1.90926e-10	-1.32203	1.2873e-08	-1.90926e-10	-1.17063	1.73613e-06	-1.90926e-10	-1.32282
134081327	chr9:134081327:G:A	1.51662e-08	-1.90926e-10	-1.35914	1.21046e-08	-1.90926e-10	-1.23218	1.67248e-06	-1.90926e-10	-1.36017
134081475	chr9:134081475:T:A	1.44108e-08	-1.90926e-10	-1.41023	1.10896e-08	-1.90926e-10	-1.31976	1.58998e-06	-1.90926e-10	-1.41075
134081490	chr9:134081490:C:G	3.33505e-09	-1.78796	-1.08576	3.70653e-07	3.58653	-1.39702	3.69819e-07	-1.77622	-1.09299
134081508	chr9:134081508:G:A	1.52447e-08	-1.90926e-10	-1.35398	1.22047e-08	-1.90926e-10	-1.22394	1.681e-06	-1.90926e-10	-1.35508
134081551	chr9:134081551:G:A	1.51606e-08	-1.90926e-10	-1.35951	1.20987e-08	-1.90926e-10	-1.23266	1.6718e-06	-1.90926e-10	-1.36058
134081647	chr9:134081647:C:T	1.51637e-08	-1.90926e-10	-1.35931	1.21023e-08	-1.90926e-10	-1.23237	1.67211e-06	-1.90926e-10	-1.36039
134081677	chr9:134081677:A:G	3.41687e-09	-1.74749	-1.102	5.52758e-07	3.97992	-1.39076	3.80735e-07	-1.73164	-1.10849
134081829	chr9:134081829:A:G	1.51128e-08	-1.90926e-10	-1.36267	1.20326e-08	-1.90926e-10	-1.23814	1.66647e-06	-1.90926e-10	-1.36377
134081983	chr9:134081983:G:T	2.4319e-08	-0.166204	-0.720747	1.21737e-05	5.78433	-0.103063	3.18265e-06	-0.0301046	-0.686656
134082357	chr9:134082357:G:A	1.4929e-08	-1.90926e-10	-1.3749	1.17961e-08	-1.90926e-10	-1.25799	1.64588e-06	-1.90926e-10	-1.3762
134082384	chr9:134082384:C:T	1.05787e-08	-1.71936	-4.23322e-10	9.80201e-09	-1.44318	-4.23322e-10	1.18318e-06	-1.70627	-4.23322e-10
134082435	chr9:134082435:G:A	1.46186e-08	-1.90926e-10	-1.39591	1.13691e-08	-1.90926e-10	-1.29487	1.61243e-06	-1.90926e-10	-1.39673
134082715	chr9:134082715:A:G	1.51682e-08	-1.90926e-10	-1.35901	1.21058e-08	-1.90926e-10	-1.23208	1.67256e-06	-1.90926e-10	-1.36012
134082880	chr9:134082880:T:C	1.52008e-08	-1.90926e-10	-1.35686	1.215e-08	-1.90926e-10	-1.22843	1.67619e-06	-1.90926e-10	-1.35795
134082954	chr9:134082954:AT:A	1.55707e-08	-1.90926e-10	-1.33282	1.25767e-08	-1.90926e-10	-1.19391	1.71543e-06	-1.90926e-10	-1.33481
134083033	chr9:134083033:G:A	2.72551e-08	-1.90926e-10	-0.772966	2.51905e-08	-1.90926e-10	-0.499298	3.00365e-06	-1.90926e-10	-0.774648
134083090	chr9:134083090:A:G	1.51984e-08	-1.90926e-10	-1.35702	1.21466e-08	-1.90926e-10	-1.22871	1.67594e-06	-1.90926e-10	-1.3581
134083286	chr9:134083286:A:T	2.68728e-08	-1.90926e-10	-0.787093	2.47756e-08	-1.90926e-10	-0.515904	2.9616e-06	-1.90926e-10	-0.788746
134083349	chr9:134083349:G:C	1.44887e-08	-1.90926e-10	-1.40484	1.11745e-08	-1.90926e-10	-1.31213	1.59765e-06	-1.90926e-10	-1.40594
134083462	chr9:134083462:T:C	1.50042e-08	-1.90926e-10	-1.36988	1.1893e-08	-1.90926e-10	-1.24981	1.65409e-06	-1.90926e-10	-1.37122
134083876	chr9:134083876:T:C	1.4835e-08	-1.90926e-10	-1.38122	1.16765e-08	-1.90926e-10	-1.26818	1.63618e-06	-1.90926e-10	-1.38211
134084058	chr9:134084058:A:G	3.4356e-09	-1.72037	-1.12364	6.50165e-07	4.13669	-1.38522	3.83822e-07	-1.7018	-1.13026
134084109	chr9:134084109:A:G	4.64309e-09	-1.60174	-0.941085	2.01758e-09	-1.79944	-1.22443	4.79911e-07	-1.65535	-0.95328
134084149	chr9:134084149:G:A	1.51674e-08	-1.90926e-10	-1.35906	1.21073e-08	-1.90926e-10	-1.23196	1.67254e-06	-1.90926e-10	-1.36013
134084275	chr9:134084275:A:G	1.49143e-08	-1.90926e-10	-1.37589	1.17797e-08	-1.90926e-10	-1.25938	1.64488e-06	-1.90926e-10	-1.37681
134084746	chr9:134084746:G:A	1.59695e-08	-1.90926e-10	-1.30752	1.30962e-08	-1.90926e-10	-1.15344	1.7602e-06	-1.90926e-10	-1.30905
134084757	chr9:134084757:T:C	1.55236e-08	-1.90926e-10	-1.33585	1.25491e-08	-1.90926e-10	-1.19611	1.71108e-06	-1.90926e-10	-1.33735
134084850	chr9:134084850:T:G	1.46709e-08	-1.90926e-10	-1.39234	1.14279e-08	-1.90926e-10	-1.2897	1.61723e-06	-1.90926e-10	-1.39376
134084996	chr9:134084996:A:G	1.89866e-08	-0.281384	-0.853092	6.04453e-06	5.27598	-0.294831	2.44974e-06	-0.157946	-0.82055
134085377	chr9:134085377:A:G	1.51233e-08	-1.90926e-10	-1.36197	1.20341e-08	-1.90926e-10	-1.23802	1.66652e-06	-1.90926e-10	-1.36374
134085569	chr9:134085569:C:A	2.80179e-08	-0.0920907	-0.653275	1.62588e-05	5.93828	0.0323434	3.67103e-06	0.0473146	-0.621317
134086227	chr9:134086227:A:G	5.73848e-08	-1.90926e-10	-0.0284282	2.48916e-08	-1.90926e-10	-0.511232	6.38775e-06	-1.90926e-10	-0.0200943
134086305	chr9:134086305:T:G	1.2314e-08	-1.25225	-0.315214	2.75298e-08	0.289297	-0.699791	1.44738e-06	-1.16501	-0.339711
134086332	chr9:134086332:G:A	1.85063e-08	-1.90926e-10	-1.16009	1.45276e-08	-1.90926e-10	-1.04971	2.05642e-06	-1.90926e-10	-1.15351
134086458	chr9:134086458:A:G	1.20211e-08	-1.82783	0.23628	6.35011e-09	-1.74079	-0.136505	1.32284e-06	-1.82175	0.227055
134086469	chr9:134086469:C:T	6.05173e-08	-1.90926e-10	0.0247215	5.50398e-08	-1.90926e-10	0.282293	6.73582e-06	-1.90926e-10	0.0329636
134086765	chr9:134086765:A:G	1.96333e-08	-1.90926e-10	-1.10098	1.73908e-08	-1.90926e-10	-0.869821	2.14574e-06	-1.90926e-10	-1.11099
134086993	chr9:134086993:G:A	3.70072e-09	-1.81146	-0.958217	3.26012e-09	-1.73054	-0.813465	4.10437e-07	-1.78441	-0.980596
134087006	chr9:134087006:G:A	3.85565e-09	-1.8227	-0.905965	2.37708e-09	-1.70147	-1.15843	4.29038e-07	-1.80822	-0.912469
134087020	chr9:134087020:C:T	2.89635e-09	-1.57252	-1.44224	1.44606e-07	2.59334	-1.34509	3.36192e-07	-1.52234	-1.44221
134087039	chr9:134087039:G:A	7.03311e-09	-1.71698	-0.4106	8.80215e-09	-1.62721	0.0764447	7.65792e-07	-1.72303	-0.418292
134087071	chr9:134087071:T:C	4.06205e-09	-1.81997	-0.856553	2.49668e-09	-1.68824	-1.12257	4.53029e-07	-1.80289	-0.863381
134087088	chr9:134087088:C:T	4.21498e-09	-1.81352	-0.826045	2.57183e-09	-1.66529	-1.11585	4.73098e-07	-1.79303	-0.8299
134087144	chr9:134087144:T:A	1.35003e-08	-1.82766	0.352166	8.92897e-09	-1.77117	0.234708	1.46849e-06	-1.82523	0.33499
134087223	chr9:134087223:A:G	3.21006e-08	-1.90926e-10	-0.609334	1.72241e-08	-1.90926e-10	-0.879455	3.60983e-06	-1.90926e-10	-0.590814
134087419	chr9:134087419:T:C	1.25728e-08	-1.76023	0.213553	1.02028e-08	-1.58183	0.178729	1.42475e-06	-1.72211	0.201629
134087619	chr9:134087619:G:A	8.33038e-07	0.58776	2.05911	8.21767e-05	5.27479	2.31607	0.000111597	0.757504	2.08291
134087695	chr9:134087695:A:G	4.10006e-08	-1.90926e-10	-0.364621	4.57842e-08	-1.90926e-10	0.0981759	4.48592e-06	-1.90926e-10	-0.373533
134087777	chr9:134087777:C:T	1.5026e-08	-1.90926e-10	-1.36843	1.12533e-08	-1.90926e-10	-1.3051	1.64872e-06	-1.90926e-10	-1.37448
134087834	chr9:134087834:C:G	7.48363e-09	-1.6506	-0.414889	2.10568e-06	3.47538	0.451245	7.83289e-07	-1.68618	-0.43255
134087838	chr9:134087838:C:A	6.0456e-09	-1.67357	-0.605307	3.93195e-09	-1.40509	-0.951544	7.01622e-07	-1.61738	-0.611452
134088065	chr9:134088065:G:A	2.67749e-09	-1.82574	-1.26759	1.69523e-09	-1.79421	-1.40373	3.02327e-07	-1.81715	-1.25357
134088118	chr9:134088118:A:C	4.96688e-09	-1.73037	-0.745043	3.73571e-09	-1.66646	-0.741368	5.37425e-07	-1.73664	-0.758804
134088311	chr9:134088311:A:T	4.44571e-09	-1.65063	-0.935637	1.52041e-06	3.49334	0.107633	4.68039e-07	-1.68577	-0.947906
134088329	chr9:134088329:A:C	4.57565e-09	-1.5973	-0.960163	5.05083e-09	-1.48508	-0.621135	4.97955e-07	-1.60305	-0.968671
134088426	chr9:134088426:G:C	1.61143e-08	-1.90926e-10	-1.2985	1.24048e-08	-1.90926e-10	-1.20768	1.77255e-06	-1.90926e-10	-1.30205
134088807	chr9:134088807:G:A	2.25248e-08	-1.90926e-10	-0.963592	1.69955e-08	-1.90926e-10	-0.892816	2.47696e-06	-1.90926e-10	-0.967443
134088872	chr9:134088872:G:A	3.85745e-09	-1.39284	-1.33536	2.38488e-09	-1.6469	-1.20971	4.37391e-07	-1.35646	-1.34494
134088903	chr9:134088903:T:C	3.66749e-09	-1.70992	-1.06878	2.64179e-09	-1.4808	-1.2735	4.25036e-07	-1.65956	-1.07049
134089066	chr9:134089066:A:G	3.8628e-09	-1.62268	-1.10413	3.24989e-09	-1.25029	-1.29685	4.51959e-07	-1.56252	-1.10612
134089146	chr9:134089146:T:C	4.07246e-09	-1.69954	-0.974424	2.87289e-09	-1.46404	-1.20641	4.71092e-07	-1.65056	-0.976619
134089502	chr9:134089502:G:A	3.34573e-09	-1.73041	-1.14012	2.44104e-09	-1.51462	-1.31872	3.85324e-07	-1.6858	-1.14234
134089664	chr9:134089664:G:A	3.41023e-09	-1.73316	-1.11827	2.46179e-09	-1.51973	-1.30514	3.92359e-07	-1.68955	-1.1205
134089678	chr9:134089678:T:C	3.84671e-09	-1.72315	-1.00784	2.66567e-09	-1.50058	-1.24472	4.43688e-07	-1.67828	-1.00883
134089739	chr9:134089739:T:A	5.83814e-08	-1.90926e-10	-0.0112103	5.38029e-08	-1.90926e-10	0.259565	6.57888e-06	-1.90926e-10	0.00938812
134089741	chr9:134089741:T:C	2.32356e-08	-1.90926e-10	-0.932523	2.3008e-08	-1.90926e-10	-0.589922	2.54671e-06	-1.90926e-10	-0.939673
134090022	chr9:134090022:G:A	2.01079e-08	-1.90926e-10	-1.07709	1.50455e-08	-1.90926e-10	-1.01468	2.2123e-06	-1.90926e-10	-1.08044
134090333	chr9:134090333:A:G	3.41728e-09	-1.72982	-1.11954	2.47737e-09	-1.51314	-1.30542	3.93623e-07	-1.68514	-1.1217
134090415	chr9:134090415:C:T	6.13301e-09	-1.78028	-0.484246	4.47852e-09	-1.63206	-0.594406	6.93185e-07	-1.74727	-0.49367
134090697	chr9:134090697:G:C	3.87493e-09	-1.73717	-0.986512	2.63795e-09	-1.52569	-1.23008	4.45692e-07	-1.69518	-0.987421
134090740	chr9:134090740:A:G	3.36194e-09	-1.73729	-1.1284	2.4295e-09	-1.52705	-1.31103	3.8661e-07	-1.69429	-1.13053
134090820	chr9:134090820:A:G	1.48946e-08	-1.90926e-10	-1.37721	1.11518e-08	-1.90926e-10	-1.31417	1.64269e-06	-1.90926e-10	-1.37814
134091201	chr9:134091201:G:T	2.2262e-08	-1.90926e-10	-0.975329	2.17714e-08	-1.90926e-10	-0.645167	2.44103e-06	-1.90926e-10	-0.982056
134091263	chr9:134091263:G:T	2.93366e-09	-1.70462	-1.29734	2.40687e-09	-1.43661	-1.41083	3.40528e-07	-1.65229	-1.29944
134091582	chr9:134091582:C:T	7.74992e-08	-1.90926e-10	0.272059	6.6573e-08	-1.90926e-10	0.472536	8.51012e-06	-1.90926e-10	0.26678
134091779	chr9:134091779:G:C	3.41303e-09	-1.70144	-1.14917	2.54874e-09	-1.46535	-1.32482	3.948e-07	-1.65237	-1.15148
134091867	chr9:134091867:C:T	3.53008e-09	-1.70999	-1.1069	2.5866e-09	-1.47873	-1.29669	4.08266e-07	-1.66124	-1.10908
134091916	chr9:134091916:G:A	2.27483e-08	-1.90926e-10	-0.953717	2.23812e-08	-1.90926e-10	-0.617542	2.49446e-06	-1.90926e-10	-0.960402
134092005	chr9:134092005:T:G	1.40592e-08	-1.90926e-10	-1.43493	9.81111e-09	-1.90926e-10	-1.44225	1.55144e-06	-1.90926e-10	-1.43529
134092069	chr9:134092069:T:C	4.87325e-09	-1.30244	-1.192	2.15916e-09	-1.59569	-1.36035	5.69484e-07	-1.2534	-1.1841
134092157	chr9:134092157:G:A	1.7942e-08	-1.90926e-10	-1.19106	1.3676e-08	-1.90926e-10	-1.11012	1.97462e-06	-1.90926e-10	-1.1941
134092186	chr9:134092186:G:A	4.582e-09	-1.68987	-0.866203	5.72253e-06	3.32425	1.60215	4.73436e-07	-1.72882	-0.893391
134092318	chr9:134092318:C:A	4.14829e-09	-1.66697	-0.988544	3.77245e-09	-1.51882	-0.879222	4.82192e-07	-1.60206	-1.00183
134092348	chr9:134092348:G:A	5.95449e-09	-1.77581	-0.518255	4.38017e-09	-1.62299	-0.625689	6.73984e-07	-1.74125	-0.527778
134092354	chr9:134092354:G:T	5.96581e-09	-1.77362	-0.518539	4.39355e-09	-1.61877	-0.626855	6.755e-07	-1.73851	-0.528269
134092361	chr9:134092361:G:C	2.19185e-08	-1.90926e-10	-0.990878	2.13169e-08	-1.90926e-10	-0.666265	2.40382e-06	-1.90926e-10	-0.997417
134092412	chr9:134092412:G:A	3.43871e-09	-1.72737	-1.11574	2.49404e-09	-1.5089	-1.30296	3.96316e-07	-1.6819	-1.11812
134092597	chr9:134092597:C:A	1.53049e-08	-1.90926e-10	-1.35003	1.00354e-08	-1.90926e-10	-1.41965	1.69739e-06	-1.90926e-10	-1.34538
134093082	chr9:134093082:T:C	9.61227e-09	-1.81517	-4.23322e-10	7.15977e-09	-1.75729	-4.23322e-10	1.05303e-06	-1.8228	-4.23322e-10
134093406	chr9:134093406:C:T	5.80181e-09	-1.73401	-0.586029	4.37521e-09	-1.5622	-0.687613	6.61682e-07	-1.69262	-0.594828
134093509	chr9:134093509:CAG:C	5.1862e-09	-1.69119	-0.74102	1.19625e-06	3.22878	0.132403	5.48407e-07	-1.72232	-0.752893
134093533	chr9:134093533:T:C	3.92126e-09	-1.55694	-1.15485	3.49214e-09	-1.39989	-1.07536	4.60412e-07	-1.48155	-1.16855
134093620	chr9:134093620:C:T	1.43036e-08	-1.90926e-10	-1.4177	1.27507e-08	-1.90926e-10	-1.18018	1.57884e-06	-1.90926e-10	-1.41778
134093854	chr9:134093854:C:A	2.19508e-08	-1.90926e-10	-0.989404	2.13902e-08	-1.90926e-10	-0.662833	2.40718e-06	-1.90926e-10	-0.99602
134093875	chr9:134093875:G:A	4.49673e-08	-1.90926e-10	-0.272273	2.4159e-08	-1.90926e-10	-0.541107	4.88981e-06	-1.90926e-10	-0.287322
134094032	chr9:134094032:C:T	1.693e-08	-1.90926e-10	-1.24912	1.06292e-08	-1.90926e-10	-1.36215	1.88205e-06	-1.90926e-10	-1.24211
134094316	chr9:134094316:C:T	4.42542e-09	-1.56254	-1.0283	4.04413e-09	-1.39857	-0.929923	5.19825e-07	-1.48759	-1.04115
134094468	chr9:134094468:A:G	2.29768e-08	-1.90926e-10	-0.943724	2.26555e-08	-1.90926e-10	-0.605359	2.52062e-06	-1.90926e-10	-0.94997
134094525	chr9:134094525:A:G	3.49597e-09	-1.57548	-1.25112	1.79014e-09	-1.75918	-1.38429	4.00929e-07	-1.54446	-1.24399
134094595	chr9:134094595:A:G	4.97279e-08	-1.90926e-10	-0.171643	2.63789e-08	-1.90926e-10	-0.4532	5.40435e-06	-1.90926e-10	-0.187272
134094976	chr9:134094976:G:A	1.6093e-08	-1.90926e-10	-1.29982	1.03081e-08	-1.90926e-10	-1.39283	1.78703e-06	-1.90926e-10	-1.29392
134095020	chr9:134095020:G:A	1.53473e-08	-1.90926e-10	-1.34727	1.09418e-08	-1.90926e-10	-1.33317	1.69627e-06	-1.90926e-10	-1.34604
134095123	chr9:134095123:C:T	3.29103e-09	-1.77584	-1.11116	2.13515e-09	-1.67169	-1.29554	3.72234e-07	-1.74833	-1.11438
134095189	chr9:134095189:G:A	9.77651e-09	-1.79823	-4.23322e-10	6.67385e-09	-1.82757	-4.23322e-10	1.11364e-06	-1.76684	-4.23322e-10
134095200	chr9:134095200:G:C	1.46668e-08	-1.90926e-10	-1.39262	9.88847e-09	-1.90926e-10	-1.43439	1.6276e-06	-1.90926e-10	-1.38737
134095282	chr9:134095282:G:A	3.49987e-09	-1.65799	-1.16749	2.45242e-09	-1.49749	-1.3312	4.04412e-07	-1.60924	-1.17056
134095562	chr9:134095562:C:T	1.39614e-08	-1.90926e-10	-1.44192	9.85217e-09	-1.90926e-10	-1.43807	1.54133e-06	-1.90926e-10	-1.44183
134095613	chr9:134095613:T:C	2.30232e-08	-1.90926e-10	-0.941707	2.29648e-08	-1.90926e-10	-0.591799	2.53823e-06	-1.90926e-10	-0.943008
134095834	chr9:134095834:C:T	1.76652e-08	-1.90926e-10	-1.20661	1.12885e-08	-1.90926e-10	-1.30198	1.95971e-06	-1.90926e-10	-1.20168
134095997	chr9:134095997:C:T	3.66174e-09	-1.64186	-1.13841	2.55428e-09	-1.47656	-1.31143	4.23989e-07	-1.5913	-1.14123
134096227	chr9:134096227:G:T	2.90631e-09	-1.63166	-1.37967	2.47096e-09	-1.55109	-1.27006	3.44066e-07	-1.55572	-1.38568
134096251	chr9:134096251:C:A	3.63816e-09	-1.64941	-1.13732	2.53579e-09	-1.48467	-1.31059	4.2113e-07	-1.59942	-1.13987
134096306	chr9:134096306:C:G	3.63788e-09	-1.66292	-1.12389	2.51074e-09	-1.50337	-1.30182	4.20374e-07	-1.61457	-1.12651
134096500	chr9:134096500:G:A	3.80755e-09	-1.54602	-1.1952	1.86562e-09	-1.74359	-1.35859	4.40045e-07	-1.50823	-1.18712
134096527	chr9:134096527:T:C	3.99622e-09	-1.54829	-1.14456	2.87252e-09	-1.43308	-1.23749	4.68861e-07	-1.47791	-1.15401
134096686	chr9:134096686:C:T	3.58656e-09	-1.45941	-1.34161	1.23091e-07	2.41538	-1.32822	4.19596e-07	-1.409	-1.33394
134096778	chr9:134096778:CTG:C	1.82087e-08	-1.90926e-10	-1.17631	1.41348e-08	-1.90926e-10	-1.07712	1.99261e-06	-1.90926e-10	-1.18503
134097139	chr9:134097139:C:T	2.28458e-08	-1.90926e-10	-0.949439	2.26696e-08	-1.90926e-10	-0.604737	2.51703e-06	-1.90926e-10	-0.951397
134097155	chr9:134097155:C:T	3.28219e-08	-1.90926e-10	-0.587113	1.61175e-08	-1.90926e-10	-0.945856	3.62388e-06	-1.90926e-10	-0.586931
134097331	chr9:134097331:C:T	1.84534e-08	-1.90926e-10	-1.16296	1.16662e-08	-1.90926e-10	-1.26907	2.04778e-06	-1.90926e-10	-1.15772
134097896	chr9:134097896:G:C	4.61366e-08	-1.90926e-10	-0.246602	4.70049e-08	-1.90926e-10	0.124488	5.19753e-06	-1.90926e-10	-0.226292
134097967	chr9:134097967:C:T	3.50397e-09	-1.66833	-1.15598	2.43556e-09	-1.51331	-1.32227	4.04576e-07	-1.62096	-1.15844
134098047	chr9:134098047:C:T	1.55681e-08	-1.90926e-10	-1.33299	1.05497e-08	-1.90926e-10	-1.36966	1.73079e-06	-1.90926e-10	-1.3259
134098109	chr9:134098109:G:A	2.92813e-09	-1.66319	-1.34066	2.52881e-09	-1.59016	-1.20786	3.43992e-07	-1.59332	-1.34829
134098223	chr9:134098223:G:A	4.20357e-08	-1.90926e-10	-0.339688	4.20879e-08	-1.90926e-10	0.0139964	4.72795e-06	-1.90926e-10	-0.320984
134098381	chr9:134098381:C:T	4.19076e-08	-1.90926e-10	-0.342741	4.20283e-08	-1.90926e-10	0.0125796	4.7139e-06	-1.90926e-10	-0.32396
134098386	chr9:134098386:G:A	2.51751e-09	-1.7136	-1.44134	2.00576e-09	-1.65604	-1.37371	2.96518e-07	-1.6481	-1.44202
134098599	chr9:134098599:A:G	1.40328e-08	-1.90926e-10	-1.43681	1.02292e-08	-1.90926e-10	-1.40052	1.54778e-06	-1.90926e-10	-1.43765
134098657	chr9:134098657:C:A	4.09185e-09	-1.65693	-1.01228	2.6854e-09	-1.49906	-1.23887	4.73125e-07	-1.6098	-1.01307
134098854	chr9:134098854:C:T	4.03536e-09	-1.68815	-0.994962	2.60799e-09	-1.54061	-1.22658	4.65049e-07	-1.64419	-0.995897
134099196	chr9:134099196:G:A	2.22653e-08	-1.90926e-10	-0.975179	2.19582e-08	-1.90926e-10	-0.636622	2.45267e-06	-1.90926e-10	-0.977299
134099456	chr9:134099456:A:G	3.17373e-08	-1.90926e-10	-0.620716	1.90509e-08	-1.90926e-10	-0.77865	3.45925e-06	-1.90926e-10	-0.633424
134099502	chr9:134099502:C:A	5.44002e-09	-1.0867	-1.29772	8.45136e-09	-0.289581	-1.30185	6.75683e-07	-0.972541	-1.29397
134099678	chr9:134099678:G:A	1.40573e-08	-1.90926e-10	-1.43506	9.82098e-09	-1.90926e-10	-1.44124	1.55237e-06	-1.90926e-10	-1.43469
134099797	chr9:134099797:CA:C	3.6335e-09	-1.66295	-1.12506	2.50647e-09	-1.50522	-1.30166	4.19912e-07	-1.6148	-1.12738
134099853	chr9:134099853:T:C	1.96554e-08	-1.90926e-10	-1.09986	1.22487e-08	-1.90926e-10	-1.22034	2.18155e-06	-1.90926e-10	-1.09444
134099865	chr9:134099865:T:A	1.40392e-08	-1.90926e-10	-1.43636	9.84685e-09	-1.90926e-10	-1.43861	1.55273e-06	-1.90926e-10	-1.43446
134099883	chr9:134099883:A:G	2.39115e-08	-1.90926e-10	-0.90385	1.34992e-08	-1.90926e-10	-1.12314	2.67317e-06	-1.90926e-10	-0.891213
134099900	chr9:134099900:C:T	3.64534e-09	-1.65872	-1.12604	2.51907e-09	-1.49965	-1.30222	4.21537e-07	-1.61006	-1.12826
134099922	chr9:134099922:C:T	3.63862e-09	-1.65844	-1.12816	2.51693e-09	-1.49909	-1.30363	4.20747e-07	-1.60982	-1.13038
134100431	chr9:134100431:C:T	3.15654e-09	-1.54702	-1.38171	2.42152e-09	-1.43759	-1.40377	3.73598e-07	-1.47392	-1.38513
134100472	chr9:134100472:T:G	3.03079e-08	-1.90926e-10	-0.666798	1.74033e-08	-1.90926e-10	-0.869102	3.3151e-06	-1.90926e-10	-0.675989
134100974	chr9:134100974:G:A	2.50134e-08	-1.90926e-10	-0.858798	1.39854e-08	-1.90926e-10	-1.08775	2.79814e-06	-1.90926e-10	-0.845521
134101000	chr9:134101000:G:C	4.83384e-09	-1.42605	-1.07652	4.46399e-09	-0.944972	-1.28475	5.70076e-07	-1.35708	-1.07938
134101138	chr9:134101138:C:T	3.64527e-09	-1.68016	-1.10462	2.4186e-09	-1.52733	-1.31524	4.20272e-07	-1.63316	-1.10816
134101448	chr9:134101448:T:A	4.37411e-09	-1.21761	-1.38489	2.17845e-09	-1.51846	-1.4287	4.97292e-07	-1.19408	-1.37897
134101471	chr9:134101471:C:A	2.6406e-07	-1.90926e-10	1.49797	6.83208e-08	-1.90926e-10	0.498451	2.80904e-05	-1.90926e-10	1.46095
134101536	chr9:134101536:C:T	2.01282e-08	-1.90926e-10	-1.07609	1.25203e-08	-1.90926e-10	-1.19841	2.23511e-06	-1.90926e-10	-1.07019
134101683	chr9:134101683:T:C	4.02995e-09	-1.34188	-1.34257	1.9402e-09	-1.62256	-1.44041	4.78734e-07	-1.27075	-1.34033
134102350	chr9:134102350:C:T	1.49272e-08	-1.90926e-10	-1.37502	1.08663e-08	-1.90926e-10	-1.34009	1.63619e-06	-1.90926e-10	-1.3821
134102418	chr9:134102418:T:C	3.41722e-08	-1.90926e-10	-0.546795	1.79753e-08	-1.90926e-10	-0.836766	3.83203e-06	-1.90926e-10	-0.531081
134102720	chr9:134102720:ACCATCAGCAGGATATTCTGACATTGGTTCTGAC:A	4.87253e-09	-1.50968	-0.984918	2.24821e-09	-1.71962	-1.19601	5.58271e-07	-1.48126	-0.976123
134102908	chr9:134102908:G:A	7.40656e-08	-1.90926e-10	0.226743	3.81416e-08	-1.90926e-10	-0.0844591	7.97691e-06	-1.90926e-10	0.202076
134102914	chr9:134102914:C:A	1.57086e-07	-1.90926e-10	0.978584	8.74695e-08	-1.90926e-10	0.745527	1.72065e-05	-1.90926e-10	0.97081
134102999	chr9:134102999:C:T	6.976e-08	-1.90926e-10	0.166853	3.62262e-08	-1.90926e-10	-0.13598	7.52011e-06	-1.90926e-10	0.143105
134103083	chr9:134103083:C:T	6.51529e-08	-1.90926e-10	0.0985281	3.39783e-08	-1.90926e-10	-0.20004	7.01964e-06	-1.90926e-10	0.0742357
134103092	chr9:134103092:T:C	6.79092e-08	-1.90926e-10	0.139963	3.52656e-08	-1.90926e-10	-0.162857	7.31364e-06	-1.90926e-10	0.115266
134103132	chr9:134103132:T:C	6.09171e-08	-1.90926e-10	0.0313062	3.20279e-08	-1.90926e-10	-0.259156	6.56386e-06	-1.90926e-10	0.00710322
134103291	chr9:134103291:C:T	1.45289e-08	-1.90926e-10	-1.40207	1.05138e-08	-1.90926e-10	-1.37308	1.59637e-06	-1.90926e-10	-1.40674
134103390	chr9:134103390:T:C	6.88207e-08	-1.90926e-10	0.153297	3.57054e-08	-1.90926e-10	-0.150461	7.41153e-06	-1.90926e-10	0.128561
134104842	chr9:134104842:T:C	2.55849e-08	-1.58775	0.751548	2.27483e-08	-1.50542	0.904152	2.98191e-06	-1.50933	0.727424
134105045	chr9:134105045:G:A	1.53451e-08	-1.90926e-10	-1.34741	1.04504e-08	-1.90926e-10	-1.37912	1.69476e-06	-1.90926e-10	-1.34693
134105868	chr9:134105868:A:G	6.46377e-08	-1.90926e-10	0.09059	3.37045e-08	-1.90926e-10	-0.208132	6.96253e-06	-1.90926e-10	0.0660666
134105889	chr9:134105889:G:A	6.10755e-08	-1.90926e-10	0.033903	3.1798e-08	-1.90926e-10	-0.266359	6.57865e-06	-1.90926e-10	0.00935304
134105907	chr9:134105907:T:C	1.23189e-08	-1.45492	-0.112156	1.05933e-08	-1.31716	-0.048384	1.47484e-06	-1.34979	-0.136132
134106314	chr9:134106314:A:T	6.90821e-08	-1.90926e-10	0.157088	3.58064e-08	-1.90926e-10	-0.147636	7.43908e-06	-1.90926e-10	0.132271
134106416	chr9:134106416:T:C	6.89209e-08	-1.90926e-10	0.154751	3.57425e-08	-1.90926e-10	-0.149424	7.42193e-06	-1.90926e-10	0.129964
134106455	chr9:134106455:T:C	6.82893e-08	-1.90926e-10	0.145545	3.54451e-08	-1.90926e-10	-0.157777	7.35491e-06	-1.90926e-10	0.120892
134106586	chr9:134106586:A:G	6.89677e-08	-1.90926e-10	0.15543	3.57444e-08	-1.90926e-10	-0.149369	7.4272e-06	-1.90926e-10	0.130673
134106608	chr9:134106608:T:C	6.4433e-08	-1.90926e-10	0.0874179	3.35918e-08	-1.90926e-10	-0.211482	6.94306e-06	-1.90926e-10	0.0632668
134106867	chr9:134106867:A:G	7.93056e-08	-1.90926e-10	0.2951	4.04084e-08	-1.90926e-10	-0.0267262	8.51237e-06	-1.90926e-10	0.267045
134106886	chr9:134106886:G:A	7.132e-09	-1.53373	-0.579891	6.44639e-09	-1.4563	-0.405944	8.4962e-07	-1.43446	-0.602982
134106888	chr9:134106888:G:A	8.58768e-08	-1.90926e-10	0.374706	4.31302e-08	-1.90926e-10	0.0384603	9.19715e-06	-1.90926e-10	0.344418
134106969	chr9:134106969:T:C	7.48865e-08	-1.90926e-10	0.237766	3.83815e-08	-1.90926e-10	-0.0781887	8.03939e-06	-1.90926e-10	0.209878
134106974	chr9:134106974:A:G	1.40862e-08	-1.90926e-10	-1.43301	1.02816e-08	-1.90926e-10	-1.39541	1.55559e-06	-1.90926e-10	-1.43262
134107147	chr9:134107147:G:A	6.06377e-08	-1.90926e-10	0.026708	3.20375e-08	-1.90926e-10	-0.258855	6.51105e-06	-1.90926e-10	-0.000975465
134107305	chr9:134107305:A:G	5.21264e-08	-1.90926e-10	-0.124536	2.8026e-08	-1.90926e-10	-0.39263	5.60501e-06	-1.90926e-10	-0.150815
134107465	chr9:134107465:A:C	9.33051e-09	-0.407899	-1.43702	1.83615e-08	0.596108	-1.41162	1.11994e-06	-0.322784	-1.43842
134107579	chr9:134107579:C:A	4.03904e-09	-1.44701	-1.23519	2.1155e-06	3.52685	0.404436	4.1327e-07	-1.50769	-1.25044
134107672	chr9:134107672:A:G	1.60225e-08	-1.90926e-10	-1.30421	1.03042e-08	-1.90926e-10	-1.39321	1.78107e-06	-1.90926e-10	-1.29726
134107676	chr9:134107676:C:A	3.09923e-09	-1.63187	-1.31519	6.21835e-08	1.73325	-1.32892	3.6514e-07	-1.57132	-1.31063
134107716	chr9:134107716:G:A	1.806e-08	-1.90926e-10	-1.18451	1.11696e-08	-1.90926e-10	-1.31257	2.015e-06	-1.90926e-10	-1.17386
134108509	chr9:134108509:G:A	1.01582e-08	-1.75993	-4.23322e-10	6.7273e-09	-1.81959	-4.23322e-10	1.11568e-06	-1.76501	-4.23322e-10
134108600	chr9:134108600:A:T	2.50807e-08	-0.856108	-4.23322e-10	8.24811e-09	-1.61578	-4.23322e-10	2.76014e-06	-0.859193	-4.23322e-10
134108704	chr9:134108704:C:T	2.35004e-09	-1.78453	-1.43924	3.52106e-08	1.20393	-1.36835	2.55952e-07	-1.79823	-1.43901
134108898	chr9:134108898:T:C	2.67547e-09	-1.79938	-1.2947	2.55327e-08	0.929496	-1.4153	2.93068e-07	-1.8117	-1.29013
134108952	chr9:134108952:G:A	2.25082e-09	-1.82492	-1.44199	1.83082e-09	-1.69419	-1.42681	2.48827e-07	-1.82353	-1.44195
134109355	chr9:134109355:G:A	5.92947e-08	-1.90926e-10	0.00431109	3.18314e-08	-1.90926e-10	-0.265311	6.57002e-06	-1.90926e-10	0.00804132
134109425	chr9:134109425:C:T	1.88826e-08	-1.90926e-10	-1.13997	1.86035e-08	-1.90926e-10	-0.802413	2.08379e-06	-1.90926e-10	-1.14029
134109510	chr9:134109510:C:A	1.73644e-07	1.0788	-4.23322e-10	2.74403e-08	-0.413749	-4.23322e-10	1.96202e-05	1.10208	-4.23322e-10
134109515	chr9:134109515:A:G	5.28698e-08	-1.90926e-10	-0.110377	2.63434e-08	-1.90926e-10	-0.454546	5.77647e-06	-1.90926e-10	-0.120682
134109871	chr9:134109871:G:A	3.2145e-08	-1.90926e-10	-0.607951	2.60842e-08	-1.90926e-10	-0.464433	3.51616e-06	-1.90926e-10	-0.617107
134109965	chr9:134109965:G:A	7.075e-08	-1.90926e-10	0.180944	4.71547e-08	-1.90926e-10	0.127671	7.62245e-06	-1.90926e-10	0.156621
134109969	chr9:134109969:G:A	5.56962e-08	-0.0582954	-4.23322e-10	1.19165e-08	-1.24784	-4.23322e-10	5.93565e-06	-0.0934987	-4.23322e-10
134110063	chr9:134110063:C:T	1.42601e-07	0.88184	-4.23322e-10	1.02077e-07	0.899967	-4.23322e-10	1.77165e-05	1.00002	-4.23322e-10
134110335	chr9:134110335:T:C	1.74984e-08	-1.90926e-10	-1.2161	1.32859e-08	-1.90926e-10	-1.13906	1.92831e-06	-1.90926e-10	-1.21783
134110379	chr9:134110379:G:A	3.72598e-08	-1.90926e-10	-0.460293	2.13058e-08	-1.90926e-10	-0.666783	4.10398e-06	-1.90926e-10	-0.462519
134110697	chr9:134110697:C:T	3.35626e-06	3.18509	0.855288	4.9042e-06	3.038	1.73409	0.000390951	3.26533	0.82878
134110821	chr9:134110821:A:G	3.86676e-09	-1.81896	-0.906828	5.26421e-09	-1.81969	-0.245141	4.23202e-07	-1.8219	-0.912486
134111192	chr9:134111192:A:G	1.39567e-08	-1.90926e-10	-1.44225	9.81117e-09	-1.90926e-10	-1.44224	1.54067e-06	-1.90926e-10	-1.44226
134111224	chr9:134111224:C:T	2.49224e-08	-1.77567	0.913229	4.96815e-08	-1.79155	1.97142	2.48655e-06	-1.81444	0.850858
134111404	chr9:134111404:C:G	1.35631e-07	-1.90926e-10	0.831728	9.2184e-08	-1.90926e-10	0.798024	1.43721e-05	-1.90926e-10	0.790814
134111429	chr9:134111429:G:A	1.39699e-08	-1.90926e-10	-1.4413	1.00908e-08	-1.90926e-10	-1.41414	1.54237e-06	-1.90926e-10	-1.44116
134111464	chr9:134111464:C:A	3.13671e-09	-1.6458	-1.28924	1.7855e-09	-1.7096	-1.43646	3.55113e-07	-1.61817	-1.29162
134111698	chr9:134111698:TAATG:T	2.59026e-09	-1.78148	-1.34497	1.60035e-09	-1.81687	-1.43867	2.91131e-07	-1.76196	-1.3465
134111756	chr9:134111756:C:T	3.13066e-09	-1.65772	-1.27925	1.77205e-09	-1.71835	-1.43527	3.55488e-07	-1.62884	-1.2799
134111757	chr9:134111757:G:A	2.73861e-09	-1.63293	-1.43782	1.93227e-09	-1.6575	-1.40956	2.77638e-07	-1.71696	-1.43895
134111860	chr9:134111860:C:A	1.56284e-08	-1.90926e-10	-1.32912	1.31009e-08	-1.90926e-10	-1.15308	1.71685e-06	-1.90926e-10	-1.33399
134111904	chr9:134111904:TC:T	4.65663e-09	-1.4958	-1.04411	2.57288e-09	-1.50219	-1.27854	4.879e-07	-1.5402	-1.05192
134111921	chr9:134111921:A:C	1.08849e-07	-1.90926e-10	0.611755	7.49116e-08	-1.90926e-10	0.590546	1.15628e-05	-1.90926e-10	0.573319
134111954	chr9:134111954:C:T	1.58613e-08	-1.90926e-10	-1.31433	1.33989e-08	-1.90926e-10	-1.13059	1.7418e-06	-1.90926e-10	-1.31956
134112420	chr9:134112420:G:T	2.81521e-09	-1.62265	-1.42052	2.00572e-09	-1.65272	-1.37705	2.84274e-07	-1.70908	-1.42322
134113049	chr9:134113049:A:G	1.4081e-08	-1.90926e-10	-1.43338	1.01787e-08	-1.90926e-10	-1.40546	1.55522e-06	-1.90926e-10	-1.43286
134113324	chr9:134113324:C:T	3.21222e-09	-1.7491	-1.16214	1.95396e-09	-1.8068	-1.2491	3.75788e-07	-1.6893	-1.16391
134113440	chr9:134113440:C:T	3.09233e-09	-1.5656	-1.38368	2.23794e-09	-1.60095	-1.31926	3.0807e-07	-1.6643	-1.3876
134113559	chr9:134113559:C:T	1.40134e-08	-1.90926e-10	-1.43819	9.984e-09	-1.90926e-10	-1.42478	1.54616e-06	-1.90926e-10	-1.4387
134113771	chr9:134113771:G:A	2.94278e-09	-1.57579	-1.42306	2.07656e-09	-1.61269	-1.38236	2.94054e-07	-1.67297	-1.4255
134114060	chr9:134114060:G:A	2.82909e-09	-1.69457	-1.34368	1.70531e-09	-1.7498	-1.44222	3.20116e-07	-1.67038	-1.34316
134114165	chr9:134114165:C:T	3.31516e-09	-1.81349	-1.06621	1.83315e-09	-1.82566	-1.29407	3.64322e-07	-1.80992	-1.07427
134114394	chr9:134114394:G:C	1.68118e-08	-1.25613	-4.23322e-10	1.00841e-08	-1.4148	-4.23322e-10	1.7952e-06	-1.28936	-4.23322e-10
134114417	chr9:134114417:T:A	2.99363e-09	-1.75845	-1.22327	2.19991e-09	-1.60893	-1.32842	3.21184e-07	-1.7867	-1.22352
134114418	chr9:134114418:ATT:A	1.60828e-08	-1.90926e-10	-1.30046	1.0573e-08	-1.90926e-10	-1.36746	1.77577e-06	-1.90926e-10	-1.30024
134114457	chr9:134114457:T:A	2.3691e-09	-1.81582	-1.39988	1.63029e-09	-1.80893	-1.42807	2.59041e-07	-1.825	-1.40024
134114570	chr9:134114570:GAA:G	2.61545e-09	-1.69302	-1.42375	2.20872e-09	-1.49507	-1.43828	2.77376e-07	-1.73251	-1.42434
134119223	chr9:134119223:T:C	8.0116e-08	-1.90926e-10	0.305268	5.5786e-08	-1.90926e-10	0.295759	8.54384e-06	-1.90926e-10	0.270735
134119262	chr9:134119262:A:G	1.51549e-08	-1.90926e-10	-1.35988	1.00822e-08	-1.90926e-10	-1.41499	1.67071e-06	-1.90926e-10	-1.36123
134119484	chr9:134119484:A:G	3.0027e-09	-1.81644	-1.16225	1.72693e-09	-1.82681	-1.35261	3.30313e-07	-1.81335	-1.16884
134120009	chr9:134120009:C:G	1.50257e-08	-1.90926e-10	-1.36845	1.00209e-08	-1.90926e-10	-1.42109	1.65688e-06	-1.90926e-10	-1.36954
134120232	chr9:134120232:G:A	1.40304e-08	-1.90926e-10	-1.43698	9.81138e-09	-1.90926e-10	-1.44222	1.54836e-06	-1.90926e-10	-1.43728
134120409	chr9:134120409:C:T	3.16423e-09	-1.63863	-1.28767	2.44214e-09	-1.72418	-1.1087	3.69545e-07	-1.57742	-1.29253
134120490	chr9:134120490:T:C	1.6525e-08	-1.90926e-10	-1.27334	1.07406e-08	-1.90926e-10	-1.35173	1.8237e-06	-1.90926e-10	-1.27361
134120506	chr9:134120506:C:G	4.08726e-09	-1.28291	-1.38742	2.5741e-09	-1.51297	-1.26729	3.96714e-07	-1.41048	-1.38854
134121057	chr9:134121057:A:G	3.54374e-09	-1.79851	-1.01451	2.94663e-09	-1.80534	-0.839759	3.88769e-07	-1.79502	-1.02423
134121161	chr9:134121161:A:C	3.23341e-09	-1.52042	-1.38425	1.9364e-09	-1.69334	-1.3716	3.26458e-07	-1.6059	-1.38803
134121359	chr9:134121359:A:G	2.90566e-09	-1.82141	-1.19014	2.44266e-09	-1.73763	-1.09505	3.17443e-07	-1.82256	-1.19937
134121669	chr9:134121669:C:A	1.39566e-08	-1.90926e-10	-1.44226	9.87774e-09	-1.90926e-10	-1.43548	1.54067e-06	-1.90926e-10	-1.44226
134121761	chr9:134121761:C:T	2.66891e-09	-1.81223	-1.28431	2.01529e-09	-1.7994	-1.2256	3.02187e-07	-1.78426	-1.28693
134121789	chr9:134121789:A:G	3.16914e-09	-1.67004	-1.25471	2.07617e-09	-1.82616	-1.16907	3.54085e-07	-1.6515	-1.2612
134122248	chr9:134122248:A:G	2.33714e-09	-1.8225	-1.40678	1.61553e-09	-1.81714	-1.42896	2.63573e-07	-1.80093	-1.40697
134123074	chr9:134123074:A:G	2.74133e-09	-1.73009	-1.33967	1.6651e-09	-1.82784	-1.38804	3.13593e-07	-1.6991	-1.33503
134123231	chr9:134123231:A:G	1.41242e-08	-1.90926e-10	-1.43032	9.85811e-09	-1.90926e-10	-1.43747	1.55921e-06	-1.90926e-10	-1.4303
134123646	chr9:134123646:T:C	1.49e-07	-1.90926e-10	0.925736	7.5116e-08	-1.90926e-10	0.59327	1.60055e-05	-1.90926e-10	0.898454
134123675	chr9:134123675:G:A	4.86968e-09	-1.36065	-1.13453	2.26306e-09	-1.69031	-1.21874	5.65844e-07	-1.31902	-1.12489
134123679	chr9:134123679:G:A	2.97071e-09	-1.75649	-1.23291	2.29818e-09	-1.82478	-1.06886	3.28964e-07	-1.74486	-1.24142
134123769	chr9:134123769:A:T	1.38924e-08	-1.44687	-4.23322e-10	8.29123e-09	-1.61056	-4.23322e-10	1.48187e-06	-1.48117	-4.23322e-10
134124061	chr9:134124061:G:A	1.39569e-08	-1.90926e-10	-1.44223	9.85281e-09	-1.90926e-10	-1.43801	1.54067e-06	-1.90926e-10	-1.44226
134124075	chr9:134124075:T:C	1.4111e-08	-1.90926e-10	-1.43125	9.85217e-09	-1.90926e-10	-1.43807	1.55774e-06	-1.90926e-10	-1.43124
134124235	chr9:134124235:C:T	2.25369e-07	-1.90926e-10	1.33953	1.32132e-07	-1.90926e-10	1.15804	2.4503e-05	-1.90926e-10	1.32432
134124562	chr9:134124562:T:G	3.16658e-09	-1.75953	-1.16603	3.18524e-09	-1.70729	-0.859947	3.63851e-07	-1.72013	-1.16536
134124670	chr9:134124670:C:T	2.0036e-08	-1.90926e-10	-1.08068	1.58615e-08	-1.90926e-10	-0.961868	2.20592e-06	-1.90926e-10	-1.08333
134124934	chr9:134124934:A:G	2.40518e-09	-1.8141	-1.38649	1.64169e-09	-1.79643	-1.4336	2.70492e-07	-1.7961	-1.38589
134125125	chr9:134125125:A:T	1.38775e-07	-1.90926e-10	0.854645	7.05236e-08	-1.90926e-10	0.530185	1.49223e-05	-1.90926e-10	0.828379
134125309	chr9:134125309:C:T	2.63734e-09	-1.68631	-1.42212	1.62161e-09	-1.8005	-1.44184	2.9848e-07	-1.66223	-1.4213
134125966	chr9:134125966:A:G	1.34519e-08	-1.47909	-4.23322e-10	8.1245e-09	-1.63088	-4.23322e-10	1.43891e-06	-1.51059	-4.23322e-10
134126107	chr9:134126107:C:A	2.52568e-09	-1.81678	-1.33492	1.96503e-09	-1.81256	-1.2377	2.7447e-07	-1.82724	-1.34015
134126250	chr9:134126250:A:G	1.41684e-08	-1.90926e-10	-1.42719	9.81352e-09	-1.90926e-10	-1.442	1.5633e-06	-1.90926e-10	-1.42767
134126333	chr9:134126333:G:A	2.6927e-09	-1.81782	-1.26985	2.10979e-09	-1.81043	-1.16875	2.92494e-07	-1.8275	-1.27629
134126705	chr9:134126705:G:A	1.08908e-08	-1.69029	-4.23322e-10	9.00855e-09	-1.52759	-4.23322e-10	1.18156e-06	-1.70764	-4.23322e-10
134126856	chr9:134126856:C:T	3.10943e-09	-1.54306	-1.40071	1.73157e-09	-1.77112	-1.40562	3.57458e-07	-1.49932	-1.40389
134126899	chr9:134126899:T:C	4.02049e-08	-1.90926e-10	-0.384218	3.19815e-08	-1.90926e-10	-0.260605	4.31775e-06	-1.90926e-10	-0.41174
134126906	chr9:134126906:A:G	1.41489e-08	-1.90926e-10	-1.42857	9.88401e-09	-1.90926e-10	-1.43484	1.56188e-06	-1.90926e-10	-1.42858
134127023	chr9:134127023:C:T	2.50416e-08	-1.90926e-10	-0.857669	1.93971e-08	-1.90926e-10	-0.760638	2.74191e-06	-1.90926e-10	-0.86582
134127040	chr9:134127040:G:A	2.39547e-09	-1.77003	-1.4346	1.83297e-09	-1.69811	-1.42172	2.598e-07	-1.78805	-1.43427
134127168	chr9:134127168:T:G	2.28542e-09	-1.82347	-1.42818	1.64936e-09	-1.81848	-1.40689	2.51668e-07	-1.82665	-1.42747
134128070	chr9:134128070:C:A	1.5096e-08	-1.90926e-10	-1.36378	1.03343e-08	-1.90926e-10	-1.39029	1.66823e-06	-1.90926e-10	-1.36272
134128141	chr9:134128141:C:T	1.58168e-08	-1.90926e-10	-1.31713	1.0736e-08	-1.90926e-10	-1.35216	1.74883e-06	-1.90926e-10	-1.31553
134128468	chr9:134128468:C:T	2.44104e-09	-1.81669	-1.36909	1.77264e-09	-1.81029	-1.343	2.67378e-07	-1.82539	-1.36817
134129007	chr9:134129007:G:A	2.32104e-09	-1.82761	-1.40859	1.67292e-09	-1.82423	-1.38696	2.56971e-07	-1.82004	-1.41323
134129188	chr9:134129188:G:A	1.98295e-08	-1.90926e-10	-1.09104	1.14487e-08	-1.90926e-10	-1.28789	2.17453e-06	-1.90926e-10	-1.09766
134129452	chr9:134129452:C:T	1.31298e-08	-1.50332	-4.23322e-10	7.85398e-09	-1.66474	-4.23322e-10	1.39931e-06	-1.5385	-4.23322e-10
134129472	chr9:134129472:C:T	2.31016e-09	-1.80733	-1.43356	1.68936e-09	-1.81966	-1.38175	2.59542e-07	-1.78927	-1.43405
134129489	chr9:134129489:C:T	1.93745e-08	-1.90926e-10	-1.11425	1.25162e-08	-1.90926e-10	-1.19874	2.12361e-06	-1.90926e-10	-1.12136
134129923	chr9:134129923:A:G	2.35981e-09	-1.8185	-1.40113	1.63694e-09	-1.81038	-1.42255	2.58438e-07	-1.82773	-1.39985
134129924	chr9:134129924:C:T	2.66907e-09	-1.82049	-1.27599	1.87706e-09	-1.81355	-1.2825	2.91609e-07	-1.8278	-1.27902
134130179	chr9:134130179:G:A	1.9489e-08	-1.90926e-10	-1.10836	1.13962e-08	-1.90926e-10	-1.29249	2.1442e-06	-1.90926e-10	-1.11171
134130184	chr9:134130184:G:C	1.87658e-08	-1.90926e-10	-1.14617	1.11136e-08	-1.90926e-10	-1.31759	2.06612e-06	-1.90926e-10	-1.1488
134130235	chr9:134130235:C:T	1.70613e-08	-1.90926e-10	-1.24139	1.04786e-08	-1.90926e-10	-1.37643	1.87922e-06	-1.90926e-10	-1.24362
134130483	chr9:134130483:G:A	1.8893e-08	-1.90926e-10	-1.13941	1.49543e-08	-1.90926e-10	-1.02076	2.07488e-06	-1.90926e-10	-1.14457
134130571	chr9:134130571:C:T	1.59976e-08	-1.90926e-10	-1.30577	1.19969e-08	-1.90926e-10	-1.24112	1.76472e-06	-1.90926e-10	-1.30648
134130693	chr9:134130693:C:T	6.20354e-09	-1.72973	-0.523355	5.88504e-09	-1.6113	-0.342045	7.02121e-07	-1.66886	-0.559262
134130945	chr9:134130945:A:G	4.87863e-09	-1.78743	-0.705913	2.88636e-09	-1.82774	-0.838024	5.1627e-07	-1.8013	-0.7343
134130971	chr9:134130971:T:C	4.30823e-09	-1.59326	-1.02442	5.64803e-09	-1.38881	-0.605642	4.94427e-07	-1.54427	-1.03456
134131013	chr9:134131013:C:T	1.92631e-08	-1.90926e-10	-1.12002	1.63203e-08	-1.90926e-10	-0.933354	2.10477e-06	-1.90926e-10	-1.13027
134131113	chr9:134131113:T:A	6.84798e-09	-1.18358	-0.970676	4.20217e-09	-1.23307	-1.05709	8.0832e-07	-1.09821	-0.989065
134131169	chr9:134131169:C:T	2.66311e-09	-1.81425	-1.28447	2.53368e-09	-1.72722	-1.06887	2.98032e-07	-1.78953	-1.2955
134131203	chr9:134131203:G:A	1.57368e-08	-1.90926e-10	-1.32221	1.25438e-08	-1.90926e-10	-1.19654	1.72489e-06	-1.90926e-10	-1.32931
134131323	chr9:134131323:G:A	2.07823e-08	-1.90926e-10	-1.0441	1.17578e-08	-1.90926e-10	-1.26124	2.28996e-06	-1.90926e-10	-1.04594
134131422	chr9:134131422:G:A	2.71089e-09	-1.82659	-1.25435	1.85942e-09	-1.78361	-1.32189	2.98977e-07	-1.82267	-1.25919
134131685	chr9:134131685:C:T	2.34532e-08	-1.90926e-10	-0.923201	1.7976e-08	-1.90926e-10	-0.836728	2.54843e-06	-1.90926e-10	-0.939
134132046	chr9:134132046:G:T	1.8791e-08	-1.90926e-10	-1.14483	1.51638e-08	-1.90926e-10	-1.00685	2.05715e-06	-1.90926e-10	-1.15315
134132055	chr9:134132055:T:C	5.93162e-09	-1.15604	-1.14187	6.37621e-09	-0.828164	-1.04502	7.16516e-07	-1.06087	-1.14696
134132056	chr9:134132056:G:A	6.98233e-09	-0.959677	-1.17515	6.6913e-09	-0.753776	-1.07118	8.9072e-07	-0.811124	-1.17908
134132233	chr9:134132233:A:C	2.41141e-09	-1.79147	-1.40653	1.99519e-09	-1.68458	-1.35044	2.76196e-07	-1.75084	-1.41028
134132290	chr9:134132290:T:C	3.15648e-09	-1.49065	-1.4381	2.64402e-09	-1.31863	-1.43483	3.66929e-07	-1.43886	-1.4382
134132420	chr9:134132420:G:A	2.80733e-09	-1.74617	-1.2998	2.31225e-09	-1.59951	-1.28803	3.25752e-07	-1.68809	-1.30801
134132435	chr9:134132435:C:T	2.38265e-09	-1.81742	-1.39257	1.78347e-09	-1.79144	-1.35576	2.62478e-07	-1.81649	-1.39557
134132623	chr9:134132623:G:A	2.78039e-09	-1.69062	-1.365	2.21448e-09	-1.58157	-1.34917	3.33267e-07	-1.6027	-1.37059
134132660	chr9:134132660:A:G	3.10229e-09	-1.5929	-1.35317	1.92339e-09	-1.72419	-1.34748	3.3071e-07	-1.6323	-1.34869
134132667	chr9:134132667:C:T	1.12892e-08	-1.65436	-4.23322e-10	6.79561e-09	-1.80949	-4.23322e-10	1.32344e-06	-1.59424	-4.23322e-10
134133126	chr9:134133126:G:A	2.57284e-08	-1.90926e-10	-0.830611	2.15961e-08	-1.90926e-10	-0.653249	2.80023e-06	-1.90926e-10	-0.844774
134133309	chr9:134133309:C:A	2.02556e-08	-1.90926e-10	-1.06978	1.59514e-08	-1.90926e-10	-0.956217	2.24499e-06	-1.90926e-10	-1.06578
134133592	chr9:134133592:C:T	2.83644e-09	-1.72534	-1.31031	2.36245e-09	-1.56851	-1.29756	3.31546e-07	-1.66031	-1.31815
134133927	chr9:134133927:T:A	1.13353e-08	-1.65029	-4.23322e-10	6.80462e-09	-1.80816	-4.23322e-10	1.32954e-06	-1.58964	-4.23322e-10
134133951	chr9:134133951:C:T	1.1074e-08	-1.67361	-4.23322e-10	6.75604e-09	-1.81533	-4.23322e-10	1.294e-06	-1.61674	-4.23322e-10
134133979	chr9:134133979:T:C	3.25804e-09	-1.76989	-1.1272	2.70087e-09	-1.64764	-1.08455	3.72239e-07	-1.71804	-1.14465
134134095	chr9:134134095:C:T	1.1201e-08	-1.6622	-4.23322e-10	6.77786e-09	-1.8121	-4.23322e-10	1.31162e-06	-1.60321	-4.23322e-10
134134115	chr9:134134115:G:A	1.77966e-08	-1.90926e-10	-1.1992	1.0754e-08	-1.90926e-10	-1.35048	1.96157e-06	-1.90926e-10	-1.20073
134134264	chr9:134134264:A:G	3.81236e-09	-1.76197	-0.977985	3.95733e-09	-1.6661	-0.684092	4.3315e-07	-1.71098	-1.00016
134134410	chr9:134134410:G:C	1.77473e-08	-1.90926e-10	-1.20198	1.16225e-08	-1.90926e-10	-1.27282	1.94449e-06	-1.90926e-10	-1.20948
134134467	chr9:134134467:T:C	2.78543e-09	-1.70445	-1.34935	2.01667e-09	-1.72804	-1.29628	2.99739e-07	-1.7337	-1.34562
134134648	chr9:134134648:G:C	1.84133e-08	-1.90926e-10	-1.16513	1.41087e-08	-1.90926e-10	-1.07897	2.04138e-06	-1.90926e-10	-1.16085
134135022	chr9:134135022:C:G	1.80419e-08	-1.90926e-10	-1.18551	1.32171e-08	-1.90926e-10	-1.14425	1.97373e-06	-1.90926e-10	-1.19455
134135411	chr9:134135411:C:T	1.03858e-08	-1.73777	-4.23322e-10	6.79491e-09	-1.80959	-4.23322e-10	1.1276e-06	-1.75439	-4.23322e-10
134135556	chr9:134135556:T:C	1.57629e-07	-1.90926e-10	0.982037	1.50952e-07	-1.90926e-10	1.2912	1.69551e-05	-1.90926e-10	0.956094
134135566	chr9:134135566:G:A	1.041e-08	-1.73544	-4.23322e-10	6.80092e-09	-1.8087	-4.23322e-10	1.12986e-06	-1.75238	-4.23322e-10
134135721	chr9:134135721:G:A	1.80199e-08	-1.90926e-10	-1.18673	1.39685e-08	-1.90926e-10	-1.08896	1.97483e-06	-1.90926e-10	-1.19399
134136129	chr9:134136129:G:A	1.03601e-08	-1.74024	-4.23322e-10	6.78591e-09	-1.81091	-4.23322e-10	1.12499e-06	-1.7567	-4.23322e-10
134136185	chr9:134136185:C:T	1.85739e-08	-1.90926e-10	-1.15645	1.09933e-08	-1.90926e-10	-1.32848	2.0475e-06	-1.90926e-10	-1.15785
134136258	chr9:134136258:A:G	1.04129e-08	-1.73516	-4.23322e-10	6.8023e-09	-1.8085	-4.23322e-10	1.13018e-06	-1.7521	-4.23322e-10
134136471	chr9:134136471:C:G	5.15713e-09	-1.72413	-0.7137	4.70546e-09	-1.6159	-0.561144	5.86999e-07	-1.66338	-0.743825
134137126	chr9:134137126:A:G	2.84936e-09	-1.60503	-1.42608	2.45434e-09	-1.47366	-1.35425	3.33775e-07	-1.54395	-1.42782
134137270	chr9:134137270:GGCC:G	9.62212e-09	-1.81414	-4.23322e-10	6.67331e-09	-1.82765	-4.23322e-10	1.08552e-06	-1.79242	-4.23322e-10
134137279	chr9:134137279:T:C	9.58991e-09	-1.8175	-4.23322e-10	6.6711e-09	-1.82798	-4.23322e-10	1.07957e-06	-1.79791	-4.23322e-10
134137345	chr9:134137345:T:C	9.59423e-09	-1.81705	-4.23322e-10	6.6713e-09	-1.82795	-4.23322e-10	1.08022e-06	-1.79731	-4.23322e-10
134137472	chr9:134137472:C:T	1.01806e-08	-1.75773	-4.23322e-10	6.73686e-09	-1.81817	-4.23322e-10	1.10838e-06	-1.77157	-4.23322e-10
134137543	chr9:134137543:G:T	4.76564e-09	-1.71065	-0.806131	4.36296e-09	-1.58517	-0.667441	5.45956e-07	-1.64759	-0.832103
134137579	chr9:134137579:G:T	9.53724e-09	-1.823	-4.23322e-10	6.67638e-09	-1.82719	-4.23322e-10	1.06864e-06	-1.80809	-4.23322e-10
134137788	chr9:134137788:G:C	2.81549e-09	-1.71081	-1.33227	2.02729e-09	-1.73498	-1.28408	3.02633e-07	-1.73535	-1.33436
134137909	chr9:134137909:A:C	3.88904e-08	-1.90926e-10	-0.417461	3.44946e-08	-1.90926e-10	-0.184962	4.24123e-06	-1.90926e-10	-0.429622
134137984	chr9:134137984:T:C	2.36506e-09	-1.78055	-1.43686	1.59067e-09	-1.82181	-1.4398	2.68061e-07	-1.75575	-1.43527
134137985	chr9:134137985:G:A	9.58462e-09	-1.81805	-4.23322e-10	6.67103e-09	-1.82799	-4.23322e-10	1.07739e-06	-1.79994	-4.23322e-10
134138012	chr9:134138012:G:C	3.57602e-08	-1.90926e-10	-0.501372	3.13895e-08	-1.90926e-10	-0.279291	3.89991e-06	-1.90926e-10	-0.513523
134138041	chr9:134138041:C:T	3.30508e-08	-1.90926e-10	-0.580162	2.79059e-08	-1.90926e-10	-0.396924	3.59369e-06	-1.90926e-10	-0.595295
134138152	chr9:134138152:A:G	9.57593e-09	-1.81896	-4.23322e-10	6.67113e-09	-1.82797	-4.23322e-10	1.07577e-06	-1.80144	-4.23322e-10
134138199	chr9:134138199:G:A	9.55648e-09	-1.82099	-4.23322e-10	6.67256e-09	-1.82776	-4.23322e-10	1.07193e-06	-1.80502	-4.23322e-10
134138506	chr9:134138506:G:C	1.16294e-08	-1.62467	-4.23322e-10	6.84276e-09	-1.80257	-4.23322e-10	1.37473e-06	-1.55622	-4.23322e-10
134138611	chr9:134138611:G:A	1.56287e-08	-1.90926e-10	-1.3291	1.16869e-08	-1.90926e-10	-1.2673	1.71232e-06	-1.90926e-10	-1.33663
134138699	chr9:134138699:A:T	6.6529e-09	-1.80116	-0.381997	8.03417e-09	-1.71272	0.0706656	7.26127e-07	-1.77073	-0.423772
134138872	chr9:134138872:T:C	1.03614e-08	-1.74012	-4.23322e-10	6.78318e-09	-1.81132	-4.23322e-10	1.12617e-06	-1.75565	-4.23322e-10
134139077	chr9:134139077:G:A	1.82638e-08	-1.90926e-10	-1.17328	1.19776e-08	-1.90926e-10	-1.24272	2.00392e-06	-1.90926e-10	-1.17937
134139143	chr9:134139143:G:A	2.45354e-09	-1.79887	-1.38181	1.74046e-09	-1.81154	-1.36007	2.69831e-07	-1.79669	-1.38774
134139157	chr9:134139157:A:G	1.13397e-08	-1.6499	-4.23322e-10	6.78208e-09	-1.81148	-4.23322e-10	1.32981e-06	-1.58944	-4.23322e-10
134139265	chr9:134139265:G:T	9.61e-09	-1.8154	-4.23322e-10	6.67203e-09	-1.82784	-4.23322e-10	1.08199e-06	-1.79567	-4.23322e-10
134139366	chr9:134139366:G:A	1.9481e-08	-1.90926e-10	-1.10877	1.49998e-08	-1.90926e-10	-1.01773	2.15428e-06	-1.90926e-10	-1.10702
134139408	chr9:134139408:T:G	4.62258e-09	-1.72478	-0.822478	4.18502e-09	-1.60851	-0.685742	5.28837e-07	-1.66416	-0.84739
134139413	chr9:134139413:C:T	3.20202e-09	-1.47589	-1.43853	2.41314e-09	-1.41333	-1.43151	3.80581e-07	-1.40097	-1.43956
134139415	chr9:134139415:C:T	1.39626e-08	-1.90926e-10	-1.44183	9.95195e-09	-1.90926e-10	-1.42799	1.54183e-06	-1.90926e-10	-1.4415
134139529	chr9:134139529:C:T	1.18098e-08	-1.60928	-4.23322e-10	6.88228e-09	-1.79681	-4.23322e-10	1.39948e-06	-1.53837	-4.23322e-10
134139544	chr9:134139544:T:C	9.56954e-09	-1.81962	-4.23322e-10	6.67145e-09	-1.82793	-4.23322e-10	1.07445e-06	-1.80267	-4.23322e-10
134139635	chr9:134139635:G:A	9.51649e-09	-1.82518	-4.23322e-10	6.68726e-09	-1.82556	-4.23322e-10	1.04804e-06	-1.82755	-4.23322e-10
134139696	chr9:134139696:GGTTT:G	1.4189e-08	-1.90926e-10	-1.42574	9.83482e-09	-1.90926e-10	-1.43983	1.56641e-06	-1.90926e-10	-1.42569
134139785	chr9:134139785:T:C	3.20254e-09	-1.54855	-1.36572	2.05915e-09	-1.7285	-1.27497	3.42408e-07	-1.57071	-1.37551
134139901	chr9:134139901:C:T	3.19259e-09	-1.7657	-1.15167	3.12964e-09	-1.67108	-0.913767	3.63852e-07	-1.71902	-1.16646
134140016	chr9:134140016:C:T	1.06629e-08	-1.71144	-4.23322e-10	6.87804e-09	-1.79743	-4.23322e-10	1.15642e-06	-1.72914	-4.23322e-10
134140211	chr9:134140211:A:C	9.62851e-09	-1.81348	-4.23322e-10	6.67398e-09	-1.82755	-4.23322e-10	1.08534e-06	-1.79258	-4.23322e-10
134140245	chr9:134140245:T:C	9.59619e-09	-1.81684	-4.23322e-10	6.67125e-09	-1.82796	-4.23322e-10	1.07949e-06	-1.79799	-4.23322e-10
134140251	chr9:134140251:C:T	3.66366e-09	-1.43104	-1.34871	2.86617e-09	-1.44851	-1.22427	4.29301e-07	-1.3637	-1.35637
134140338	chr9:134140338:G:A	1.13788e-08	-1.64646	-4.23322e-10	6.78936e-09	-1.81041	-4.23322e-10	1.33519e-06	-1.5854	-4.23322e-10
134140440	chr9:134140440:C:T	1.14784e-08	-1.63774	-4.23322e-10	6.81283e-09	-1.80696	-4.23322e-10	1.35416e-06	-1.5713	-4.23322e-10
134140468	chr9:134140468:G:A	9.57987e-09	-1.81854	-4.23322e-10	6.67106e-09	-1.82798	-4.23322e-10	1.07647e-06	-1.80079	-4.23322e-10
134140504	chr9:134140504:G:A	2.585e-08	-0.825897	-4.23322e-10	1.50752e-08	-1.01271	-4.23322e-10	2.78818e-06	-0.849085	-4.23322e-10
134140911	chr9:134140911:A:G	9.60726e-09	-1.81569	-4.23322e-10	6.67198e-09	-1.82785	-4.23322e-10	1.08163e-06	-1.79601	-4.23322e-10
134140949	chr9:134140949:T:C	2.47495e-09	-1.82311	-1.34887	1.81488e-09	-1.82711	-1.30264	2.75865e-07	-1.80918	-1.35314
134140967	chr9:134140967:T:C	7.09506e-09	-0.767282	-1.35153	5.44446e-09	-0.598342	-1.43282	7.37887e-07	-0.827475	-1.35097
134141098	chr9:134141098:A:G	1.58714e-08	-1.90926e-10	-1.31369	1.00798e-08	-1.90926e-10	-1.41523	1.75177e-06	-1.90926e-10	-1.31385
134141390	chr9:134141390:G:A	1.0475e-08	-1.72921	-4.23322e-10	6.81672e-09	-1.80639	-4.23322e-10	1.1374e-06	-1.74573	-4.23322e-10
134141418	chr9:134141418:G:A	2.16309e-08	-1.90926e-10	-1.00408	1.37493e-08	-1.90926e-10	-1.10478	2.36038e-06	-1.90926e-10	-1.01565
134141423	chr9:134141423:CAT:C	2.5462e-09	-1.81546	-1.32815	1.90445e-09	-1.82731	-1.25426	2.83333e-07	-1.80257	-1.33304
134141466	chr9:134141466:A:G	1.5421e-08	-1.90926e-10	-1.34248	9.97083e-09	-1.90926e-10	-1.4261	1.70192e-06	-1.90926e-10	-1.34272
134141467	chr9:134141467:T:C	9.51319e-09	-1.82553	-4.23322e-10	6.68715e-09	-1.82558	-4.23322e-10	1.06208e-06	-1.81425	-4.23322e-10
134141759	chr9:134141759:G:A	1.40345e-08	-1.90926e-10	-1.43669	9.81216e-09	-1.90926e-10	-1.44214	1.54923e-06	-1.90926e-10	-1.43672
134142589	chr9:134142589:G:A	1.04795e-08	-1.72878	-4.23322e-10	6.8181e-09	-1.80618	-4.23322e-10	1.13785e-06	-1.74534	-4.23322e-10
134142754	chr9:134142754:G:A	9.5375e-09	-1.82298	-4.23322e-10	6.70814e-09	-1.82244	-4.23322e-10	1.05133e-06	-1.82442	-4.23322e-10
134142929	chr9:134142929:G:A	1.04782e-08	-1.72891	-4.23322e-10	6.81769e-09	-1.80624	-4.23322e-10	1.13772e-06	-1.74545	-4.23322e-10
134142993	chr9:134142993:G:T	1.60747e-08	-1.90926e-10	-1.30096	1.09085e-08	-1.90926e-10	-1.33622	1.76945e-06	-1.90926e-10	-1.30381
134143045	chr9:134143045:G:C	1.04069e-08	-1.73574	-4.23322e-10	6.79626e-09	-1.80939	-4.23322e-10	1.13064e-06	-1.7517	-4.23322e-10
134143254	chr9:134143254:C:T	1.63734e-08	-1.90926e-10	-1.28255	9.81124e-09	-1.90926e-10	-1.44224	1.79521e-06	-1.90926e-10	-1.28936
134143268	chr9:134143268:T:C	3.13475e-09	-1.6963	-1.23936	2.22587e-09	-1.72109	-1.20452	3.36722e-07	-1.72355	-1.23942
134143312	chr9:134143312:G:A	3.3269e-08	-1.90926e-10	-0.573582	2.89577e-08	-1.90926e-10	-0.359927	3.62976e-06	-1.90926e-10	-0.58531
134143621	chr9:134143621:G:A	1.60517e-08	-1.90926e-10	-1.30239	1.07078e-08	-1.90926e-10	-1.35479	1.78203e-06	-1.90926e-10	-1.29672
134143653	chr9:134143653:G:C	1.54572e-08	-1.90926e-10	-1.34014	9.98082e-09	-1.90926e-10	-1.4251	1.70587e-06	-1.90926e-10	-1.3404
134143667	chr9:134143667:A:G	5.98372e-08	-1.90926e-10	0.0134197	4.84061e-08	-1.90926e-10	0.153862	6.48198e-06	-1.90926e-10	-0.00544927
134143902	chr9:134143902:A:G	1.50405e-08	-1.08545	-0.282013	9.37482e-09	-0.978207	-0.509529	1.5948e-06	-1.1145	-0.293223
134143945	chr9:134143945:G:A	1.04286e-08	-1.73366	-4.23322e-10	6.76673e-09	-1.81375	-4.23322e-10	1.16884e-06	-1.71846	-4.23322e-10
134143968	chr9:134143968:C:T	7.99902e-09	-0.660129	-1.33876	6.12209e-09	-0.485222	-1.42864	8.293e-07	-0.723489	-1.33816
134144021	chr9:134144021:C:T	9.82903e-09	-1.79287	-4.23322e-10	7.23796e-09	-1.74642	-4.23322e-10	1.05406e-06	-1.82183	-4.23322e-10
134144051	chr9:134144051:G:A	1.57839e-08	-1.90926e-10	-1.31922	1.05669e-08	-1.90926e-10	-1.36803	1.75169e-06	-1.90926e-10	-1.3139
134144093	chr9:134144093:C:T	9.28526e-09	-0.538871	-1.31091	1.05531e-08	0.0478366	-1.41718	9.89807e-07	-0.574202	-1.31052
134144109	chr9:134144109:C:T	1.73636e-08	-1.90926e-10	-1.22383	1.37003e-08	-1.90926e-10	-1.10834	1.90155e-06	-1.90926e-10	-1.23181
134144233	chr9:134144233:G:A	1.07826e-08	-1.70028	-4.23322e-10	6.91662e-09	-1.79184	-4.23322e-10	1.16823e-06	-1.71899	-4.23322e-10
134144311	chr9:134144311:G:A	4.72821e-09	-1.68704	-0.837621	4.36262e-09	-1.5521	-0.700595	5.45158e-07	-1.6186	-0.86255
134144382	chr9:134144382:T:C	1.08469e-08	-1.69433	-4.23322e-10	6.70749e-09	-1.82254	-4.23322e-10	1.26242e-06	-1.64145	-4.23322e-10
134144408	chr9:134144408:C:T	1.0543e-08	-1.72274	-4.23322e-10	6.68063e-09	-1.82655	-4.23322e-10	1.22533e-06	-1.67127	-4.23322e-10
134144569	chr9:134144569:A:G	3.6678e-09	-1.38206	-1.39656	2.48326e-09	-1.41339	-1.4028	4.34156e-07	-1.30678	-1.40205
134144570	chr9:134144570:T:C	3.46768e-08	-1.90926e-10	-0.532137	3.03474e-08	-1.90926e-10	-0.313053	3.78282e-06	-1.90926e-10	-0.544006
134144601	chr9:134144601:T:C	1.50362e-08	-1.0653	-0.302449	9.4026e-09	-0.956533	-0.528245	1.59403e-06	-1.09466	-0.313547
134144697	chr9:134144697:G:A	2.79754e-09	-1.72339	-1.32608	2.01347e-09	-1.74889	-1.27701	3.01015e-07	-1.7473	-1.32777
134144731	chr9:134144731:T:C	2.1875e-08	-1.90926e-10	-0.992865	1.6663e-08	-1.90926e-10	-0.912574	2.37708e-06	-1.90926e-10	-1.0086
134144750	chr9:134144750:T:C	5.99461e-08	-1.90926e-10	0.0152375	4.84819e-08	-1.90926e-10	0.155426	6.49346e-06	-1.90926e-10	-0.00368032
134144911	chr9:134144911:C:T	3.45665e-08	-1.90926e-10	-0.535323	3.02365e-08	-1.90926e-10	-0.316714	3.77099e-06	-1.90926e-10	-0.547139
134145007	chr9:134145007:C:T	4.66877e-09	-1.68861	-0.848704	4.28915e-09	-1.55585	-0.713821	5.37859e-07	-1.62138	-0.873257
134145341	chr9:134145341:C:T	9.50928e-09	-1.82594	-4.23322e-10	6.73105e-09	-1.81903	-4.23322e-10	1.04912e-06	-1.82652	-4.23322e-10
134145419	chr9:134145419:C:T	1.05054e-08	-1.72632	-4.23322e-10	6.82593e-09	-1.80504	-4.23322e-10	1.14041e-06	-1.74308	-4.23322e-10
134145533	chr9:134145533:A:G	1.01915e-08	-1.75665	-4.23322e-10	6.73777e-09	-1.81803	-4.23322e-10	1.10949e-06	-1.77058	-4.23322e-10
134145773	chr9:134145773:C:T	4.70739e-09	-1.28952	-1.23955	4.03091e-09	-1.26676	-1.06501	5.60148e-07	-1.20327	-1.25076
134145845	chr9:134145845:C:T	5.26845e-09	-1.66676	-0.749712	4.91304e-09	-1.5311	-0.602772	6.0792e-07	-1.59483	-0.777357
134145858	chr9:134145858:C:T	1.76291e-08	-1.12389	-0.0847651	1.04243e-08	-1.01484	-0.366779	1.8682e-06	-1.15371	-0.0957931
134145947	chr9:134145947:TTTTTG:T	1.07203e-08	-1.70606	-4.23322e-10	6.69758e-09	-1.82402	-4.23322e-10	1.24368e-06	-1.6564	-4.23322e-10
134146126	chr9:134146126:G:A	5.08527e-09	-1.64995	-0.801913	4.75396e-09	-1.50204	-0.664744	5.89529e-07	-1.57558	-0.827331
134146519	chr9:134146519:A:C	1.08583e-08	-1.69327	-4.23322e-10	6.70898e-09	-1.82232	-4.23322e-10	1.26401e-06	-1.64019	-4.23322e-10
134146531	chr9:134146531:C:T	6.00684e-08	-1.90926e-10	0.017276	4.85894e-08	-1.90926e-10	0.157642	6.50639e-06	-1.90926e-10	-0.0016913
134146568	chr9:134146568:T:C	3.75419e-08	-1.90926e-10	-0.452751	2.13393e-08	-1.90926e-10	-0.665213	4.09517e-06	-1.90926e-10	-0.464668
134146581	chr9:134146581:C:T	3.91736e-08	-1.90926e-10	-0.410206	3.47291e-08	-1.90926e-10	-0.178184	4.27e-06	-1.90926e-10	-0.422862
134146583	chr9:134146583:G:A	1.08462e-08	-1.6944	-4.23322e-10	6.70743e-09	-1.82255	-4.23322e-10	1.26233e-06	-1.64152	-4.23322e-10
134146878	chr9:134146878:G:A	4.2318e-08	-1.90926e-10	-0.332996	2.52215e-08	-1.90926e-10	-0.498065	4.74144e-06	-1.90926e-10	-0.318135
134146910	chr9:134146910:T:C	1.54994e-08	-1.05698	-0.280431	9.66794e-09	-0.94884	-0.508108	1.64205e-06	-1.08656	-0.291967
134147150	chr9:134147150:A:G	1.10494e-08	-1.67583	-4.23322e-10	6.73854e-09	-1.81792	-4.23322e-10	1.29494e-06	-1.61602	-4.23322e-10
134147344	chr9:134147344:C:T	1.6739e-08	-1.90926e-10	-1.26047	1.25586e-08	-1.90926e-10	-1.19536	1.85042e-06	-1.90926e-10	-1.25906
134147508	chr9:134147508:G:A	1.04695e-08	-1.72974	-4.23322e-10	6.81504e-09	-1.80663	-4.23322e-10	1.13686e-06	-1.74621	-4.23322e-10
134147531	chr9:134147531:G:C	6.60765e-08	-1.90926e-10	0.112605	6.20244e-08	-1.90926e-10	0.401765	7.11405e-06	-1.90926e-10	0.0875955
134147743	chr9:134147743:G:A	1.52815e-08	-1.90926e-10	-1.35157	1.1412e-08	-1.90926e-10	-1.2911	1.67694e-06	-1.90926e-10	-1.3575
134148021	chr9:134148021:G:A	1.0943e-08	-1.68551	-4.23322e-10	6.72217e-09	-1.82035	-4.23322e-10	1.28021e-06	-1.62745	-4.23322e-10
134148104	chr9:134148104:A:G	3.99487e-09	-1.27377	-1.41943	2.82562e-09	-1.2624	-1.42464	4.826e-07	-1.17977	-1.42327
134148378	chr9:134148378:G:A	1.85656e-08	-1.90926e-10	-1.1569	1.37072e-08	-1.90926e-10	-1.10784	2.03037e-06	-1.90926e-10	-1.16626
134148392	chr9:134148392:G:A	1.28751e-07	-1.90926e-10	0.779671	1.23075e-07	-1.90926e-10	1.08703	1.38864e-05	-1.90926e-10	0.756438
134148396	chr9:134148396:G:C	3.32975e-08	-1.90926e-10	-0.572725	2.89977e-08	-1.90926e-10	-0.358547	3.63288e-06	-1.90926e-10	-0.58445
134148460	chr9:134148460:G:A	4.74408e-09	-1.6317	-0.88961	4.43681e-09	-1.47758	-0.758247	5.53315e-07	-1.55356	-0.912741
134148479	chr9:134148479:C:T	6.08107e-08	-1.90926e-10	0.0295571	4.92523e-08	-1.90926e-10	0.171193	6.58684e-06	-1.90926e-10	0.0105973
134148621	chr9:134148621:G:A	1.57609e-08	-1.90926e-10	-1.32068	1.00631e-08	-1.90926e-10	-1.41689	1.73923e-06	-1.90926e-10	-1.32104
134148667	chr9:134148667:C:G	9.59231e-09	-1.82486	0.00761465	8.97063e-09	-1.81323	0.281427	1.03371e-06	-1.82568	-0.0156374
134148740	chr9:134148740:C:A	1.62808e-08	-0.999106	-0.289117	1.02101e-08	-0.885273	-0.517114	1.72403e-06	-1.02916	-0.300646
134148776	chr9:134148776:A:G	5.97614e-08	-1.90926e-10	0.0121515	4.8327e-08	-1.90926e-10	0.152228	6.47354e-06	-1.90926e-10	-0.00675314
134149092	chr9:134149092:G:A	1.51977e-08	-1.09544	-0.261619	9.43794e-09	-0.988083	-0.492943	1.61188e-06	-1.12373	-0.273349
134149401	chr9:134149401:A:G	1.10753e-08	-1.67349	-4.23322e-10	6.7391e-09	-1.81784	-4.23322e-10	1.2931e-06	-1.61743	-4.23322e-10
134149447	chr9:134149447:A:G	3.79885e-08	-1.90926e-10	-0.440924	3.35027e-08	-1.90926e-10	-0.214136	4.14401e-06	-1.90926e-10	-0.452812
134149462	chr9:134149462:A:G	1.1839e-08	-1.60681	-4.23322e-10	6.88286e-09	-1.79673	-4.23322e-10	1.39908e-06	-1.53866	-4.23322e-10
134149847	chr9:134149847:C:G	1.36412e-08	-1.11475	-0.350367	8.53618e-09	-1.00881	-0.572636	1.44816e-06	-1.14268	-0.361497
134149954	chr9:134149954:T:C	1.55811e-08	-1.90926e-10	-1.33215	1.14101e-08	-1.90926e-10	-1.29127	1.71733e-06	-1.90926e-10	-1.33371
134150020	chr9:134150020:A:G	1.05297e-08	-1.81859	0.0945841	9.7641e-09	-1.82153	0.374482	1.13185e-06	-1.82008	0.0694579
134150094	chr9:134150094:T:G	5.97334e-09	-1.64383	-0.647077	5.02888e-09	-1.34532	-0.765249	6.34338e-07	-1.66084	-0.668807
134150274	chr9:134150274:G:C	9.76444e-09	-1.82471	0.0252439	9.13077e-09	-1.81358	0.299462	1.05179e-06	-1.82554	0.00156643
134150521	chr9:134150521:T:TC	7.69682e-08	-1.90926e-10	0.265184	7.36075e-08	-1.90926e-10	0.572983	8.27329e-06	-1.90926e-10	0.238557
134150607	chr9:134150607:A:G	8.63487e-09	-0.660653	-1.26175	9.34964e-09	-0.0968776	-1.39355	9.23394e-07	-0.692997	-1.26118
134150693	chr9:134150693:G:C	3.42903e-08	-1.90926e-10	-0.543344	2.99791e-08	-1.90926e-10	-0.325264	3.74104e-06	-1.90926e-10	-0.555112
134150786	chr9:134150786:G:T	2.33625e-09	-1.79147	-1.43819	1.59359e-09	-1.81768	-1.4421	2.59553e-07	-1.78683	-1.43644
134150822	chr9:134150822:G:C	1.55e-08	-1.90926e-10	-1.33737	9.991e-09	-1.90926e-10	-1.42408	1.71062e-06	-1.90926e-10	-1.33762
134150829	chr9:134150829:C:T	8.2497e-09	-0.660599	-1.30743	9.13812e-09	-0.0975243	-1.41578	8.81907e-07	-0.693123	-1.30702
134150860	chr9:134150860:T:TG	1.59993e-08	-1.09641	-0.209248	9.88686e-09	-0.989198	-0.445358	1.6964e-06	-1.12473	-0.221233
134150934	chr9:134150934:A:C	4.19945e-09	-1.21236	-1.43089	2.89989e-09	-1.22587	-1.43522	5.07083e-07	-1.12001	-1.43355
134150957	chr9:134150957:T:C	6.77407e-09	-1.60147	-0.563632	5.84718e-09	-1.27145	-0.688354	7.17099e-07	-1.62053	-0.586485
134150974	chr9:134150974:A:C	1.54085e-08	-1.09609	-0.247204	9.55814e-09	-0.98882	-0.47955	1.63436e-06	-1.12437	-0.258855
134151011	chr9:134151011:G:A	1.52514e-08	-1.90926e-10	-1.35354	1.13911e-08	-1.90926e-10	-1.29293	1.67398e-06	-1.90926e-10	-1.35927
134151049	chr9:134151049:C:T	7.41422e-09	-0.78239	-1.29242	8.00158e-09	-0.2372	-1.40892	7.97451e-07	-0.808838	-1.29197
134151066	chr9:134151066:A:G	4.69118e-08	-1.90926e-10	-0.229939	4.27333e-08	-1.90926e-10	0.0292144	5.1033e-06	-1.90926e-10	-0.244589
134151098	chr9:134151098:G:A	1.02475e-08	-1.75117	-4.23322e-10	7.3056e-09	-1.73712	-4.23322e-10	1.16906e-06	-1.71827	-4.23322e-10
134151117	chr9:134151117:T:C	6.67387e-09	-1.24134	-0.938671	4.90073e-09	-1.33483	-0.801549	8.05351e-07	-1.15762	-0.933338
134151377	chr9:134151377:C:T	9.82322e-09	-1.79346	-4.23322e-10	6.68666e-09	-1.82565	-4.23322e-10	1.0823e-06	-1.79538	-4.23322e-10
134151383	chr9:134151383:A:C	1.45211e-08	-1.08998	-0.312627	9.06614e-09	-0.982272	-0.538945	1.54045e-06	-1.11845	-0.32395
134151700	chr9:134151700:G:C	2.51593e-09	-1.78106	-1.37451	1.68957e-09	-1.77751	-1.42378	2.91586e-07	-1.73281	-1.37409
134151716	chr9:134151716:C:A	2.51392e-09	-1.75771	-1.39865	1.74797e-09	-1.76869	-1.39861	2.72366e-07	-1.77724	-1.39784
134151730	chr9:134151730:G:A	8.52123e-09	-0.661822	-1.27382	9.27831e-09	-0.0982279	-1.39986	9.11195e-07	-0.694119	-1.27335
134151792	chr9:134151792:G:A	1.40826e-08	-1.90926e-10	-1.43327	9.81301e-09	-1.90926e-10	-1.44205	1.55471e-06	-1.90926e-10	-1.43319
134151930	chr9:134151930:G:C	8.56541e-09	-0.665131	-1.26534	9.28018e-09	-0.102406	-1.39548	9.15919e-07	-0.697491	-1.26481
134152076	chr9:134152076:C:G	1.74756e-08	-1.90926e-10	-1.2174	1.15317e-08	-1.90926e-10	-1.28066	1.91849e-06	-1.90926e-10	-1.22294
134152466	chr9:134152466:G:A	1.66272e-08	-1.90926e-10	-1.26717	1.26626e-08	-1.90926e-10	-1.18711	1.83254e-06	-1.90926e-10	-1.26877
134152551	chr9:134152551:G:T	2.44258e-09	-1.79624	-1.38891	1.72395e-09	-1.81334	-1.3678	2.68747e-07	-1.79381	-1.39465
134152725	chr9:134152725:C:T	1.50388e-08	-1.90926e-10	-1.36757	1.11805e-08	-1.90926e-10	-1.31159	1.65153e-06	-1.90926e-10	-1.37277
134152735	chr9:134152735:C:T	2.17033e-08	-1.90926e-10	-1.00074	1.68277e-08	-1.90926e-10	-0.902739	2.39232e-06	-1.90926e-10	-1.00221
134153003	chr9:134153003:C:T	1.79391e-08	-1.82701	0.635784	1.77817e-08	-1.80685	0.959256	1.92568e-06	-1.82743	0.608236
134153008	chr9:134153008:G:A	3.17278e-09	-1.81966	-1.10394	2.05784e-09	-1.77982	-1.22429	3.60861e-07	-1.79682	-1.09692
134153508	chr9:134153508:C:T	1.82713e-08	-1.90926e-10	-1.17288	1.19819e-08	-1.90926e-10	-1.24236	2.00473e-06	-1.90926e-10	-1.17896
134153568	chr9:134153568:T:C	1.77579e-08	-1.90926e-10	-1.20138	1.40983e-08	-1.90926e-10	-1.07971	1.941e-06	-1.90926e-10	-1.21127
134153822	chr9:134153822:A:G	1.62241e-08	-1.90926e-10	-1.29171	1.02069e-08	-1.90926e-10	-1.40269	1.79055e-06	-1.90926e-10	-1.29195
134153827	chr9:134153827:G:C	9.11961e-09	-0.603438	-1.26434	1.00238e-08	-0.0258194	-1.39498	9.74697e-07	-0.636344	-1.26376
134154136	chr9:134154136:G:T	1.45813e-08	-1.90926e-10	-1.39847	9.81902e-09	-1.90926e-10	-1.44144	1.61651e-06	-1.90926e-10	-1.39421
134154184	chr9:134154184:T:G	8.69977e-09	-0.650279	-1.26463	9.44862e-09	-0.0849108	-1.39498	9.29177e-07	-0.683853	-1.26408
134154209	chr9:134154209:C:T	1.04714e-08	-1.72956	-4.23322e-10	6.6953e-09	-1.82436	-4.23322e-10	1.13488e-06	-1.74795	-4.23322e-10
134154236	chr9:134154236:G:T	2.6758e-09	-1.79864	-1.29532	2.17986e-09	-1.78805	-1.15846	2.95634e-07	-1.795	-1.29811
134154257	chr9:134154257:T:C	1.45298e-08	-1.08394	-0.318069	9.06905e-09	-0.977963	-0.542933	1.5374e-06	-1.11485	-0.329534
134154317	chr9:134154317:G:A	1.44114e-08	-1.10831	-0.301879	8.96474e-09	-1.00406	-0.528407	1.52503e-06	-1.13895	-0.313514
134154389	chr9:134154389:T:C	2.46966e-09	-1.80738	-1.36675	1.62604e-09	-1.81604	-1.42357	2.69502e-07	-1.82486	-1.36079
134154574	chr9:134154574:T:C	1.0482e-08	-1.72854	-4.23322e-10	6.82012e-09	-1.80589	-4.23322e-10	1.13852e-06	-1.74475	-4.23322e-10
134154654	chr9:134154654:G:A	3.87388e-09	-1.31935	-1.4046	2.68691e-09	-1.32819	-1.40918	4.67258e-07	-1.23529	-1.40006
134154713	chr9:134154713:G:A	5.69852e-08	-1.90926e-10	-0.0354156	9.58386e-08	-1.90926e-10	0.836902	6.3805e-06	-1.90926e-10	-0.0212299
134154769	chr9:134154769:G:A	3.36644e-08	-1.90926e-10	-0.561767	2.02708e-08	-1.90926e-10	-0.71658	3.78588e-06	-1.90926e-10	-0.543198
134154898	chr9:134154898:C:T	1.04797e-08	-1.72877	-4.23322e-10	6.81869e-09	-1.8061	-4.23322e-10	1.13792e-06	-1.74527	-4.23322e-10
134154979	chr9:134154979:T:C	1.50443e-08	-1.06967	-0.297544	9.37691e-09	-0.962849	-0.524664	1.59129e-06	-1.10078	-0.309153
134155177	chr9:134155177:T:C	3.65298e-09	-1.36105	-1.42161	2.76231e-09	-1.29931	-1.41038	4.35499e-07	-1.28219	-1.42355
134155180	chr9:134155180:G:A	3.6195e-08	-1.90926e-10	-0.489286	3.17888e-08	-1.90926e-10	-0.26665	3.94609e-06	-1.90926e-10	-0.501751
134155309	chr9:134155309:A:G	4.57606e-09	-1.82265	-0.734718	2.86564e-09	-1.81823	-0.854744	5.04025e-07	-1.81172	-0.747883
134155538	chr9:134155538:A:G	4.91326e-08	-1.90926e-10	-0.183685	2.96254e-08	-1.90926e-10	-0.33713	5.34333e-06	-1.90926e-10	-0.198627
134155979	chr9:134155979:TGTC:T	8.4121e-09	-1.82078	-0.127753	7.68724e-09	-1.81922	0.13302	9.06472e-07	-1.82228	-0.15039
134156274	chr9:134156274:G:A	3.69064e-08	-1.90926e-10	-0.469823	2.20131e-08	-1.90926e-10	-0.634127	4.14914e-06	-1.90926e-10	-0.451575
134156320	chr9:134156320:C:T	2.47483e-09	-1.80331	-1.36872	1.77432e-09	-1.80796	-1.34439	2.71901e-07	-1.8014	-1.3754
134156731	chr9:134156731:C:T	1.56472e-08	-1.90926e-10	-1.32792	1.00293e-08	-1.90926e-10	-1.42025	1.72688e-06	-1.90926e-10	-1.32816
134156773	chr9:134156773:T:C	1.2464e-08	-1.07043	-0.484929	7.9034e-09	-0.963672	-0.694799	1.31988e-06	-1.10123	-0.4957
134157163	chr9:134157163:C:T	8.06877e-09	-0.704431	-1.28578	8.76039e-09	-0.149666	-1.40586	8.63116e-07	-0.736241	-1.28544
134157205	chr9:134157205:C:A	2.25767e-09	-1.82202	-1.44185	1.7041e-09	-1.78584	-1.40688	2.54523e-07	-1.8007	-1.44214
134157270	chr9:134157270:T:C	1.38872e-08	-1.10022	-0.347018	8.6939e-09	-0.995794	-0.567348	1.47053e-06	-1.13064	-0.358213
134157426	chr9:134157426:C:T	3.7985e-09	-1.35186	-1.39174	2.95478e-09	-1.3474	-1.29494	4.50644e-07	-1.27437	-1.39718
134157665	chr9:134157665:C:G	3.82555e-09	-1.29588	-1.44063	2.66102e-09	-1.30737	-1.43969	4.61058e-07	-1.20924	-1.43947
134157714	chr9:134157714:C:T	9.70097e-09	-0.506414	-1.29957	1.09411e-08	0.0791302	-1.41237	1.0339e-06	-0.541963	-1.29918
134157718	chr9:134157718:C:T	9.56096e-09	-1.82052	-4.23322e-10	6.75856e-09	-1.81495	-4.23322e-10	1.06865e-06	-1.80808	-4.23322e-10
134157841	chr9:134157841:C:T	1.55154e-08	-1.90926e-10	-1.33637	1.16328e-08	-1.90926e-10	-1.27194	1.70246e-06	-1.90926e-10	-1.3424
134158162	chr9:134158162:G:A	8.22453e-09	-0.691813	-1.27927	8.93794e-09	-0.132744	-1.40271	8.79758e-07	-0.723807	-1.27878
134158450	chr9:134158450:GC:G	1.78994e-08	-1.90926e-10	-1.19344	1.35855e-08	-1.90926e-10	-1.11676	1.97893e-06	-1.90926e-10	-1.19192
134158510	chr9:134158510:G:A	1.39969e-08	-1.90926e-10	-1.43937	9.82917e-09	-1.90926e-10	-1.44041	1.54418e-06	-1.90926e-10	-1.43998
134158536	chr9:134158536:G:A	9.49721e-09	-1.82721	-4.23322e-10	7.49805e-09	-1.71112	-4.23322e-10	1.04759e-06	-1.82798	-4.23322e-10
134158554	chr9:134158554:A:G	1.92933e-08	-1.90926e-10	-1.11845	1.41469e-08	-1.90926e-10	-1.07627	2.12419e-06	-1.90926e-10	-1.12108
134158583	chr9:134158583:C:T	1.62272e-08	-1.90926e-10	-1.29152	1.07827e-08	-1.90926e-10	-1.34782	1.79913e-06	-1.90926e-10	-1.28717
134158764	chr9:134158764:T:C	1.49253e-08	-1.0878	-0.287349	9.27231e-09	-0.982289	-0.516442	1.57717e-06	-1.11928	-0.299565
134158820	chr9:134158820:C:T	1.39955e-08	-1.90926e-10	-1.43947	1.0124e-08	-1.90926e-10	-1.41085	1.54594e-06	-1.90926e-10	-1.43884
134158821	chr9:134158821:G:A	1.00058e-08	-1.77504	-4.23322e-10	6.67817e-09	-1.82692	-4.23322e-10	1.11879e-06	-1.76223	-4.23322e-10
134158857	chr9:134158857:G:A	4.39977e-09	-1.63093	-0.965728	4.07428e-09	-1.47377	-0.847299	5.13707e-07	-1.55243	-0.988151
134158928	chr9:134158928:G:A	7.18441e-08	-1.90926e-10	0.19629	6.81918e-08	-1.90926e-10	0.496561	7.7221e-06	-1.90926e-10	0.16961
134158945	chr9:134158945:C:T	3.95707e-09	-1.32075	-1.38195	3.10342e-09	-1.31478	-1.27848	4.71269e-07	-1.23889	-1.38792
134159066	chr9:134159066:G:A	1.66389e-08	-1.90926e-10	-1.26646	1.03472e-08	-1.90926e-10	-1.38905	1.83495e-06	-1.90926e-10	-1.26746
134159101	chr9:134159101:TGCCC:T	8.97533e-09	-1.81347	-0.0702608	8.11558e-09	-1.82459	0.192617	9.66859e-07	-1.81564	-0.092537
134159126	chr9:134159126:G:C	5.47122e-09	-1.68771	-0.691	5.07292e-09	-1.55008	-0.551766	6.2958e-07	-1.6198	-0.717374
134159171	chr9:134159171:C:T	8.75077e-09	-1.81732	-0.0917451	7.97134e-09	-1.82233	0.172415	9.42351e-07	-1.81916	-0.114691
134159175	chr9:134159175:G:A	9.05129e-09	-1.8204	-0.0549015	8.32113e-09	-1.81964	0.212678	9.74694e-07	-1.82195	-0.0781591
134159259	chr9:134159259:G:A	1.15198e-08	-1.12405	-0.510089	7.34841e-09	-1.0214	-0.709883	1.21984e-06	-1.15505	-0.520708
134159283	chr9:134159283:G:A	9.1286e-09	-1.79941	-0.0673852	8.14037e-09	-1.82789	0.198967	9.81798e-07	-1.80251	-0.0903404
134159590	chr9:134159590:A:G	1.34798e-08	-1.04711	-0.429909	8.53348e-09	-0.940817	-0.640949	1.4251e-06	-1.07969	-0.440539
134159616	chr9:134159616:T:C	1.42449e-08	-1.90926e-10	-1.42181	9.81841e-09	-1.90926e-10	-1.4415	1.57625e-06	-1.90926e-10	-1.41943
134160031	chr9:134160031:C:T	3.17663e-09	-1.4843	-1.43809	2.70463e-09	-1.28856	-1.44224	3.70859e-07	-1.42801	-1.4384
134160166	chr9:134160166:G:GT	2.30615e-09	-1.81216	-1.43047	1.62609e-09	-1.7996	-1.43998	2.55982e-07	-1.8088	-1.42833
134160725	chr9:134160725:ACT:A	1.78588e-08	-1.90926e-10	-1.19571	1.35503e-08	-1.90926e-10	-1.11935	1.97443e-06	-1.90926e-10	-1.1942
134160811	chr9:134160811:C:G	9.40082e-09	-1.82294	-0.0144743	8.67973e-09	-1.81668	0.251908	1.01236e-06	-1.82409	-0.0381014
134160951	chr9:134160951:C:T	4.0374e-08	-1.90926e-10	-0.380023	2.39362e-08	-1.90926e-10	-0.550371	4.55146e-06	-1.90926e-10	-0.359029
134161090	chr9:134161090:T:C	3.42029e-09	-1.42006	-1.42842	2.93094e-09	-1.21133	-1.43911	4.02565e-07	-1.35531	-1.42906
134161313	chr9:134161313:G:A	3.86246e-08	-1.90926e-10	-0.424318	2.29616e-08	-1.90926e-10	-0.591939	4.34526e-06	-1.90926e-10	-0.405391
134161419	chr9:134161419:T:C	1.62165e-08	-1.30623	0.0140479	1.21051e-08	-0.967266	-0.264873	1.75093e-06	-1.30906	-0.0052699
134161812	chr9:134161812:C:T	3.85016e-09	-1.34206	-1.38803	3.33243e-09	-1.10916	-1.4129	4.51831e-07	-1.27959	-1.38933
134161916	chr9:134161916:A:G	9.59888e-09	-1.82366	0.00709449	8.90204e-09	-1.81555	0.276066	1.03377e-06	-1.82472	-0.0165447
134162009	chr9:134162009:A:G	1.4162e-08	-1.90926e-10	-1.42764	1.00289e-08	-1.90926e-10	-1.42029	1.55946e-06	-1.90926e-10	-1.43014
134162166	chr9:134162166:G:C	1.46767e-08	-1.28404	-0.1079	8.70361e-09	-1.18947	-0.372556	1.55065e-06	-1.31062	-0.125181
134162425	chr9:134162425:T:C	7.14197e-08	-1.25741	1.44777	8.60967e-08	-0.730325	1.46003	9.06881e-06	-1.06841	1.39878
134162596	chr9:134162596:G:C	2.76741e-09	-1.69153	-1.36876	2.00958e-09	-1.71605	-1.31179	2.96418e-07	-1.7205	-1.36996
134163135	chr9:134163135:T:C	1.02377e-08	-1.75213	-4.23322e-10	6.74988e-09	-1.81624	-4.23322e-10	1.11406e-06	-1.76647	-4.23322e-10
134163283	chr9:134163283:G:A	2.12033e-08	-1.90926e-10	-1.02405	1.62817e-08	-1.90926e-10	-0.935719	2.31114e-06	-1.90926e-10	-1.03673
134163335	chr9:134163335:C:T	1.63192e-08	-1.28586	-4.23322e-10	1.9596e-08	-0.750438	-4.23322e-10	1.79119e-06	-1.2916	-4.23322e-10
134163763	chr9:134163763:A:G	1.22105e-08	-1.57591	-4.23322e-10	1.28412e-08	-1.17311	-4.23322e-10	1.39379e-06	-1.54245	-4.23322e-10
134163865	chr9:134163865:C:G	5.61765e-09	-1.084	-1.26829	5.53364e-09	-0.613784	-1.40113	6.01215e-07	-1.11355	-1.26973
134163870	chr9:134163870:C:G	1.45161e-08	-1.82308	0.42013	1.4098e-08	-1.81599	0.73626	1.56094e-06	-1.82417	0.394988
134164026	chr9:134164026:A:G	1.65234e-08	-1.90926e-10	-1.27343	1.02556e-08	-1.90926e-10	-1.39794	1.81974e-06	-1.90926e-10	-1.27578
134164174	chr9:134164174:A:G	2.58746e-09	-1.79943	-1.32811	1.85687e-09	-1.82063	-1.28624	2.8171e-07	-1.8156	-1.32575
134164275	chr9:134164275:G:A	1.68734e-08	-1.25247	-4.23322e-10	2.0525e-08	-0.70412	-4.23322e-10	1.84853e-06	-1.26009	-4.23322e-10
134164305	chr9:134164305:G:C	4.96407e-09	-1.66713	-0.808849	4.38165e-09	-1.50358	-0.744761	5.76414e-07	-1.59144	-0.833968
134164336	chr9:134164336:G:T	3.05212e-09	-1.56671	-1.39566	2.10468e-09	-1.59939	-1.38221	3.49678e-07	-1.52395	-1.40127
134164623	chr9:134164623:G:C	1.39574e-08	-1.90926e-10	-1.4422	9.95591e-09	-1.90926e-10	-1.4276	1.54068e-06	-1.90926e-10	-1.44225
134164926	chr9:134164926:A:G	1.05515e-08	-1.72194	-4.23322e-10	6.84763e-09	-1.80186	-4.23322e-10	1.14894e-06	-1.73564	-4.23322e-10
134164978	chr9:134164978:TC:T	5.90406e-08	-1.90926e-10	1.6889e-05	5.45234e-08	-1.90926e-10	0.272867	6.35648e-06	-1.90926e-10	-0.025001
134165034	chr9:134165034:T:G	4.44589e-09	-1.77295	-0.813282	3.4561e-09	-1.76228	-0.723344	4.87624e-07	-1.75319	-0.839501
134165074	chr9:134165074:C:T	1.4097e-08	-1.90926e-10	-1.43225	9.8223e-09	-1.90926e-10	-1.44111	1.55599e-06	-1.90926e-10	-1.43236
134165423	chr9:134165423:G:A	1.23138e-08	-1.56749	-4.23322e-10	6.98768e-09	-1.78161	-4.23322e-10	1.47094e-06	-1.48857	-4.23322e-10
134165558	chr9:134165558:TCA:T	1.11345e-08	-1.66816	-4.23322e-10	7.04746e-09	-1.7731	-4.23322e-10	1.20808e-06	-1.68545	-4.23322e-10
134165570	chr9:134165570:G:A	7.00428e-09	-1.8255	-0.306185	6.31707e-09	-1.81251	-0.0699986	7.56118e-07	-1.82573	-0.328304
134165701	chr9:134165701:C:T	1.76022e-08	-1.90926e-10	-1.21018	1.36707e-08	-1.90926e-10	-1.11051	1.9249e-06	-1.90926e-10	-1.2196
134165853	chr9:134165853:C:T	6.83347e-09	-1.81676	-0.339617	6.02411e-09	-1.82323	-0.106767	7.37664e-07	-1.81734	-0.361407
134165960	chr9:134165960:C:G	6.81002e-09	-1.8202	-0.339617	6.04053e-09	-1.82051	-0.106767	7.35172e-07	-1.82072	-0.361407
134166084	chr9:134166084:A:G	6.8218e-09	-1.822	-0.336085	6.07644e-09	-1.81844	-0.1029	7.36486e-07	-1.82247	-0.357873
134166146	chr9:134166146:C:T	6.83334e-09	-1.81659	-0.339804	6.02178e-09	-1.82352	-0.106861	7.37671e-07	-1.81716	-0.361575
134166332	chr9:134166332:G:A	4.18673e-09	-1.74373	-0.902554	3.25222e-09	-1.72156	-0.824868	4.62528e-07	-1.7187	-0.926819
134166522	chr9:134166522:G:T	6.58907e-09	-1.81747	-0.375325	5.79874e-09	-1.8228	-0.145319	7.11464e-07	-1.81813	-0.396772
134166691	chr9:134166691:C:G	6.66878e-09	-1.82055	-0.360217	5.91158e-09	-1.82018	-0.128667	7.20038e-07	-1.82111	-0.381815
134166787	chr9:134166787:A:G	1.24053e-08	-1.56008	-4.23322e-10	7.01067e-09	-1.77833	-4.23322e-10	1.48358e-06	-1.48002	-4.23322e-10
134166835	chr9:134166835:C:T	2.4493e-08	-1.90926e-10	-0.879821	1.9602e-08	-1.90926e-10	-0.75013	2.67847e-06	-1.90926e-10	-0.88923
134166877	chr9:134166877:C:G	4.68751e-08	-1.90926e-10	-0.230721	7.51653e-08	-1.90926e-10	0.593927	5.26086e-06	-1.90926e-10	-0.214181
134166903	chr9:134166903:C:G	6.60093e-09	-1.81567	-0.375325	5.79103e-09	-1.82413	-0.145319	7.1295e-07	-1.81605	-0.396772
134166923	chr9:134166923:A:G	6.55817e-09	-1.81793	-0.379563	5.7739e-09	-1.82247	-0.149949	7.08162e-07	-1.81859	-0.40097
134166973	chr9:134166973:C:T	1.57801e-08	-1.90926e-10	-1.31946	1.31723e-08	-1.90926e-10	-1.14764	1.73112e-06	-1.90926e-10	-1.32571
134167043	chr9:134167043:T:C	6.51563e-09	-1.81599	-0.388018	5.71343e-09	-1.82376	-0.159186	7.03592e-07	-1.8167	-0.409335
134167047	chr9:134167047:G:A	6.60024e-09	-1.81578	-0.375325	5.79246e-09	-1.82389	-0.145319	7.12634e-07	-1.81649	-0.396772
134167140	chr9:134167140:C:T	4.67586e-08	-1.90926e-10	-0.23321	2.73554e-08	-1.90926e-10	-0.41685	5.27729e-06	-1.90926e-10	-0.211064
134167222	chr9:134167222:T:C	6.75022e-09	-1.81644	-0.352189	5.94449e-09	-1.82348	-0.119817	7.28646e-07	-1.81714	-0.373906
134167282	chr9:134167282:T:C	6.55419e-09	-1.82097	-0.377135	5.80528e-09	-1.81975	-0.147248	7.07809e-07	-1.82151	-0.398548
134167384	chr9:134167384:T:C	6.51659e-09	-1.81752	-0.38634	5.72928e-09	-1.82277	-0.1574	7.0373e-07	-1.81818	-0.407659
134167805	chr9:134167805:T:G	7.26613e-09	-1.81517	-0.27981	6.43254e-09	-1.8242	-0.0401959	7.83549e-07	-1.81592	-0.302473
134168261	chr9:134168261:C:T	1.39865e-08	-1.90926e-10	-1.44011	9.91671e-09	-1.90926e-10	-1.43154	1.54503e-06	-1.90926e-10	-1.43943
134168610	chr9:134168610:C:T	1.72962e-08	-1.90926e-10	-1.22772	1.05316e-08	-1.90926e-10	-1.37138	1.90978e-06	-1.90926e-10	-1.22749
134168638	chr9:134168638:A:G	7.22837e-09	-1.81705	-0.283147	6.41841e-09	-1.82306	-0.0435301	7.79574e-07	-1.81775	-0.305736
134168642	chr9:134168642:G:A	7.24373e-09	-1.81703	-0.281045	6.43285e-09	-1.82307	-0.0412745	7.81231e-07	-1.81773	-0.303633
134169113	chr9:134169113:C:T	1.87588e-08	-1.90926e-10	-1.14654	1.43301e-08	-1.90926e-10	-1.0634	2.0753e-06	-1.90926e-10	-1.14437
134169769	chr9:134169769:T:C	6.3281e-09	-1.80937	-0.423839	5.44102e-09	-1.82794	-0.203856	6.80177e-07	-1.81426	-0.445617
134169804	chr9:134169804:G:A	1.52309e-08	-1.90926e-10	-1.35488	1.14159e-08	-1.90926e-10	-1.29076	1.68097e-06	-1.90926e-10	-1.3551
134170125	chr9:134170125:A:G	5.37401e-08	-0.0940477	-4.23322e-10	2.62949e-08	-0.456389	-4.23322e-10	6.24638e-06	-0.0424731	-4.23322e-10
134170166	chr9:134170166:G:A	5.30339e-09	-1.79869	-0.611177	4.42756e-09	-1.82678	-0.411133	5.72128e-07	-1.80242	-0.63045
134170428	chr9:134170428:GT:G	1.17784e-08	-1.61194	-4.23322e-10	7.32166e-09	-1.73493	-4.23322e-10	1.27907e-06	-1.62834	-4.23322e-10
134170448	chr9:134170448:C:T	5.68217e-09	-1.77322	-0.567657	4.68461e-09	-1.81861	-0.362874	6.11445e-07	-1.77893	-0.587479
134170483	chr9:134170483:G:A	1.77856e-08	-1.90926e-10	-1.19982	1.16007e-08	-1.90926e-10	-1.2747	1.9777e-06	-1.90926e-10	-1.19254
134170597	chr9:134170597:C:T	5.35407e-09	-1.80052	-0.599834	4.48127e-09	-1.82719	-0.398664	5.76937e-07	-1.80468	-0.619818
134170976	chr9:134170976:G:C	5.22014e-09	-1.81581	-0.609877	4.47203e-09	-1.8273	-0.400622	5.63784e-07	-1.81826	-0.629298
134171415	chr9:134171415:C:T	4.34177e-09	-1.28721	-1.32272	3.88354e-09	-1.24542	-1.1236	5.08448e-07	-1.21882	-1.33205
134171588	chr9:134171588:G:A	4.69202e-09	-1.79235	-0.739996	3.84266e-09	-1.82534	-0.554262	5.07322e-07	-1.79727	-0.75581
134171596	chr9:134171596:G:A	2.72154e-09	-1.6774	-1.39961	1.65377e-09	-1.80835	-1.41436	3.21042e-07	-1.61358	-1.39708
134171893	chr9:134171893:C:T	1.40106e-08	-1.90926e-10	-1.43839	1.00617e-08	-1.90926e-10	-1.41703	1.54802e-06	-1.90926e-10	-1.4375
134172207	chr9:134172207:A:G	6.87592e-09	-1.72685	-0.423333	5.63848e-09	-1.79518	-0.200969	7.41064e-07	-1.73312	-0.441027
134172336	chr9:134172336:T:C	2.98539e-08	-1.90926e-10	-0.681892	2.43561e-08	-1.90926e-10	-0.53298	3.34886e-06	-1.90926e-10	-0.665857
134172360	chr9:134172360:CTG:C	3.98723e-09	-1.42855	-1.26656	3.66767e-09	-1.39119	-1.03501	4.61959e-07	-1.36855	-1.27821
134172363	chr9:134172363:CAGAGAGGGTGATGACT:C	4.12242e-09	-1.39509	-1.26668	3.79649e-09	-1.3564	-1.03528	4.78868e-07	-1.33249	-1.27832
134172379	chr9:134172379:T:C	1.77369e-08	-1.90926e-10	-1.20256	1.48984e-08	-1.90926e-10	-1.02451	1.9445e-06	-1.90926e-10	-1.20947
134172557	chr9:134172557:A:C	4.98564e-09	-1.80332	-0.66833	4.15763e-09	-1.82742	-0.473396	5.40332e-07	-1.80652	-0.683523
134172684	chr9:134172684:G:A	1.65048e-08	-1.90926e-10	-1.27456	1.26672e-08	-1.90926e-10	-1.18675	1.83076e-06	-1.90926e-10	-1.26975
134172785	chr9:134172785:A:G	5.00975e-09	-1.79487	-0.671955	4.14807e-09	-1.82577	-0.477347	5.42256e-07	-1.7994	-0.687093
134172853	chr9:134172853:G:A	2.08098e-08	-1.90926e-10	-1.04278	1.329e-08	-1.90926e-10	-1.13875	2.30347e-06	-1.90926e-10	-1.04006
134172949	chr9:134172949:G:A	2.53865e-09	-1.80716	-1.33942	1.65186e-09	-1.82035	-1.4035	2.79505e-07	-1.81447	-1.33474
134173094	chr9:134173094:G:A	4.99052e-09	-1.79393	-0.676736	4.12657e-09	-1.82551	-0.482803	5.4007e-07	-1.79858	-0.691954
134173135	chr9:134173135:G:A	3.65621e-09	-1.39752	-1.38427	2.53585e-09	-1.4178	-1.37743	4.30665e-07	-1.32708	-1.38982
134173163	chr9:134173163:C:G	9.63155e-09	-1.81316	-4.23322e-10	6.6892e-09	-1.82527	-4.23322e-10	1.06669e-06	-1.80992	-4.23322e-10
134173267	chr9:134173267:T:C	4.96354e-09	-1.79992	-0.676169	4.1235e-09	-1.82692	-0.482139	5.37463e-07	-1.80408	-0.691296
134173355	chr9:134173355:C:T	2.17199e-08	-1.90926e-10	-0.999977	1.37074e-08	-1.90926e-10	-1.10783	2.40334e-06	-1.90926e-10	-0.997616
134173605	chr9:134173605:G:C	4.98498e-09	-1.0329	-1.43887	2.50392e-09	-1.39055	-1.41736	6.05755e-07	-0.935748	-1.44001
134173629	chr9:134173629:G:A	2.03822e-08	-1.90926e-10	-1.06355	1.48672e-08	-1.90926e-10	-1.02661	2.23138e-06	-1.90926e-10	-1.07185
134173811	chr9:134173811:G:A	1.7738e-08	-1.90926e-10	-1.2025	1.29776e-08	-1.90926e-10	-1.16254	1.949e-06	-1.90926e-10	-1.20716
134173926	chr9:134173926:C:T	6.04833e-09	-1.80259	-0.475833	5.13858e-09	-1.8274	-0.261584	6.52163e-07	-1.80654	-0.495397
134174118	chr9:134174118:G:A	1.46017e-08	-1.90926e-10	-1.39707	9.84588e-09	-1.90926e-10	-1.43871	1.61595e-06	-1.90926e-10	-1.39455
134174215	chr9:134174215:C:T	6.40596e-09	-1.78922	-0.431758	5.43587e-09	-1.8244	-0.208347	6.89619e-07	-1.79453	-0.451565
134175119	chr9:134175119:T:G	6.37319e-09	-1.82666	-0.399448	5.97067e-09	-1.81782	-0.121086	6.89543e-07	-1.8272	-0.418998
134175221	chr9:134175221:A:G	4.28897e-08	-1.90926e-10	-0.319577	1.02995e-07	-1.90926e-10	0.908919	4.7222e-06	-1.90926e-10	-0.322201
134175426	chr9:134175426:C:T	5.62402e-09	-1.22608	-1.12508	7.38525e-09	-1.18241	-0.543869	5.99816e-07	-1.25642	-1.12919
134175843	chr9:134175843:C:T	1.47619e-08	-1.90926e-10	-1.38616	9.97862e-09	-1.90926e-10	-1.42532	1.62984e-06	-1.90926e-10	-1.386
134176275	chr9:134176275:C:T	1.42012e-08	-1.90926e-10	-1.42488	1.051e-08	-1.90926e-10	-1.37343	1.56418e-06	-1.90926e-10	-1.42712
134176447	chr9:134176447:A:C	3.10451e-08	-1.75016	1.10739	3.41943e-08	-1.79012	1.59642	3.59951e-06	-1.67179	1.07811
134176646	chr9:134176646:G:A	1.00981e-08	-1.76586	-4.23322e-10	7.01204e-09	-1.77814	-4.23322e-10	1.101e-06	-1.77826	-4.23322e-10
134176754	chr9:134176754:T:C	1.464e-08	-1.90926e-10	-1.39445	1.01083e-08	-1.90926e-10	-1.41241	1.61341e-06	-1.90926e-10	-1.39613
134176808	chr9:134176808:C:G	2.90173e-09	-1.58725	-1.42565	2.24971e-09	-1.49671	-1.41826	3.50151e-07	-1.50015	-1.42372
134177714	chr9:134177714:G:A	6.03553e-09	-1.58395	-0.696593	3.30563e-09	-1.71538	-0.814757	6.49324e-07	-1.59856	-0.707741
134177717	chr9:134177717:G:A	8.36751e-09	-1.14544	-0.808414	4.15152e-09	-1.38871	-0.913577	8.98513e-07	-1.1632	-0.818293
134177726	chr9:134177726:G:A	2.36138e-08	-1.90926e-10	-0.916376	1.50362e-08	-1.90926e-10	-1.01531	2.5879e-06	-1.90926e-10	-0.923628
134177771	chr9:134177771:C:T	2.29788e-09	-1.80796	-1.43826	1.65343e-09	-1.78992	-1.43299	2.50932e-07	-1.81939	-1.43766
134177802	chr9:134177802:C:T	1.46719e-08	-1.90926e-10	-1.39228	1.0501e-08	-1.90926e-10	-1.37429	1.62051e-06	-1.90926e-10	-1.39173
134177987	chr9:134177987:C:T	2.10663e-08	-1.90926e-10	-1.03054	1.48445e-08	-1.90926e-10	-1.02813	2.29454e-06	-1.90926e-10	-1.04394
134178099	chr9:134178099:C:T	3.15887e-09	-1.63314	-1.29485	2.33838e-09	-1.51394	-1.36236	3.72481e-07	-1.57685	-1.2852
134178112	chr9:134178112:C:T	2.20437e-08	-1.90926e-10	-0.985183	1.42586e-08	-1.90926e-10	-1.0684	2.41779e-06	-1.90926e-10	-0.991621
134178204	chr9:134178204:A:G	4.52812e-09	-1.44752	-1.12038	3.37199e-09	-1.64378	-0.866484	4.86052e-07	-1.46707	-1.12885
134178223	chr9:134178223:C:T	4.21811e-09	-1.81682	-0.821997	2.81448e-09	-1.82669	-0.864291	4.6016e-07	-1.82646	-0.824196
134178224	chr9:134178224:G:A	1.43139e-08	-1.90926e-10	-1.41697	9.8809e-09	-1.90926e-10	-1.43516	1.58734e-06	-1.90926e-10	-1.41242
134178311	chr9:134178311:G:A	3.31707e-08	-1.90926e-10	-0.576542	2.76222e-08	-1.90926e-10	-0.407145	3.64848e-06	-1.90926e-10	-0.580165
134178313	chr9:134178313:C:T	1.92257e-08	-1.90926e-10	-1.12196	1.24948e-08	-1.90926e-10	-1.20045	2.11263e-06	-1.90926e-10	-1.12654
134178317	chr9:134178317:A:G	5.27534e-09	-1.60907	-0.806095	4.18065e-09	-1.37507	-0.920222	6.69207e-07	-1.46317	-0.812963
134178379	chr9:134178379:G:A	1.6662e-08	-1.90926e-10	-1.26508	1.12632e-08	-1.90926e-10	-1.30422	1.83432e-06	-1.90926e-10	-1.2678
134178470	chr9:134178470:C:T	4.54557e-09	-1.38172	-1.18233	3.29615e-09	-1.58992	-0.943083	4.87514e-07	-1.40063	-1.19228
134178498	chr9:134178498:G:A	2.86132e-08	-1.90926e-10	-0.724341	1.73659e-08	-1.90926e-10	-0.871257	3.12653e-06	-1.90926e-10	-0.734552
134178696	chr9:134178696:A:G	2.24588e-09	-1.82722	-1.44189	1.85216e-09	-1.76051	-1.3489	2.53244e-07	-1.80579	-1.44209
134178974	chr9:134178974:G:A	1.58223e-08	-1.31679	-4.23322e-10	8.53446e-09	-1.58165	-4.23322e-10	1.92388e-06	-1.22013	-4.23322e-10
134179426	chr9:134179426:A:G	2.59522e-09	-1.82663	-1.2979	2.01058e-09	-1.82667	-1.20067	2.85082e-07	-1.82746	-1.30199
134179516	chr9:134179516:G:A	3.49718e-09	-1.81473	-1.01152	2.31745e-09	-1.82697	-1.05833	3.82709e-07	-1.82448	-1.01048
134179758	chr9:134179758:C:T	1.6984e-08	-1.90926e-10	-1.24594	1.19145e-08	-1.90926e-10	-1.24801	1.87173e-06	-1.90926e-10	-1.24762
134179814	chr9:134179814:A:G	3.55479e-09	-1.82207	-0.987844	2.72083e-09	-1.81751	-0.907314	3.95243e-07	-1.81728	-0.985451
134179836	chr9:134179836:C:G	2.62789e-09	-1.82491	-1.28711	2.03648e-09	-1.8249	-1.18965	2.88496e-07	-1.82628	-1.29127
134179991	chr9:134179991:C:T	9.57051e-09	-1.81952	-4.23322e-10	7.37401e-09	-1.7278	-4.23322e-10	1.04907e-06	-1.82657	-4.23322e-10
134180019	chr9:134180019:C:G	1.41768e-08	-1.90926e-10	-1.4266	1.04883e-08	-1.90926e-10	-1.3755	1.56242e-06	-1.90926e-10	-1.42824
134180293	chr9:134180293:C:T	2.70103e-08	-1.90926e-10	-0.781989	1.69051e-08	-1.90926e-10	-0.898148	2.9843e-06	-1.90926e-10	-0.781111
134180447	chr9:134180447:G:A	3.25714e-09	-1.82771	-1.06965	2.24435e-09	-1.81215	-1.1052	3.62284e-07	-1.82381	-1.066
134180893	chr9:134180893:G:T	1.38086e-08	-1.45292	-4.23322e-10	7.6929e-09	-1.68547	-4.23322e-10	1.65645e-06	-1.3698	-4.23322e-10
134181012	chr9:134181012:A:G	6.04108e-09	-1.76955	-0.510071	8.41718e-09	-1.76723	0.171739	6.40367e-07	-1.78538	-0.534807
134181129	chr9:134181129:C:T	1.39812e-08	-1.90926e-10	-1.44049	9.82052e-09	-1.90926e-10	-1.44129	1.54436e-06	-1.90926e-10	-1.43986
134181221	chr9:134181221:G:A	1.3957e-08	-1.90926e-10	-1.44222	9.86983e-09	-1.90926e-10	-1.43628	1.54068e-06	-1.90926e-10	-1.44225
134181312	chr9:134181312:C:A	3.99293e-08	-1.90926e-10	-0.391098	2.34133e-08	-1.90926e-10	-0.572458	4.46343e-06	-1.90926e-10	-0.378559
134181452	chr9:134181452:G:A	2.5228e-09	-1.81915	-1.33369	1.88602e-09	-1.77165	-1.31964	2.79992e-07	-1.81347	-1.334
134181750	chr9:134181750:C:T	3.22263e-08	-1.90926e-10	-0.605424	2.8468e-08	-1.90926e-10	-0.376984	3.56089e-06	-1.90926e-10	-0.604467
134181793	chr9:134181793:C:T	1.59967e-08	-1.90926e-10	-1.30582	1.16395e-08	-1.90926e-10	-1.27136	1.76423e-06	-1.90926e-10	-1.30676
134181999	chr9:134181999:C:T	9.56991e-09	-1.81958	-4.23322e-10	6.68628e-09	-1.82571	-4.23322e-10	1.05038e-06	-1.82532	-4.23322e-10
134182070	chr9:134182070:G:A	1.53672e-08	-1.90926e-10	-1.34597	1.05325e-08	-1.90926e-10	-1.3713	1.70139e-06	-1.90926e-10	-1.34303
134182078	chr9:134182078:G:A	3.86962e-09	-1.82317	-0.901877	3.39384e-09	-1.8272	-0.676596	4.24858e-07	-1.82181	-0.908671
134182157	chr9:134182157:A:G	1.49656e-08	-1.90926e-10	-1.37245	1.11425e-08	-1.90926e-10	-1.315	1.65378e-06	-1.90926e-10	-1.37141
134182165	chr9:134182165:G:T	1.52742e-08	-1.90926e-10	-1.35205	1.09341e-08	-1.90926e-10	-1.33388	1.68189e-06	-1.90926e-10	-1.35456
134182385	chr9:134182385:C:T	1.40581e-08	-1.90926e-10	-1.43501	9.82928e-09	-1.90926e-10	-1.4404	1.55125e-06	-1.90926e-10	-1.43541
134185747	chr9:134185747:TC:T	1.55728e-08	-1.90926e-10	-1.33268	1.1153e-08	-1.90926e-10	-1.31406	1.71249e-06	-1.90926e-10	-1.33653
134185882	chr9:134185882:T:G	1.93754e-08	-1.90926e-10	-1.1142	1.22797e-08	-1.90926e-10	-1.21781	2.14048e-06	-1.90926e-10	-1.11345
134186016	chr9:134186016:G:A	2.87794e-08	-1.90926e-10	-0.718547	2.22036e-08	-1.90926e-10	-0.625507	3.14174e-06	-1.90926e-10	-0.7297
134186045	chr9:134186045:T:C	2.5846e-09	-1.75671	-1.37193	1.69333e-09	-1.76427	-1.4348	2.93013e-07	-1.73798	-1.36403
134186496	chr9:134186496:G:A	2.07176e-08	-1.90926e-10	-1.04722	1.50736e-08	-1.90926e-10	-1.01282	2.27331e-06	-1.90926e-10	-1.05324
134186513	chr9:134186513:G:A	3.34561e-09	-1.46828	-1.40228	2.22021e-09	-1.54029	-1.38787	3.67029e-07	-1.47102	-1.40577
134186922	chr9:134186922:A:G	3.35227e-09	-1.63603	-1.23254	1.9972e-09	-1.66658	-1.36744	3.8598e-07	-1.6081	-1.21835
134187237	chr9:134187237:C:T	1.85847e-08	-1.90926e-10	-1.15587	1.20845e-08	-1.90926e-10	-1.23384	2.03619e-06	-1.90926e-10	-1.16339
134187572	chr9:134187572:G:A	3.11433e-08	-1.90926e-10	-0.639609	2.40701e-08	-1.90926e-10	-0.544793	3.39237e-06	-1.90926e-10	-0.652946
134187951	chr9:134187951:C:T	2.70323e-08	-1.90926e-10	-0.781174	2.09755e-08	-1.90926e-10	-0.682407	2.93242e-06	-1.90926e-10	-0.798646
134187952	chr9:134187952:G:A	5.46497e-08	-1.90926e-10	-0.077264	2.80073e-08	-1.90926e-10	-0.393297	6.01509e-06	-1.90926e-10	-0.0802043
134188309	chr9:134188309:G:A	4.10762e-09	-1.22311	-1.44226	2.58955e-09	-1.33275	-1.44153	4.51149e-07	-1.22818	-1.44225
134188412	chr9:134188412:G:A	3.65202e-09	-1.34178	-1.44115	2.33189e-09	-1.44089	-1.4382	4.00993e-07	-1.34733	-1.44096
134188500	chr9:134188500:C:T	6.2106e-09	-0.866236	-1.38571	4.08168e-09	-0.995932	-1.32332	6.73387e-07	-0.880209	-1.3897
134188675	chr9:134188675:G:A	4.70891e-09	-1.6097	-0.919053	2.65457e-09	-1.65106	-1.09842	5.43019e-07	-1.58174	-0.903347
134188956	chr9:134188956:AG:A	7.57085e-09	-0.643324	-1.41058	6.65263e-09	-0.426471	-1.40428	9.5196e-07	-0.512226	-1.41148
134189232	chr9:134189232:T:G	2.93875e-08	-1.90926e-10	-0.697639	2.52394e-08	-1.90926e-10	-0.497358	3.29595e-06	-1.90926e-10	-0.681782
134189381	chr9:134189381:C:T	2.8685e-08	-1.90926e-10	-0.721834	2.62906e-08	-1.90926e-10	-0.456554	3.2262e-06	-1.90926e-10	-0.703172
134189387	chr9:134189387:G:C	1.40184e-08	-1.90926e-10	-1.43783	9.81248e-09	-1.90926e-10	-1.44211	1.54873e-06	-1.90926e-10	-1.43704
134189436	chr9:134189436:A:G	1.44151e-08	-1.90926e-10	-1.40993	9.93665e-09	-1.90926e-10	-1.42953	1.59444e-06	-1.90926e-10	-1.40795
134189733	chr9:134189733:C:T	1.40346e-08	-1.90926e-10	-1.43668	1.00666e-08	-1.90926e-10	-1.41654	1.55049e-06	-1.90926e-10	-1.4359
134189969	chr9:134189969:G:C	2.6828e-09	-1.78642	-1.30493	1.6691e-09	-1.79887	-1.41461	3.04982e-07	-1.77009	-1.29188
134190207	chr9:134190207:G:A	2.78137e-09	-1.79568	-1.25958	1.74489e-09	-1.8057	-1.36337	3.12526e-07	-1.7834	-1.25414
134191396	chr9:134191396:G:T	1.39568e-08	-1.90926e-10	-1.44224	9.87282e-09	-1.90926e-10	-1.43598	1.54083e-06	-1.90926e-10	-1.44215
134191573	chr9:134191573:C:G	3.16234e-09	-1.62735	-1.29954	2.59841e-09	-1.43495	-1.33591	3.42491e-07	-1.64308	-1.3029
134192925	chr9:134192925:C:T	2.86802e-09	-1.75504	-1.26955	1.75404e-09	-1.76713	-1.39672	3.27044e-07	-1.73672	-1.25541
134193080	chr9:134193080:C:T	2.39469e-08	-1.90926e-10	-0.90237	1.51565e-08	-1.90926e-10	-1.00733	2.61635e-06	-1.90926e-10	-0.912696
134193599	chr9:134193599:T:C	5.48009e-08	-1.90926e-10	-0.0745009	3.12482e-08	-1.90926e-10	-0.2838	5.92489e-06	-1.90926e-10	-0.0953145
134193788	chr9:134193788:C:A	3.04361e-09	-1.82799	-1.13717	2.13781e-09	-1.82297	-1.14301	3.36832e-07	-1.82601	-1.13663
134194106	chr9:134194106:T:C	2.39985e-08	-1.90926e-10	-0.900216	1.51861e-08	-1.90926e-10	-1.00538	2.62189e-06	-1.90926e-10	-0.91058
134194176	chr9:134194176:C:T	1.56951e-08	-1.90926e-10	-1.32486	1.1835e-08	-1.90926e-10	-1.2547	1.7198e-06	-1.90926e-10	-1.33227
134194177	chr9:134194177:T:G	2.84834e-09	-1.74726	-1.28422	2.0086e-09	-1.70606	-1.32227	3.28319e-07	-1.70916	-1.27909
134194220	chr9:134194220:G:T	5.59113e-09	-1.77184	-0.585185	6.35914e-09	-1.82795	-0.0479235	5.92547e-07	-1.79405	-0.603751
134194367	chr9:134194367:G:A	1.52327e-08	-1.90926e-10	-1.35477	1.11355e-08	-1.90926e-10	-1.31562	1.68535e-06	-1.90926e-10	-1.3525
134194942	chr9:134194942:T:G	3.18061e-08	-1.90926e-10	-0.618549	1.97393e-08	-1.90926e-10	-0.74315	3.50396e-06	-1.90926e-10	-0.620583
134195596	chr9:134195596:C:T	2.75534e-08	-1.90926e-10	-0.762083	1.65558e-08	-1.90926e-10	-0.919024	3.08375e-06	-1.90926e-10	-0.748328
134195717	chr9:134195717:C:G	2.56632e-09	-1.69366	-1.44208	2.0314e-09	-1.58653	-1.4305	2.77851e-07	-1.71313	-1.44202
134195723	chr9:134195723:A:T	1.43894e-08	-1.90926e-10	-1.41172	1.05152e-08	-1.90926e-10	-1.37294	1.58972e-06	-1.90926e-10	-1.41092
134196197	chr9:134196197:A:G	2.33035e-08	-1.90926e-10	-0.929603	1.79996e-08	-1.90926e-10	-0.835415	2.56534e-06	-1.90926e-10	-0.932385
134196380	chr9:134196380:A:G	1.40689e-08	-1.90926e-10	-1.43424	1.01304e-08	-1.90926e-10	-1.41022	1.55144e-06	-1.90926e-10	-1.43529
134196399	chr9:134196399:G:A	1.54268e-08	-1.90926e-10	-1.3421	1.04378e-08	-1.90926e-10	-1.38033	1.70042e-06	-1.90926e-10	-1.3436
134196403	chr9:134196403:A:G	1.4125e-08	-1.90926e-10	-1.43026	9.81155e-09	-1.90926e-10	-1.4422	1.56112e-06	-1.90926e-10	-1.42907
134196537	chr9:134196537:T:C	2.85966e-08	0.0128205	-0.737741	2.02488e-08	-0.133695	-0.583972	3.02774e-06	-0.0154242	-0.751234
134196612	chr9:134196612:C:T	3.33972e-09	-1.45863	-1.41369	2.14105e-09	-1.55253	-1.41194	3.43588e-07	-1.53173	-1.41106
134196810	chr9:134196810:G:A	1.83229e-08	-1.90926e-10	-1.17006	1.20751e-08	-1.90926e-10	-1.23462	2.01915e-06	-1.90926e-10	-1.1718
134196898	chr9:134196898:A:G	1.40008e-08	-1.90926e-10	-1.43909	9.95806e-09	-1.90926e-10	-1.42738	1.54437e-06	-1.90926e-10	-1.43986
134197118	chr9:134197118:G:T	2.48997e-09	-1.72457	-1.44137	1.97284e-09	-1.61707	-1.42922	2.68962e-07	-1.74673	-1.44093
134197550	chr9:134197550:T:C	1.39797e-08	-1.90926e-10	-1.4406	9.95242e-09	-1.90926e-10	-1.42795	1.54432e-06	-1.90926e-10	-1.43989
134197576	chr9:134197576:A:G	1.60558e-08	-1.90926e-10	-1.30214	1.21267e-08	-1.90926e-10	-1.23036	1.78077e-06	-1.90926e-10	-1.29743
134197616	chr9:134197616:A:G	5.75606e-09	-0.90751	-1.42045	4.27809e-09	-0.863256	-1.409	6.66006e-07	-0.8618	-1.41913
134198147	chr9:134198147:A:G	2.82591e-08	-1.90926e-10	-0.736791	2.38878e-08	-1.90926e-10	-0.552395	3.16314e-06	-1.90926e-10	-0.722911
134199026	chr9:134199026:G:A	2.30339e-09	-1.80848	-1.43535	1.97116e-09	-1.67353	-1.37362	2.52959e-07	-1.81448	-1.43453
134199173	chr9:134199173:G:A	1.27526e-07	0.770112	-4.23322e-10	6.33185e-08	0.422415	-4.23322e-10	1.6702e-05	0.941053	-4.23322e-10
134199384	chr9:134199384:G:A	4.31888e-08	-1.40361	1.09098	6.0994e-08	-1.45777	1.84278	4.48765e-06	-1.42406	1.05092
134199514	chr9:134199514:C:CA	1.50078e-08	-1.90926e-10	-1.36964	1.01267e-08	-1.90926e-10	-1.41059	1.65761e-06	-1.90926e-10	-1.3691
134199619	chr9:134199619:G:T	1.98481e-08	-1.90926e-10	-1.0901	1.23324e-08	-1.90926e-10	-1.21353	2.22709e-06	-1.90926e-10	-1.07378
134199822	chr9:134199822:CTGAGG:C	7.59408e-08	-1.1812	1.43295	9.66488e-08	-1.20846	2.05378	7.80925e-06	-1.22627	1.4071
134200122	chr9:134200122:T:C	4.65475e-09	-1.32357	-1.21675	3.25516e-09	-1.32681	-1.21871	5.32684e-07	-1.29302	-1.21128
134200170	chr9:134200170:G:A	9.58311e-09	-1.81821	-4.23322e-10	6.72242e-09	-1.82031	-4.23322e-10	1.0559e-06	-1.82008	-4.23322e-10
134200213	chr9:134200213:C:T	1.58763e-08	-1.90926e-10	-1.31338	1.04256e-08	-1.90926e-10	-1.38149	1.76713e-06	-1.90926e-10	-1.30512
134200542	chr9:134200542:A:G	1.5122e-08	-0.167185	-1.19487	8.06174e-09	-0.519256	-1.11938	1.53529e-06	-0.249689	-1.19607
134200696	chr9:134200696:G:T	1.83948e-08	-1.90926e-10	-1.16614	1.2303e-08	-1.90926e-10	-1.21592	2.03885e-06	-1.90926e-10	-1.16209
134200697	chr9:134200697:G:T	1.83948e-08	-1.90926e-10	-1.16614	1.2303e-08	-1.90926e-10	-1.21592	2.03885e-06	-1.90926e-10	-1.16209
134201366	chr9:134201366:C:T	3.81823e-09	-1.32589	-1.41253	2.698e-09	-1.30305	-1.4302	4.19661e-07	-1.32656	-1.41622
134202513	chr9:134202513:G:A	2.64945e-08	-1.15223	0.350956	2.87436e-08	-1.17972	0.812372	2.70523e-06	-1.19932	0.320029
134202619	chr9:134202619:C:T	1.72225e-08	-1.90926e-10	-1.23199	1.15368e-08	-1.90926e-10	-1.28022	1.90974e-06	-1.90926e-10	-1.22751
134202671	chr9:134202671:G:T	1.41716e-08	-1.90926e-10	-1.42697	1.02055e-08	-1.90926e-10	-1.40284	1.56229e-06	-1.90926e-10	-1.42832
134202672	chr9:134202672:G:A	1.41675e-08	-1.90926e-10	-1.42726	1.02008e-08	-1.90926e-10	-1.4033	1.56186e-06	-1.90926e-10	-1.4286
134202716	chr9:134202716:A:G	1.7832e-07	-1.90926e-10	1.10537	1.33387e-07	-1.90926e-10	1.16749	1.93803e-05	-1.90926e-10	1.08978
134202956	chr9:134202956:G:A	1.89209e-07	-1.90926e-10	1.16465	1.41613e-07	-1.90926e-10	1.22734	2.05613e-05	-1.90926e-10	1.14894
134203225	chr9:134203225:A:T	7.8994e-09	-1.55597	-0.455449	8.94221e-09	-1.44649	-0.0884914	8.52145e-07	-1.56629	-0.468181
134203293	chr9:134203293:T:C	5.58635e-09	-1.71063	-0.647252	6.45289e-09	-1.77839	-0.0828412	6.14764e-07	-1.70735	-0.653644
134203606	chr9:134203606:G:A	3.26048e-08	-0.593749	-4.23322e-10	2.3845e-08	-0.55419	-4.23322e-10	3.80946e-06	-0.536988	-4.23322e-10
134204055	chr9:134204055:A:G	2.98092e-08	-1.90926e-10	-0.683391	2.52268e-08	-1.90926e-10	-0.497857	3.34204e-06	-1.90926e-10	-0.667894
134204218	chr9:134204218:G:A	3.52877e-09	-1.40163	-1.41563	2.55361e-09	-1.36036	-1.4279	3.81675e-07	-1.42208	-1.41558
134204392	chr9:134204392:G:C	4.52618e-09	-1.13849	-1.42984	3.36979e-09	-1.07601	-1.4349	4.89635e-07	-1.15903	-1.42954
134204507	chr9:134204507:A:G	1.06945e-07	-1.21292	1.80702	1.43314e-07	-1.25122	2.49049	1.09931e-05	-1.25216	1.77496
134204508	chr9:134204508:G:C	4.43392e-09	-1.15282	-1.4361	3.29992e-09	-1.09222	-1.43965	4.7898e-07	-1.17467	-1.4359
134204567	chr9:134204567:T:G	4.45816e-09	-1.15113	-1.43234	3.3158e-09	-1.0901	-1.43697	4.81744e-07	-1.17277	-1.43205
134204935	chr9:134204935:T:C	2.73105e-08	-1.90926e-10	-0.770935	2.1004e-08	-1.90926e-10	-0.681049	2.99057e-06	-1.90926e-10	-0.779013
134205126	chr9:134205126:A:G	7.54333e-08	-1.23255	1.47759	9.75276e-08	-1.27123	2.1256	7.76678e-06	-1.27171	1.44709
134205226	chr9:134205226:A:C	5.5779e-09	-1.08774	-1.27166	3.91e-09	-1.08912	-1.2731	6.43697e-07	-1.0477	-1.2673
134206156	chr9:134206156:A:G	4.17756e-09	-1.4423	-1.20618	3.25422e-09	-1.40377	-1.14204	4.54329e-07	-1.45284	-1.21057
134206162	chr9:134206162:C:T	1.44799e-08	-1.90926e-10	-1.40545	9.87218e-09	-1.90926e-10	-1.43604	1.6055e-06	-1.90926e-10	-1.40104
134206196	chr9:134206196:T:C	2.45514e-09	-1.76313	-1.4169	1.70108e-09	-1.80808	-1.38642	2.70319e-07	-1.76608	-1.41655
134206788	chr9:134206788:T:C	2.31697e-09	-1.81925	-1.4187	1.61677e-09	-1.82716	-1.41817	2.55249e-07	-1.82044	-1.41955
134206997	chr9:134206997:A:G	1.44521e-08	-1.40737	-4.23322e-10	1.14652e-08	-1.28645	-4.23322e-10	1.607e-06	-1.40011	-4.23322e-10
134207918	chr9:134207918:C:T	1.71283e-08	-1.23747	-4.23322e-10	1.04063e-08	-1.38335	-4.23322e-10	2.06194e-06	-1.15083	-4.23322e-10
134207938	chr9:134207938:C:T	2.55957e-09	-1.71946	-1.41891	1.78248e-09	-1.73325	-1.41451	2.74627e-07	-1.74946	-1.41735
134208471	chr9:134208471:C:T	2.69952e-09	-1.73069	-1.35444	1.89091e-09	-1.74356	-1.34514	2.904e-07	-1.75936	-1.35162
134208558	chr9:134208558:C:A	2.88387e-09	-1.60279	-1.41628	2.65655e-09	-1.30829	-1.44045	3.06867e-07	-1.64027	-1.41555
134208687	chr9:134208687:C:G	1.4567e-08	-1.90926e-10	-1.39945	1.28416e-08	-1.90926e-10	-1.17307	1.61102e-06	-1.90926e-10	-1.39761
134209136	chr9:134209136:C:T	1.45783e-08	-0.380294	-1.01838	9.28105e-09	-0.447952	-1.04984	1.6306e-06	-0.367734	-1.0178
134209330	chr9:134209330:C:T	3.22473e-08	-0.604774	-4.23322e-10	2.11477e-08	-0.674233	-4.23322e-10	3.59265e-06	-0.595584	-4.23322e-10
134209403	chr9:134209403:G:T	1.53298e-08	-1.90926e-10	-1.34841	1.05416e-08	-1.90926e-10	-1.37043	1.68187e-06	-1.90926e-10	-1.35457
134209440	chr9:134209440:C:T	1.44599e-08	-1.90926e-10	-1.40683	1.00384e-08	-1.90926e-10	-1.41934	1.59332e-06	-1.90926e-10	-1.40866
134209557	chr9:134209557:C:T	1.55729e-08	-1.90926e-10	-1.33268	1.13848e-08	-1.90926e-10	-1.29348	1.73256e-06	-1.90926e-10	-1.32487
134209602	chr9:134209602:C:T	3.22596e-09	-1.80652	-1.10046	2.78754e-09	-1.76672	-0.933879	3.59712e-07	-1.80225	-1.09468
134209784	chr9:134209784:CCTTGT:C	2.39356e-09	-1.79799	-1.40744	1.8099e-09	-1.82489	-1.3076	2.65592e-07	-1.7902	-1.41007
134209950	chr9:134209950:C:T	3.7375e-09	-1.71521	-1.04458	3.09395e-09	-1.64061	-0.955705	4.05057e-07	-1.73462	-1.04358
134210040	chr9:134210040:G:A	3.59678e-08	-0.495583	-4.23322e-10	2.34948e-08	-0.568982	-4.23322e-10	4.00918e-06	-0.485888	-4.23322e-10
134210264	chr9:134210264:T:C	1.52568e-08	-0.449054	-0.904127	8.76126e-09	-0.769769	-0.785654	1.55796e-06	-0.525174	-0.905926
134211215	chr9:134211215:C:T	1.92162e-08	-1.90926e-10	-1.12246	1.3784e-08	-1.90926e-10	-1.10226	2.11152e-06	-1.90926e-10	-1.12707
134211462	chr9:134211462:C:T	2.61735e-09	-1.76248	-1.35357	1.65651e-09	-1.8253	-1.39575	2.87035e-07	-1.76652	-1.35611
134211601	chr9:134211601:G:A	1.39595e-08	-1.90926e-10	-1.44205	9.90839e-09	-1.90926e-10	-1.43238	1.54164e-06	-1.90926e-10	-1.44163
134211781	chr9:134211781:C:T	1.65121e-08	-0.312559	-0.961553	9.40748e-09	-0.649072	-0.835187	1.678e-06	-0.393412	-0.963464
134212041	chr9:134212041:C:T	3.308e-08	-0.579279	-4.23322e-10	2.15793e-08	-0.654031	-4.23322e-10	3.67191e-06	-0.573764	-4.23322e-10
134212292	chr9:134212292:T:C	2.65396e-09	-1.794	-1.30815	2.22628e-09	-1.74365	-1.18178	2.95223e-07	-1.79014	-1.30435
134212309	chr9:134212309:T:C	4.61965e-09	-1.48144	-1.06645	3.53826e-09	-1.40988	-1.05225	5.065e-07	-1.47933	-1.07538
134212364	chr9:134212364:C:T	2.79852e-09	-1.62943	-1.41969	1.94705e-09	-1.64904	-1.41041	2.97587e-07	-1.66821	-1.41831
134212526	chr9:134212526:T:C	1.53058e-08	-1.90926e-10	-1.34998	1.06038e-08	-1.90926e-10	-1.36455	1.67697e-06	-1.90926e-10	-1.35748
134212867	chr9:134212867:T:A	1.59001e-08	-1.90926e-10	-1.31188	1.1026e-08	-1.90926e-10	-1.3255	1.7406e-06	-1.90926e-10	-1.32024
134213393	chr9:134213393:A:G	2.09996e-08	-1.0337	-4.23322e-10	1.51188e-08	-1.00983	-4.23322e-10	2.56965e-06	-0.930705	-4.23322e-10
134213522	chr9:134213522:C:T	1.47346e-08	-1.90926e-10	-1.38801	1.01325e-08	-1.90926e-10	-1.41002	1.62254e-06	-1.90926e-10	-1.39048
134213600	chr9:134213600:A:T	1.86638e-08	-1.15162	-4.23322e-10	1.68743e-08	-0.89997	-4.23322e-10	2.01443e-06	-1.17414	-4.23322e-10
134213834	chr9:134213834:G:T	3.98756e-08	-0.392443	-4.23322e-10	2.56868e-08	-0.479785	-4.23322e-10	4.42127e-06	-0.388049	-4.23322e-10
134213937	chr9:134213937:C:T	3.9417e-09	-1.46325	-1.24334	3.45363e-09	-1.15825	-1.32808	4.21019e-07	-1.50116	-1.2384
134213972	chr9:134213972:T:C	1.63215e-08	-1.90926e-10	-1.28573	1.10461e-08	-1.90926e-10	-1.32368	1.79389e-06	-1.90926e-10	-1.29009
134214257	chr9:134214257:A:G	1.67916e-08	-1.90926e-10	-1.25733	1.10774e-08	-1.90926e-10	-1.32085	1.85349e-06	-1.90926e-10	-1.2574
134214371	chr9:134214371:G:A	3.52749e-09	-1.75747	-1.06015	2.3326e-09	-1.80649	-1.07228	3.7934e-07	-1.77257	-1.07123
134214425	chr9:134214425:G:A	2.17555e-08	-1.90926e-10	-0.998342	1.58764e-08	-1.90926e-10	-0.96093	2.38151e-06	-1.90926e-10	-1.00674
134214531	chr9:134214531:T:C	3.05364e-08	-1.90926e-10	-0.65929	2.26134e-08	-1.90926e-10	-0.607223	3.3376e-06	-1.90926e-10	-0.669223
134214698	chr9:134214698:C:T	3.73692e-08	-0.457361	-4.23322e-10	2.42558e-08	-0.53711	-4.23322e-10	4.15309e-06	-0.450624	-4.23322e-10
134214713	chr9:134214713:G:A	1.39822e-08	-1.90926e-10	-1.44043	9.87362e-09	-1.90926e-10	-1.4359	1.54528e-06	-1.90926e-10	-1.43927
134214891	chr9:134214891:C:T	1.74617e-08	-1.2182	-4.23322e-10	1.22522e-08	-1.22006	-4.23322e-10	2.06884e-06	-1.14749	-4.23322e-10
134215033	chr9:134215033:A:G	2.59738e-09	-1.70582	-1.41789	2.02149e-09	-1.64513	-1.3768	2.84395e-07	-1.71317	-1.4187
134215118	chr9:134215118:C:T	4.02721e-09	-1.81205	-0.873085	3.36804e-09	-1.77089	-0.740539	4.52533e-07	-1.80353	-0.863845
134215149	chr9:134215149:G:C	1.93458e-08	-1.90926e-10	-1.11573	1.40477e-08	-1.90926e-10	-1.08331	2.12147e-06	-1.90926e-10	-1.12236
134215167	chr9:134215167:C:T	1.48752e-08	-1.90926e-10	-1.37851	1.02103e-08	-1.90926e-10	-1.40237	1.64817e-06	-1.90926e-10	-1.37481
134215550	chr9:134215550:G:A	3.40493e-09	-1.81295	-1.04003	2.37604e-09	-1.81737	-1.04296	3.7586e-07	-1.82119	-1.03183
134215613	chr9:134215613:T:C	1.39142e-08	-0.871451	-0.573848	9.02003e-09	-0.928141	-0.598175	1.55855e-06	-0.867854	-0.562865
134215718	chr9:134215718:G:A	3.16665e-09	-1.82551	-1.10002	2.02746e-09	-1.79955	-1.21943	3.54004e-07	-1.8213	-1.09163
134215987	chr9:134215987:C:T	6.35636e-08	-1.90926e-10	0.0738323	9.80449e-08	-1.90926e-10	0.859662	7.00189e-06	-1.90926e-10	0.0717037
134216523	chr9:134216523:G:A	1.50214e-08	-1.90926e-10	-1.36873	1.04646e-08	-1.90926e-10	-1.37777	1.64519e-06	-1.90926e-10	-1.37662
134216838	chr9:134216838:A:G	1.66114e-08	-1.90926e-10	-1.26812	1.09092e-08	-1.90926e-10	-1.33616	1.83268e-06	-1.90926e-10	-1.2687
134216842	chr9:134216842:C:T	1.06952e-07	-1.90926e-10	0.594173	6.39304e-08	-1.90926e-10	0.432032	1.17719e-05	-1.90926e-10	0.591242
134216984	chr9:134216984:G:A	3.1574e-09	-1.82791	-1.10055	2.48497e-09	-1.81924	-0.996258	3.51213e-07	-1.82792	-1.09292
134216997	chr9:134216997:T:C	1.45777e-08	-1.39872	-4.23322e-10	1.3413e-08	-1.12954	-4.23322e-10	1.58874e-06	-1.41154	-4.23322e-10
134217205	chr9:134217205:C:T	5.81922e-09	-1.67853	-0.638514	4.19397e-09	-1.64528	-0.646838	6.40749e-07	-1.67124	-0.648351
134217399	chr9:134217399:A:G	2.44995e-09	-1.7514	-1.43074	1.68439e-09	-1.76991	-1.43445	2.64471e-07	-1.77465	-1.42985
134217467	chr9:134217467:A:G	2.16158e-08	-1.90926e-10	-1.00478	1.57473e-08	-1.90926e-10	-0.969095	2.36784e-06	-1.90926e-10	-1.0125
134217707	chr9:134217707:C:T	1.93069e-08	-1.11774	-4.23322e-10	1.33318e-08	-1.13561	-4.23322e-10	2.31491e-06	-1.0351	-4.23322e-10
134218017	chr9:134218017:G:A	2.28339e-08	-1.90926e-10	-0.94996	1.66431e-08	-1.90926e-10	-0.91377	2.50173e-06	-1.90926e-10	-0.957494
134218406	chr9:134218406:T:G	1.40384e-08	-1.90926e-10	-1.43641	9.82857e-09	-1.90926e-10	-1.44047	1.55163e-06	-1.90926e-10	-1.43517
134218411	chr9:134218411:C:T	2.73908e-08	0.0977593	-0.865761	1.63045e-08	-0.23435	-0.699971	2.78854e-06	0.0238802	-0.872838
134218794	chr9:134218794:G:A	2.4359e-09	-1.7606	-1.42729	1.63791e-09	-1.79423	-1.43812	2.61834e-07	-1.78859	-1.42593
134219300	chr9:134219300:G:A	3.39458e-08	-0.0423465	-0.511096	2.06698e-08	-0.382189	-0.314899	3.41047e-06	-0.12625	-0.521376
134219612	chr9:134219612:G:A	3.07417e-09	-1.81751	-1.13766	2.41852e-09	-1.82272	-1.01989	3.35907e-07	-1.82553	-1.13987
134219660	chr9:134219660:G:A	2.71405e-09	-1.65296	-1.4268	1.85851e-09	-1.68195	-1.42404	2.89849e-07	-1.68558	-1.42729
134219846	chr9:134219846:G:A	1.4248e-08	-1.90926e-10	-1.42159	1.03099e-08	-1.90926e-10	-1.39266	1.57551e-06	-1.90926e-10	-1.4199
134219847	chr9:134219847:G:A	1.4248e-08	-1.90926e-10	-1.42159	1.03099e-08	-1.90926e-10	-1.39266	1.57551e-06	-1.90926e-10	-1.4199
134220112	chr9:134220112:G:C	3.47883e-09	-1.69443	-1.13709	2.46061e-09	-1.71781	-1.10755	3.73715e-07	-1.72025	-1.13849
134220575	chr9:134220575:T:C	3.13321e-09	-1.50769	-1.42846	2.00682e-09	-1.58718	-1.44203	3.58982e-07	-1.47412	-1.42484
134220809	chr9:134220809:T:C	1.25852e-08	-1.63653	0.0908378	9.05328e-09	-1.58154	0.0589042	1.3742e-06	-1.63468	0.0780766
134220839	chr9:134220839:CTTG:C	3.89271e-09	-1.40461	-1.31449	2.50573e-09	-1.52659	-1.28059	4.30999e-07	-1.40472	-1.31141
134221052	chr9:134221052:A:G	5.85274e-09	-1.56405	-0.74725	3.78224e-09	-1.64957	-0.745876	6.76277e-07	-1.53266	-0.732965
134221464	chr9:134221464:G:A	1.61915e-08	-1.90926e-10	-1.29372	1.12491e-08	-1.90926e-10	-1.30547	1.78181e-06	-1.90926e-10	-1.29685
134221510	chr9:134221510:C:T	1.52949e-08	-0.371411	-0.979275	1.12748e-08	-0.154074	-1.14912	1.53774e-06	-0.474331	-0.96983
134221760	chr9:134221760:C:T	9.91306e-09	-1.7104	-0.0739513	8.25143e-09	-1.63148	0.0161013	1.09851e-06	-1.70064	-0.0798782
134221910	chr9:134221910:G:A	2.77213e-08	-1.90926e-10	-0.756009	3.3754e-08	-1.90926e-10	-0.206665	3.05048e-06	-1.90926e-10	-0.759176
134222026	chr9:134222026:C:A	1.28624e-08	-1.5239	-4.23322e-10	1.00836e-08	-1.41486	-4.23322e-10	1.39366e-06	-1.54254	-4.23322e-10
134222217	chr9:134222217:G:A	4.55127e-08	-0.0949199	-0.165297	3.8919e-08	0.100206	-0.164488	4.57122e-06	-0.170344	-0.184352
134222621	chr9:134222621:T:C	1.4276e-08	-1.90926e-10	-1.41963	1.00884e-08	-1.90926e-10	-1.41438	1.57393e-06	-1.90926e-10	-1.4209
134222942	chr9:134222942:T:C	1.432e-08	-1.90926e-10	-1.41655	1.01272e-08	-1.90926e-10	-1.41054	1.57863e-06	-1.90926e-10	-1.41792
134223058	chr9:134223058:C:T	3.73348e-09	-1.50284	-1.25803	3.16664e-09	-1.35047	-1.22263	4.21533e-07	-1.48104	-1.2573
134223225	chr9:134223225:T:G	1.58941e-08	-1.90926e-10	-1.31226	1.11986e-08	-1.90926e-10	-1.30998	1.76157e-06	-1.90926e-10	-1.30827
134223379	chr9:134223379:C:T	1.75432e-08	-1.90926e-10	-1.21354	1.17046e-08	-1.90926e-10	-1.26578	1.93263e-06	-1.90926e-10	-1.21559
134223542	chr9:134223542:C:T	2.35903e-09	-1.77791	-1.44205	1.58131e-09	-1.82776	-1.43975	2.63253e-07	-1.76702	-1.4421
134223730	chr9:134223730:A:G	2.83725e-08	-1.90926e-10	-0.732787	1.76431e-08	-1.90926e-10	-0.855418	3.13593e-06	-1.90926e-10	-0.731552
134223836	chr9:134223836:T:C	2.32868e-09	-1.82321	-1.4097	1.64408e-09	-1.79767	-1.43091	2.57026e-07	-1.82237	-1.41068
134224259	chr9:134224259:C:T	1.18126e-08	-1.46388	-0.145165	8.52549e-09	-1.45755	-0.125153	1.33334e-06	-1.43262	-0.154168
134224359	chr9:134224359:C:T	7.70985e-09	-1.47638	-0.559326	7.95398e-09	-1.42237	-0.229719	8.28188e-07	-1.46404	-0.598954
134225348	chr9:134225348:C:T	3.88567e-09	-1.61218	-1.10873	2.74463e-09	-1.63542	-1.0807	4.08962e-07	-1.65943	-1.10918
134225393	chr9:134225393:T:C	2.44214e-08	-1.90926e-10	-0.88275	1.55871e-08	-1.90926e-10	-0.979322	2.68955e-06	-1.90926e-10	-0.885104
134225415	chr9:134225415:C:T	1.92887e-08	-1.90926e-10	-1.11869	1.27681e-08	-1.90926e-10	-1.17881	2.13623e-06	-1.90926e-10	-1.11543
134225650	chr9:134225650:C:T	3.94641e-09	-1.44438	-1.26102	2.90192e-09	-1.43017	-1.23023	4.12576e-07	-1.49452	-1.26529
134225765	chr9:134225765:TG:T	7.82217e-09	-1.73189	-0.289352	9.02209e-09	-1.59657	0.0704791	8.71551e-07	-1.72355	-0.288412
134225924	chr9:134225924:A:G	2.3814e-09	-1.78386	-1.42666	1.73016e-09	-1.75823	-1.41932	2.61668e-07	-1.78704	-1.42812
134226324	chr9:134226324:G:A	6.41869e-09	-1.30114	-0.917859	5.54429e-09	-1.36053	-0.652467	6.54776e-07	-1.36538	-0.932554
134226586	chr9:134226586:A:G	1.18961e-08	-1.60199	-4.23322e-10	7.34639e-09	-1.73155	-4.23322e-10	1.26059e-06	-1.64289	-4.23322e-10
134226740	chr9:134226740:CCCTT:C	1.49618e-08	-1.90926e-10	-1.37271	1.01567e-08	-1.90926e-10	-1.40763	1.65445e-06	-1.90926e-10	-1.37101
134226746	chr9:134226746:GGA:G	1.49618e-08	-1.90926e-10	-1.37271	1.01567e-08	-1.90926e-10	-1.40763	1.65445e-06	-1.90926e-10	-1.37101
134226749	chr9:134226749:TCCACTCCCA:T	1.49589e-08	-1.90926e-10	-1.3729	1.01553e-08	-1.90926e-10	-1.40777	1.65412e-06	-1.90926e-10	-1.3712
134226861	chr9:134226861:G:A	1.23928e-08	-1.56109	-4.23322e-10	9.05085e-09	-1.5229	-4.23322e-10	1.44824e-06	-1.50413	-4.23322e-10
134226886	chr9:134226886:C:T	1.61505e-08	-1.90926e-10	-1.29625	1.32599e-08	-1.90926e-10	-1.14102	1.79809e-06	-1.90926e-10	-1.28775
134227047	chr9:134227047:T:C	1.05937e-08	-1.57297	-0.144975	1.15302e-08	-1.48593	0.205139	1.12147e-06	-1.56422	-0.195622
134227057	chr9:134227057:A:G	1.94404e-08	-1.90926e-10	-1.11085	1.52785e-08	-1.90926e-10	-0.999314	2.11662e-06	-1.90926e-10	-1.12465
134227225	chr9:134227225:A:G	1.02529e-08	-1.75065	-4.23322e-10	7.23107e-09	-1.74738	-4.23322e-10	1.15521e-06	-1.73019	-4.23322e-10
134227226	chr9:134227226:C:T	3.65377e-09	-1.63671	-1.14574	2.30899e-09	-1.70959	-1.17937	4.12637e-07	-1.61921	-1.14045
134227241	chr9:134227241:C:T	2.37612e-08	-1.90926e-10	-0.910152	1.49216e-08	-1.90926e-10	-1.02295	2.63515e-06	-1.90926e-10	-0.905535
134227435	chr9:134227435:G:A	5.36263e-09	-1.54465	-0.854106	3.35649e-09	-1.63252	-0.882347	6.14545e-07	-1.51729	-0.844055
134227467	chr9:134227467:A:G	3.88321e-08	-1.90926e-10	-0.418962	4.84484e-08	-1.90926e-10	0.154736	4.25447e-06	-1.90926e-10	-0.426505
134227474	chr9:134227474:G:A	5.09264e-08	-1.90926e-10	-0.147827	6.88486e-08	-1.90926e-10	0.506146	5.57683e-06	-1.90926e-10	-0.155855
134227710	chr9:134227710:G:A	1.44924e-08	-1.90926e-10	-1.40458	1.02313e-08	-1.90926e-10	-1.40032	1.60143e-06	-1.90926e-10	-1.40358
134228053	chr9:134228053:AT:A	1.5834e-08	-1.90926e-10	-1.31605	1.22109e-08	-1.90926e-10	-1.22343	1.73697e-06	-1.90926e-10	-1.32233
134228177	chr9:134228177:G:A	3.22057e-09	-1.55363	-1.35502	2.0483e-09	-1.63246	-1.37629	3.67261e-07	-1.52527	-1.35089
134228245	chr9:134228245:C:T	1.07085e-08	-1.22633	-0.480846	7.57979e-09	-1.44904	-0.251242	1.08136e-06	-1.30237	-0.493893
134228261	chr9:134228261:G:T	1.45746e-08	-1.90926e-10	-1.39893	1.11374e-08	-1.90926e-10	-1.31545	1.60027e-06	-1.90926e-10	-1.4043
134228302	chr9:134228302:C:T	7.34268e-08	-1.90926e-10	0.218081	1.07538e-07	-1.90926e-10	0.952081	8.05696e-06	-1.90926e-10	0.21206
134228375	chr9:134228375:G:A	1.12811e-08	-1.65508	-4.23322e-10	7.9913e-09	-1.64741	-4.23322e-10	1.28118e-06	-1.62669	-4.23322e-10
134228569	chr9:134228569:C:T	1.57613e-08	-1.90926e-10	-1.32065	1.21311e-08	-1.90926e-10	-1.22999	1.72913e-06	-1.90926e-10	-1.32686
134228612	chr9:134228612:C:T	1.43504e-08	-1.90926e-10	-1.41443	1.0906e-08	-1.90926e-10	-1.33645	1.57682e-06	-1.90926e-10	-1.41907
134228695	chr9:134228695:C:T	2.43137e-08	-1.90926e-10	-0.887169	1.88954e-08	-1.90926e-10	-0.786845	2.67762e-06	-1.90926e-10	-0.889546
134228713	chr9:134228713:A:G	1.86824e-08	0.126257	-1.27688	1.16463e-08	-0.1985	-1.07227	2.80796e-06	0.445999	-1.28802
134228815	chr9:134228815:T:C	2.76478e-09	-1.80948	-1.25176	2.52811e-09	-1.80943	-0.988863	3.01897e-07	-1.80828	-1.26386
134228917	chr9:134228917:T:C	2.63005e-09	-1.79978	-1.31143	2.32378e-09	-1.79971	-1.08286	2.8784e-07	-1.79844	-1.32139
134228957	chr9:134228957:A:T	1.4436e-08	-1.90926e-10	-1.40849	1.03176e-08	-1.90926e-10	-1.39191	1.59635e-06	-1.90926e-10	-1.40676
134229062	chr9:134229062:GCTGAGTCTTTGTCC:G	6.01329e-09	-1.26736	-1.01687	3.91695e-09	-1.48846	-0.871987	6.12533e-07	-1.34191	-1.02272
134229373	chr9:134229373:G:A	1.57253e-08	-1.90926e-10	-1.32294	1.20966e-08	-1.90926e-10	-1.23284	1.72667e-06	-1.90926e-10	-1.32828
134229494	chr9:134229494:C:G	1.46137e-08	-1.90926e-10	-1.39625	1.05876e-08	-1.90926e-10	-1.36608	1.60785e-06	-1.90926e-10	-1.39958
134229550	chr9:134229550:G:T	1.44234e-08	-1.90926e-10	-1.40936	9.99032e-09	-1.90926e-10	-1.42415	1.59543e-06	-1.90926e-10	-1.40733
134229974	chr9:134229974:A:G	1.96552e-08	-1.90926e-10	-1.09987	1.78834e-08	-1.90926e-10	-0.84189	2.14001e-06	-1.90926e-10	-1.11367
134229988	chr9:134229988:G:A	3.14826e-08	-1.90926e-10	-0.628774	2.84282e-08	-1.90926e-10	-0.37838	3.38735e-06	-1.90926e-10	-0.654428
134230763	chr9:134230763:G:A	1.88983e-08	-1.90926e-10	-1.13914	1.4219e-08	-1.90926e-10	-1.07119	2.08491e-06	-1.90926e-10	-1.13975
134231001	chr9:134231001:C:T	8.32026e-09	-1.26922	-0.69029	5.51972e-09	-1.51634	-0.501101	8.48087e-07	-1.34047	-0.698778
134231128	chr9:134231128:G:GTGCAGACAACC	1.54413e-08	-1.90926e-10	-1.34116	1.14458e-08	-1.90926e-10	-1.28814	1.70224e-06	-1.90926e-10	-1.34253
134231185	chr9:134231185:G:A	2.32838e-08	-1.90926e-10	-0.930451	1.8026e-08	-1.90926e-10	-0.833947	2.56437e-06	-1.90926e-10	-0.932764
134231313	chr9:134231313:C:A	1.84079e-08	-1.90926e-10	-1.16543	1.38575e-08	-1.90926e-10	-1.09694	2.03381e-06	-1.90926e-10	-1.16457
134231402	chr9:134231402:T:C	1.70679e-08	-1.90926e-10	-1.24101	1.44784e-08	-1.90926e-10	-1.05311	1.86399e-06	-1.90926e-10	-1.25176
134231501	chr9:134231501:G:T	2.26055e-09	-1.82034	-1.44226	1.58827e-09	-1.82444	-1.43868	2.5029e-07	-1.81737	-1.44225
134231551	chr9:134231551:G:C	3.0683e-08	-1.90926e-10	-0.654498	2.76035e-08	-1.90926e-10	-0.40782	3.30279e-06	-1.90926e-10	-0.679708
134231618	chr9:134231618:G:C	9.41959e-09	-1.73504	-0.100375	9.18931e-09	-1.76745	0.259724	1.02449e-06	-1.7234	-0.126885
134231651	chr9:134231651:G:A	8.43612e-08	-1.90926e-10	0.3569	1.27185e-07	-1.90926e-10	1.11988	9.25695e-06	-1.90926e-10	0.350899
134231844	chr9:134231844:G:A	2.53228e-09	-1.75708	-1.392	1.8369e-09	-1.7692	-1.34849	2.82434e-07	-1.74527	-1.39351
134231944	chr9:134231944:C:T	1.47968e-08	-1.90926e-10	-1.3838	9.93879e-09	-1.90926e-10	-1.42932	1.63562e-06	-1.90926e-10	-1.38246
134232040	chr9:134232040:G:C	1.04462e-08	-1.73197	-4.23322e-10	7.84689e-09	-1.66565	-4.23322e-10	1.12859e-06	-1.75351	-4.23322e-10
134232123	chr9:134232123:C:T	1.49866e-08	-1.90926e-10	-1.37105	1.06068e-08	-1.90926e-10	-1.36427	1.65761e-06	-1.90926e-10	-1.3691
134232391	chr9:134232391:G:C	1.19246e-08	-1.18828	-0.411329	8.39859e-09	-1.41315	-0.184548	1.23114e-06	-1.24298	-0.423555
134232553	chr9:134232553:A:T	4.28755e-08	-1.90926e-10	-0.319907	2.75949e-08	-1.90926e-10	-0.408132	4.67892e-06	-1.90926e-10	-0.331408
134232827	chr9:134232827:C:T	2.56481e-08	-1.90926e-10	-0.833737	1.56326e-08	-1.90926e-10	-0.976407	2.83343e-06	-1.90926e-10	-0.832987
134232862	chr9:134232862:C:T	3.05495e-08	-1.90926e-10	-0.658861	2.05325e-08	-1.90926e-10	-0.703753	3.38448e-06	-1.90926e-10	-0.655276
134233180	chr9:134233180:G:C	2.27627e-09	-1.81945	-1.43622	1.58254e-09	-1.82467	-1.44206	2.5125e-07	-1.81982	-1.43596
134233229	chr9:134233229:C:T	3.157e-08	-1.90926e-10	-0.626002	2.48759e-08	-1.90926e-10	-0.511863	3.4653e-06	-1.90926e-10	-0.631678
134233231	chr9:134233231:G:C	9.538e-09	-1.82292	-4.23322e-10	7.05517e-09	-1.772	-4.23322e-10	1.07057e-06	-1.80628	-4.23322e-10
134233357	chr9:134233357:G:C	1.85641e-08	-1.90926e-10	-1.15698	1.34543e-08	-1.90926e-10	-1.12646	2.04025e-06	-1.90926e-10	-1.1614
134233648	chr9:134233648:G:A	3.24944e-09	-1.53236	-1.36736	2.4892e-09	-1.39704	-1.41676	3.65398e-07	-1.51515	-1.3661
134233655	chr9:134233655:G:A	1.78842e-08	-1.79105	0.596765	1.961e-08	-1.75313	1.00341	1.93737e-06	-1.78409	0.570946
134233723	chr9:134233723:C:T	3.28953e-09	-1.45859	-1.42887	2.6991e-09	-1.29059	-1.44225	3.67361e-07	-1.44786	-1.42802
134233806	chr9:134233806:G:A	1.10493e-08	-1.64183	-0.0340039	1.23211e-08	-1.55438	0.339923	1.21371e-06	-1.62313	-0.0576591
134234019	chr9:134234019:T:G	3.69401e-09	-1.33392	-1.43758	3.12149e-09	-1.14725	-1.4402	4.10711e-07	-1.32716	-1.43718
134234466	chr9:134234466:C:T	1.73795e-08	-1.90926e-10	-1.22292	1.29339e-08	-1.90926e-10	-1.16591	1.90348e-06	-1.90926e-10	-1.23079
134234645	chr9:134234645:C:T	1.1066e-08	-1.67433	-4.23322e-10	8.57912e-09	-1.57643	-4.23322e-10	1.23623e-06	-1.66241	-4.23322e-10
134234705	chr9:134234705:A:G	3.01849e-09	-1.54888	-1.42457	1.87742e-09	-1.66383	-1.43204	3.4006e-07	-1.5299	-1.42321
134234816	chr9:134234816:C:G	1.5055e-08	-1.90926e-10	-1.3665	1.13515e-08	-1.90926e-10	-1.29642	1.65365e-06	-1.90926e-10	-1.37149
134235086	chr9:134235086:T:C	7.51788e-08	-1.30691	1.54857	6.33797e-08	-1.21553	1.63891	7.70756e-06	-1.31891	1.48663
134235151	chr9:134235151:G:A	1.02258e-08	-1.28686	-0.466441	5.81696e-09	-1.43057	-0.534419	1.05234e-06	-1.34752	-0.47594
134235202	chr9:134235202:G:A	2.30808e-09	-1.81388	-1.42791	1.64293e-09	-1.82551	-1.40377	2.54196e-07	-1.81408	-1.43004
134235304	chr9:134235304:C:A	2.31725e-08	-0.59888	-0.33636	1.26559e-08	-0.895084	-0.292558	2.34111e-06	-0.660665	-0.363184
134235312	chr9:134235312:C:T	2.63857e-09	-1.80437	-1.3036	1.75929e-09	-1.82505	-1.3358	2.87296e-07	-1.82145	-1.30027
134235327	chr9:134235327:TCCTGCTGC:T	1.50111e-08	-1.90926e-10	-1.36942	9.9833e-09	-1.90926e-10	-1.42485	1.67262e-06	-1.90926e-10	-1.36009
134235612	chr9:134235612:G:A	8.61642e-09	-0.490741	-1.4338	5.75351e-09	-0.539863	-1.43609	8.88348e-07	-0.55928	-1.43359
134236051	chr9:134236051:G:C	3.83828e-09	-1.34052	-1.39266	2.6407e-09	-1.45512	-1.2996	4.22382e-07	-1.33771	-1.39861
134236181	chr9:134236181:G:A	2.06334e-08	-1.0513	-4.23322e-10	1.55821e-08	-0.979644	-4.23322e-10	2.24697e-06	-1.06489	-4.23322e-10
134236249	chr9:134236249:C:T	1.99048e-08	-1.90926e-10	-1.08725	1.25804e-08	-1.90926e-10	-1.19363	2.2259e-06	-1.90926e-10	-1.07432
134236667	chr9:134236667:G:A	1.4334e-08	-1.90926e-10	-1.41558	9.81832e-09	-1.90926e-10	-1.44151	1.58615e-06	-1.90926e-10	-1.41316
134236990	chr9:134236990:G:A	1.75356e-08	-1.90926e-10	-1.21397	1.2773e-08	-1.90926e-10	-1.17843	1.93799e-06	-1.90926e-10	-1.21282
134237254	chr9:134237254:T:C	2.6223e-08	-1.90926e-10	-0.811571	2.1818e-08	-1.90926e-10	-0.64303	2.90031e-06	-1.90926e-10	-0.809658
134237297	chr9:134237297:C:T	2.7658e-08	-1.90926e-10	-0.758293	2.31956e-08	-1.90926e-10	-0.581802	3.06146e-06	-1.90926e-10	-0.755584
134237301	chr9:134237301:C:G	2.85527e-08	-1.90926e-10	-0.726456	2.40195e-08	-1.90926e-10	-0.546898	3.15882e-06	-1.90926e-10	-0.724278
134237797	chr9:134237797:G:A	2.49296e-08	-1.90926e-10	-0.862153	2.06439e-08	-1.90926e-10	-0.698345	2.7577e-06	-1.90926e-10	-0.860077
134237840	chr9:134237840:C:T	9.84203e-09	-1.79155	-4.23322e-10	6.94057e-09	-1.78838	-4.23322e-10	1.09052e-06	-1.78782	-4.23322e-10
134238083	chr9:134238083:A:T	1.13905e-08	-0.272697	-1.37273	6.57345e-09	-0.401333	-1.44139	1.57026e-06	-0.062007	-1.36123
134238295	chr9:134238295:C:T	3.15473e-09	-1.54691	-1.3824	2.33864e-09	-1.43864	-1.43755	4.21329e-07	-1.36064	-1.37818
134238531	chr9:134238531:C:T	1.47311e-08	-1.90926e-10	-1.38825	1.00799e-08	-1.90926e-10	-1.41522	1.62315e-06	-1.90926e-10	-1.39011
134238734	chr9:134238734:C:T	7.43051e-09	-1.80225	-0.270363	5.55899e-09	-1.64714	-0.363204	9.1534e-07	-1.71639	-0.246541
134238811	chr9:134238811:G:A	3.77735e-08	-1.90926e-10	-0.4466	3.27561e-08	-1.90926e-10	-0.236675	4.13895e-06	-1.90926e-10	-0.454034
134238870	chr9:134238870:C:T	2.08719e-08	-1.90926e-10	-1.0398	1.66159e-08	-1.90926e-10	-0.915402	2.31077e-06	-1.90926e-10	-1.0369
134239175	chr9:134239175:T:TA	1.69473e-08	-1.90926e-10	-1.2481	1.24196e-08	-1.90926e-10	-1.20648	1.86906e-06	-1.90926e-10	-1.24904
134239305	chr9:134239305:G:C	4.20075e-08	-0.507606	0.167245	1.99306e-08	-0.746676	0.0131685	4.72027e-06	-0.531783	0.209173
134239479	chr9:134239479:G:A	5.49778e-08	0.450041	-0.521319	2.51369e-08	0.410522	-0.911947	7.30936e-06	0.609072	-0.494391
134239535	chr9:134239535:C:T	5.29706e-08	0.449487	-0.557958	2.46252e-08	0.416293	-0.938284	7.06333e-06	0.611499	-0.531059
134239609	chr9:134239609:G:A	3.00844e-08	-0.461302	-0.212898	1.27542e-08	-0.813489	-0.366412	3.03876e-06	-0.582583	-0.180444
134239683	chr9:134239683:G:A	2.63425e-09	-1.82775	-1.28185	2.08267e-09	-1.81201	-1.1801	2.95212e-07	-1.80728	-1.28726
134239710	chr9:134239710:C:T	3.21926e-08	-0.0627118	-0.543759	1.52776e-08	-0.0749096	-0.924468	4.17978e-06	0.0715856	-0.515802
134239733	chr9:134239733:C:T	1.9416e-08	-1.90926e-10	-1.11211	1.44217e-08	-1.90926e-10	-1.05703	2.13864e-06	-1.90926e-10	-1.11431
134239765	chr9:134239765:G:A	2.97931e-09	-1.81933	-1.16719	1.86397e-09	-1.81504	-1.28801	3.33276e-07	-1.81358	-1.15968
134239871	chr9:134239871:C:T	2.8612e-08	-0.821992	0.0976096	1.2739e-08	-1.11137	-0.0697268	3.00966e-06	-0.911224	0.138574
134240124	chr9:134240124:T:C	3.85168e-08	0.744892	-1.17201	1.68628e-08	0.357656	-1.25831	3.99311e-06	0.668209	-1.15811
134240189	chr9:134240189:A:C	4.05586e-08	0.887378	-1.26284	1.70202e-08	0.467833	-1.35919	4.03899e-06	0.775894	-1.25437
134240236	chr9:134240236:A:G	3.78943e-08	-0.366807	-0.0766007	1.61699e-08	-0.710192	-0.23242	3.79395e-06	-0.501236	-0.0398323
134240403	chr9:134240403:C:T	4.64125e-09	-1.74227	-0.800953	4.40081e-09	-1.7659	-0.478076	4.90355e-07	-1.75455	-0.832548
134240548	chr9:134240548:C:T	4.99329e-08	-0.167528	-4.23322e-10	3.80545e-08	-0.0867435	-4.23322e-10	5.28578e-06	-0.209456	-4.23322e-10
134240584	chr9:134240584:C:T	1.41452e-08	-1.90926e-10	-1.42883	1.01184e-08	-1.90926e-10	-1.41141	1.56208e-06	-1.90926e-10	-1.42846
134240650	chr9:134240650:GA:G	2.32694e-08	0.332477	-1.26355	1.03929e-08	-0.0461381	-1.33851	2.38276e-06	0.248689	-1.2549
134240720	chr9:134240720:C:T	1.92109e-08	-1.90926e-10	-1.12273	1.40937e-08	-1.90926e-10	-1.08003	2.12025e-06	-1.90926e-10	-1.12294
134241006	chr9:134241006:T:C	2.01077e-08	0.352862	-1.42997	9.46159e-09	-0.0368653	-1.44166	2.07031e-06	0.280665	-1.42744
134241086	chr9:134241086:T:C	2.154e-08	0.420797	-1.42909	1.0027e-08	0.021414	-1.4419	2.21005e-06	0.344929	-1.42639
134241114	chr9:134241114:C:T	6.7084e-09	-0.787643	-1.38721	4.30106e-09	-0.840512	-1.42639	8.11622e-07	-0.700433	-1.38276
134241222	chr9:134241222:A:G	2.79723e-08	0.549557	-1.29655	1.22694e-08	0.143814	-1.36247	2.83386e-06	0.455899	-1.28874
134241308	chr9:134241308:T:C	2.52205e-08	0.456239	-1.30679	1.11712e-08	0.0577211	-1.37015	2.55483e-06	0.362617	-1.29911
134241576	chr9:134241576:C:T	2.00409e-08	-1.90926e-10	-1.08043	1.48028e-08	-1.90926e-10	-1.03095	2.22073e-06	-1.90926e-10	-1.07664
134241577	chr9:134241577:G:A	3.05825e-08	0.609413	-1.26719	1.336e-08	0.203982	-1.33748	3.07533e-06	0.50727	-1.25833
134241606	chr9:134241606:T:G	2.43262e-08	0.32796	-1.21462	1.08519e-08	-0.0480581	-1.29336	2.46895e-06	0.233669	-1.20435
134241623	chr9:134241623:T:G	3.00295e-08	0.561144	-1.23717	1.30828e-08	0.15758	-1.31204	3.03182e-06	0.462177	-1.22749
134241691	chr9:134241691:C:T	1.59258e-08	-1.90926e-10	-1.31027	1.06316e-08	-1.90926e-10	-1.36193	1.76476e-06	-1.90926e-10	-1.30646
134241730	chr9:134241730:A:G	1.54231e-08	-1.90926e-10	-1.34234	1.11261e-08	-1.90926e-10	-1.31647	1.70402e-06	-1.90926e-10	-1.34148
134241781	chr9:134241781:G:A	2.70096e-08	-0.782016	-4.23322e-10	2.0309e-08	-0.714701	-4.23322e-10	2.92524e-06	-0.801098	-4.23322e-10
134241851	chr9:134241851:G:A	1.54211e-08	-1.90926e-10	-1.34247	1.1124e-08	-1.90926e-10	-1.31666	1.70383e-06	-1.90926e-10	-1.3416
134241882	chr9:134241882:G:T	1.69665e-08	-1.90926e-10	-1.24697	1.14205e-08	-1.90926e-10	-1.29035	1.8764e-06	-1.90926e-10	-1.24512
134241983	chr9:134241983:G:A	1.53593e-08	-1.90926e-10	-1.34649	1.10731e-08	-1.90926e-10	-1.32125	1.69664e-06	-1.90926e-10	-1.34582
134242011	chr9:134242011:G:A	6.94103e-09	-0.744434	-1.39632	4.38611e-09	-0.823782	-1.42354	8.2465e-07	-0.67377	-1.3935
134242072	chr9:134242072:C:T	2.13143e-08	-1.07584	0.0570165	1.1685e-08	-1.31833	0.0508762	2.14463e-06	-1.19369	0.0821834
134242073	chr9:134242073:G:A	3.62614e-08	-1.90926e-10	-0.487453	2.99205e-08	-1.90926e-10	-0.32722	3.95478e-06	-1.90926e-10	-0.499551
134242420	chr9:134242420:G:A	7.12096e-09	-1.78452	-0.330646	4.09409e-09	-1.81834	-0.497881	7.95025e-07	-1.81669	-0.287172
134242703	chr9:134242703:C:A	5.17217e-09	-1.76156	-0.67336	3.10065e-09	-1.80512	-0.78903	5.6361e-07	-1.80302	-0.644846
134242711	chr9:134242711:G:A	4.77232e-09	-1.75636	-0.75901	2.87514e-09	-1.80229	-0.867377	5.18437e-07	-1.79985	-0.731561
134242802	chr9:134242802:G:A	5.35381e-09	-0.995024	-1.40538	4.10745e-09	-0.953392	-1.35957	5.87499e-07	-1.00025	-1.4061
134242885	chr9:134242885:G:A	3.55912e-09	-1.4082	-1.4005	2.45377e-09	-1.4118	-1.41634	4.02643e-07	-1.38497	-1.39921
134242942	chr9:134242942:T:C	4.71206e-09	-1.73081	-0.797277	4.5432e-09	-1.74843	-0.4637	4.95702e-07	-1.74515	-0.831111
134243306	chr9:134243306:T:C	3.11219e-08	-0.640296	-4.23322e-10	2.34012e-08	-0.572976	-4.23322e-10	3.34247e-06	-0.667767	-4.23322e-10
134243404	chr9:134243404:A:G	6.03252e-08	0.443652	-0.42211	5.19542e-08	0.677678	-0.45308	6.92121e-06	0.489942	-0.429828
134243422	chr9:134243422:A:T	1.0136e-08	-1.7178	-0.0443191	8.22378e-09	-1.68173	0.0629959	1.18117e-06	-1.65791	-0.0500585
134243554	chr9:134243554:C:T	1.20582e-08	-0.365373	-1.22309	9.15232e-09	-0.293589	-1.21817	1.28103e-06	-0.396707	-1.2301
134243611	chr9:134243611:C:T	1.12792e-08	-0.595238	-1.06001	8.00889e-09	-0.746791	-0.89842	1.33254e-06	-0.530996	-1.05639
134243874	chr9:134243874:C:T	3.76969e-08	-1.90926e-10	-0.44863	2.44805e-08	-1.90926e-10	-0.527886	4.19852e-06	-1.90926e-10	-0.439743
134243973	chr9:134243973:G:A	1.39582e-08	-1.90926e-10	-1.44214	9.8124e-09	-1.90926e-10	-1.44212	1.54078e-06	-1.90926e-10	-1.44219
134244059	chr9:134244059:C:T	3.51394e-09	-1.76067	-1.0608	2.67422e-09	-1.79242	-0.949687	3.81537e-07	-1.77153	-1.06649
134244122	chr9:134244122:G:A	1.10272e-08	-0.895174	-0.782665	9.7584e-09	-1.11685	-0.330784	1.1699e-06	-0.907691	-0.809866
134244417	chr9:134244417:G:A	3.58619e-08	-1.90926e-10	-0.498533	2.3281e-08	-1.90926e-10	-0.578125	4.01589e-06	-1.90926e-10	-0.484216
134244697	chr9:134244697:A:T	3.79137e-09	-1.69327	-1.05221	2.63898e-09	-1.67122	-1.08415	4.3492e-07	-1.66381	-1.04326
134245399	chr9:134245399:T:C	3.06861e-09	-1.51829	-1.4387	2.22154e-09	-1.50607	-1.42149	3.43242e-07	-1.50473	-1.43906
134245522	chr9:134245522:C:T	1.85509e-08	-1.90926e-10	-1.15769	1.23961e-08	-1.90926e-10	-1.20838	2.05054e-06	-1.90926e-10	-1.15637
134245705	chr9:134245705:G:A	2.16204e-08	-1.90926e-10	-1.00457	1.38793e-08	-1.90926e-10	-1.09536	2.38049e-06	-1.90926e-10	-1.00717
134245782	chr9:134245782:C:T	3.22902e-09	-1.81659	-1.08944	2.3534e-09	-1.80054	-1.06936	3.60009e-07	-1.80984	-1.08626
134245969	chr9:134245969:C:T	1.13116e-08	-1.65238	-4.23322e-10	8.19345e-09	-1.62243	-4.23322e-10	1.29747e-06	-1.61406	-4.23322e-10
134246203	chr9:134246203:C:T	1.43489e-08	-1.90926e-10	-1.41454	9.9377e-09	-1.90926e-10	-1.42943	1.58539e-06	-1.90926e-10	-1.41364
134246332	chr9:134246332:G:A	3.49143e-09	-1.42162	-1.40627	2.52579e-09	-1.47254	-1.32667	3.94335e-07	-1.39581	-1.40922
134246388	chr9:134246388:C:T	1.18032e-08	-1.80667	0.19683	1.71788e-08	-1.79677	0.914683	1.25123e-06	-1.78771	0.137365
134246520	chr9:134246520:C:T	2.64727e-09	-1.80506	-1.29962	1.91418e-09	-1.78633	-1.29015	2.9536e-07	-1.7964	-1.29764
134246568	chr9:134246568:C:A	1.21963e-08	-0.244089	-1.33299	8.2974e-09	-0.207735	-1.40209	1.65431e-06	-0.0452354	-1.32586
134246652	chr9:134246652:T:C	3.26682e-09	-1.46645	-1.42794	2.33381e-09	-1.51658	-1.36168	3.68782e-07	-1.44189	-1.43013
134246776	chr9:134246776:A:G	3.10587e-09	-1.53842	-1.4065	2.30224e-09	-1.58303	-1.30886	3.49567e-07	-1.51495	-1.41058
134246937	chr9:134246937:G:A	3.0486e-09	-1.81184	-1.15169	2.21036e-09	-1.79578	-1.13683	3.4022e-07	-1.80427	-1.14837
134246942	chr9:134246942:G:A	1.66478e-08	-1.90926e-10	-1.26593	1.27686e-08	-1.90926e-10	-1.17878	1.83295e-06	-1.90926e-10	-1.26855
134246989	chr9:134246989:G:A	2.91094e-09	-1.82129	-1.18844	2.09817e-09	-1.8101	-1.1746	3.23993e-07	-1.81634	-1.18517
134246996	chr9:134246996:C:T	1.67024e-08	-1.90926e-10	-1.26265	1.24933e-08	-1.90926e-10	-1.20057	1.8491e-06	-1.90926e-10	-1.25977
134247605	chr9:134247605:G:A	3.4582e-09	-1.79529	-1.04217	2.5437e-09	-1.7733	-1.01885	3.86849e-07	-1.78509	-1.03911
134247620	chr9:134247620:A:G	1.64774e-08	-1.90926e-10	-1.27622	1.34514e-08	-1.90926e-10	-1.12668	1.80146e-06	-1.90926e-10	-1.28588
134247699	chr9:134247699:C:T	3.39923e-09	-1.7931	-1.06156	2.49968e-09	-1.77061	-1.039	3.80288e-07	-1.78271	-1.05859
134247748	chr9:134247748:A:C	2.87947e-09	-1.76025	-1.26035	2.01088e-09	-1.77955	-1.24764	3.16192e-07	-1.76964	-1.25624
134248005	chr9:134248005:G:A	3.13167e-09	-1.80575	-1.13089	2.28746e-09	-1.78718	-1.11114	3.49528e-07	-1.79717	-1.12848
134248160	chr9:134248160:T:C	2.84809e-09	-1.81398	-1.21758	2.0408e-09	-1.79852	-1.2139	3.17258e-07	-1.80664	-1.21588
134248482	chr9:134248482:A:G	4.9295e-09	-1.52531	-0.95766	4.27353e-09	-1.56924	-0.704086	5.49858e-07	-1.50054	-0.972032
134248933	chr9:134248933:G:A	3.12119e-09	-1.80025	-1.13975	2.29404e-09	-1.77954	-1.11591	3.48395e-07	-1.79071	-1.13819
134248951	chr9:134248951:G:A	9.92211e-09	-0.367721	-1.41572	7.60094e-09	-0.333148	-1.36434	1.32837e-06	-0.17085	-1.41968
134249151	chr9:134249151:C:T	4.32102e-08	-1.90926e-10	-0.312131	2.67634e-08	-1.90926e-10	-0.43873	4.78999e-06	-1.90926e-10	-0.307947
134249190	chr9:134249190:A:G	2.98097e-09	-1.80355	-1.18241	2.12744e-09	-1.78457	-1.18628	3.32335e-07	-1.79417	-1.18191
134249423	chr9:134249423:T:C	1.25617e-08	-0.204538	-1.34302	9.06084e-09	-0.115645	-1.40616	1.73275e-06	0.0108357	-1.3356
134249474	chr9:134249474:C:T	5.48887e-09	-1.81773	-0.557752	3.12569e-09	-1.82775	-0.758362	6.18068e-07	-1.82538	-0.530251
134249564	chr9:134249564:C:T	2.36807e-08	-1.90926e-10	-0.913547	1.47211e-08	-1.90926e-10	-1.03648	2.66789e-06	-1.90926e-10	-0.893188
134250003	chr9:134250003:C:T	4.07036e-08	-1.90926e-10	-0.371892	3.0685e-08	-1.90926e-10	-0.301991	4.4709e-06	-1.90926e-10	-0.376885
134250140	chr9:134250140:A:G	2.70267e-09	-1.70025	-1.38372	1.85194e-09	-1.72452	-1.38501	2.95356e-07	-1.71201	-1.38204
134250249	chr9:134250249:A:G	2.78074e-08	-1.90926e-10	-0.752906	2.97437e-08	-1.90926e-10	-0.333145	3.05244e-06	-1.90926e-10	-0.758536
134250507	chr9:134250507:T:C	2.39403e-09	-1.7906	-1.41463	1.81754e-09	-1.80799	-1.32029	2.64496e-07	-1.78592	-1.41849
134250874	chr9:134250874:A:G	2.41975e-09	-1.78684	-1.40771	1.84736e-09	-1.8054	-1.3066	2.67098e-07	-1.7826	-1.41201
134251576	chr9:134251576:C:T	9.91591e-09	-1.78407	-4.23322e-10	6.96708e-09	-1.78457	-4.23322e-10	1.11326e-06	-1.76718	-4.23322e-10
134251838	chr9:134251838:G:A	1.85768e-08	-1.90926e-10	-1.15629	1.35861e-08	-1.90926e-10	-1.11671	2.03714e-06	-1.90926e-10	-1.16293
134252003	chr9:134252003:C:T	2.20784e-08	-1.90926e-10	-0.983606	1.68107e-08	-1.90926e-10	-0.903749	2.45423e-06	-1.90926e-10	-0.976662
134252238	chr9:134252238:T:C	3.60953e-09	-1.43587	-1.35876	2.71626e-09	-1.43397	-1.29253	4.12028e-07	-1.3993	-1.36184
134252382	chr9:134252382:C:T	1.9616e-08	-1.90926e-10	-1.10186	1.28822e-08	-1.90926e-10	-1.16991	2.1586e-06	-1.90926e-10	-1.10502
134252418	chr9:134252418:G:A	1.67645e-08	-1.90926e-10	-1.25895	1.2298e-08	-1.90926e-10	-1.21633	1.83699e-06	-1.90926e-10	-1.26635
134252657	chr9:134252657:G:A	2.45609e-08	-1.90926e-10	-0.877053	1.89425e-08	-1.90926e-10	-0.784354	2.71863e-06	-1.90926e-10	-0.874348
134253205	chr9:134253205:C:T	1.88918e-08	-1.90926e-10	-1.13948	1.39961e-08	-1.90926e-10	-1.08699	2.06888e-06	-1.90926e-10	-1.14747
134253343	chr9:134253343:C:T	1.21911e-07	-1.90926e-10	0.725086	7.25372e-08	-1.90926e-10	0.558337	1.31197e-05	-1.90926e-10	0.699636
134253345	chr9:134253345:A:G	1.46355e-08	-1.11937	-0.275391	1.13495e-08	-0.919044	-0.377545	1.83386e-06	-0.992355	-0.275696
134253391	chr9:134253391:G:A	2.49441e-09	-1.79656	-1.3676	2.12023e-09	-1.73796	-1.23628	2.7732e-07	-1.78519	-1.37187
134253810	chr9:134253810:G:A	1.04733e-08	-1.60321	-0.126164	7.1725e-09	-1.48765	-0.267855	1.27035e-06	-1.53492	-0.100262
134254006	chr9:134254006:A:T	5.31725e-09	-1.07265	-1.33461	3.46935e-09	-1.07411	-1.40768	6.69e-07	-0.955564	-1.32088
134254770	chr9:134254770:G:A	2.44656e-08	-1.90926e-10	-0.880938	1.81415e-08	-1.90926e-10	-0.827564	2.69772e-06	-1.90926e-10	-0.882068
134254782	chr9:134254782:G:T	2.29895e-08	-1.90926e-10	-0.94317	1.50166e-08	-1.90926e-10	-1.01661	2.50944e-06	-1.90926e-10	-0.954417
134254847	chr9:134254847:G:A	1.55284e-08	-1.90926e-10	-1.33554	1.11286e-08	-1.90926e-10	-1.31624	1.70665e-06	-1.90926e-10	-1.33994
134255038	chr9:134255038:C:T	3.10735e-09	-1.58749	-1.35695	2.31299e-09	-1.58123	-1.30599	3.49165e-07	-1.56847	-1.35822
134255060	chr9:134255060:A:G	3.08729e-09	-1.68859	-1.26233	2.06681e-09	-1.76891	-1.23085	3.32842e-07	-1.70657	-1.26799
134255114	chr9:134255114:A:G	9.56357e-09	-1.82025	-4.23322e-10	6.80056e-09	-1.80876	-4.23322e-10	1.06006e-06	-1.81615	-4.23322e-10
134255207	chr9:134255207:AG:A	3.37628e-09	-1.61524	-1.24619	2.53277e-09	-1.68842	-1.10803	3.62145e-07	-1.64148	-1.24871
134255235	chr9:134255235:T:C	4.71085e-09	-1.77702	-0.751316	3.67279e-09	-1.77941	-0.645398	5.18136e-07	-1.77178	-0.760218
134255289	chr9:134255289:T:TG	1.61246e-08	-1.90926e-10	-1.29786	1.27228e-08	-1.90926e-10	-1.18237	1.77352e-06	-1.90926e-10	-1.30151
134255634	chr9:134255634:T:C	2.67645e-08	0.228359	-1.01949	1.97263e-08	0.320604	-1.06442	2.77245e-06	0.147556	-1.0023
134255651	chr9:134255651:G:A	1.40364e-08	-1.90926e-10	-1.43656	9.8181e-09	-1.90926e-10	-1.44154	1.54928e-06	-1.90926e-10	-1.43668
134255679	chr9:134255679:C:T	1.76571e-08	-1.90926e-10	-1.20707	1.29034e-08	-1.90926e-10	-1.16827	1.96835e-06	-1.90926e-10	-1.19728
134255699	chr9:134255699:T:G	1.64095e-08	-1.90926e-10	-1.28035	1.11778e-08	-1.90926e-10	-1.31184	1.81922e-06	-1.90926e-10	-1.27607
134255818	chr9:134255818:C:T	1.50873e-08	-1.90926e-10	-1.36435	1.05143e-08	-1.90926e-10	-1.37303	1.66239e-06	-1.90926e-10	-1.36622
134256234	chr9:134256234:G:A	1.21824e-08	-0.391071	-1.18715	8.39427e-09	-0.467901	-1.13031	1.45735e-06	-0.299471	-1.19838
134256240	chr9:134256240:G:A	1.54833e-08	-1.90926e-10	-1.33845	1.11266e-08	-1.90926e-10	-1.31643	1.70476e-06	-1.90926e-10	-1.34105
134257075	chr9:134257075:G:A	1.15875e-08	-1.62828	-4.23322e-10	8.51699e-09	-1.5837	-4.23322e-10	1.31552e-06	-1.60024	-4.23322e-10
134257387	chr9:134257387:C:T	1.27076e-08	-1.53601	-4.23322e-10	9.0456e-09	-1.52349	-4.23322e-10	1.44579e-06	-1.50582	-4.23322e-10
134257408	chr9:134257408:C:T	5.19481e-08	-1.69952	1.57156	4.50365e-08	-1.59395	1.67566	5.70728e-06	-1.66084	1.52811
134257562	chr9:134257562:G:A	2.62803e-08	-0.809387	-4.23322e-10	1.89131e-08	-0.785911	-4.23322e-10	3.24259e-06	-0.698103	-4.23322e-10
134258355	chr9:134258355:G:A	9.98286e-08	-1.90926e-10	0.525246	7.11527e-08	-1.90926e-10	0.539065	1.07005e-05	-1.90926e-10	0.495812
134258358	chr9:134258358:T:A	2.76183e-09	-1.64727	-1.41504	2.09224e-09	-1.55102	-1.43651	3.19959e-07	-1.60299	-1.41105
134258854	chr9:134258854:G:A	2.65418e-08	-0.799485	-4.23322e-10	2.29411e-08	-0.592832	-4.23322e-10	3.04372e-06	-0.761394	-4.23322e-10
134259037	chr9:134259037:T:G	1.00516e-08	-1.77048	-4.23322e-10	7.04177e-09	-1.7739	-4.23322e-10	1.10313e-06	-1.77633	-4.23322e-10
134259204	chr9:134259204:T:C	8.94833e-09	-1.55065	-0.336087	8.13013e-09	-1.4529	-0.177284	1.00906e-06	-1.49844	-0.367017
134260047	chr9:134260047:AC:A	2.1077e-08	-0.0817433	-0.948282	1.16212e-08	-0.243258	-1.02967	1.98853e-06	-0.231567	-0.955512
134260080	chr9:134260080:G:A	1.48223e-07	-1.90926e-10	0.920512	1.08646e-07	-1.90926e-10	0.962329	1.57754e-05	-1.90926e-10	0.883977
134260202	chr9:134260202:C:T	2.60207e-09	-1.82465	-1.29725	2.00077e-09	-1.80502	-1.22721	2.86523e-07	-1.82608	-1.29833
134260217	chr9:134260217:T:C	1.56925e-08	-1.90926e-10	-1.32502	1.07253e-08	-1.90926e-10	-1.35315	1.74167e-06	-1.90926e-10	-1.31963
134260418	chr9:134260418:G:A	1.45292e-08	-1.90926e-10	-1.40204	1.03271e-08	-1.90926e-10	-1.39099	1.60307e-06	-1.90926e-10	-1.40256
134261195	chr9:134261195:A:G	6.1065e-09	-0.831217	-1.43764	3.91903e-09	-0.938442	-1.42148	6.39777e-07	-0.881719	-1.43939
134261210	chr9:134261210:G:C	4.20667e-08	-1.90926e-10	-0.338952	3.69158e-08	-1.90926e-10	-0.117123	4.56314e-06	-1.90926e-10	-0.356466
134261465	chr9:134261465:C:T	3.05721e-09	-1.76222	-1.19848	2.84009e-09	-1.71553	-0.966399	3.30627e-07	-1.77794	-1.2033
134261528	chr9:134261528:T:C	3.61696e-09	-1.76481	-1.02776	3.57123e-09	-1.69914	-0.753714	3.93901e-07	-1.77287	-1.03326
134261600	chr9:134261600:G:T	3.93031e-09	-1.7756	-0.933886	3.9405e-09	-1.71434	-0.640115	4.28096e-07	-1.78255	-0.940328
134261607	chr9:134261607:G:A	2.36757e-08	-1.90926e-10	-0.91376	1.5914e-08	-1.90926e-10	-0.958565	2.61134e-06	-1.90926e-10	-0.914611
134261700	chr9:134261700:C:T	3.58471e-09	-1.81437	-0.98716	3.53707e-09	-1.77701	-0.685451	3.91061e-07	-1.81805	-0.995313
134261718	chr9:134261718:A:G	5.69128e-09	-0.908353	-1.43092	3.67817e-09	-1.01574	-1.40761	5.98682e-07	-0.954108	-1.43339
134261904	chr9:134261904:GA:G	5.70094e-09	-1.15263	-1.18495	3.74677e-09	-1.26939	-1.13548	6.23122e-07	-1.15784	-1.18965
134261919	chr9:134261919:G:A	1.39654e-08	-1.90926e-10	-1.44162	9.84232e-09	-1.90926e-10	-1.43907	1.54174e-06	-1.90926e-10	-1.44156
134262028	chr9:134262028:A:G	2.32476e-08	-1.90926e-10	-0.932005	1.56259e-08	-1.90926e-10	-0.976831	2.56585e-06	-1.90926e-10	-0.932188
134262036	chr9:134262036:A:G	7.46102e-09	-0.654423	-1.41409	4.76564e-09	-0.751911	-1.41242	8.44268e-07	-0.631899	-1.41186
134262157	chr9:134262157:C:T	1.43182e-08	-1.90926e-10	-1.41667	1.01679e-08	-1.90926e-10	-1.40653	1.5772e-06	-1.90926e-10	-1.41883
134262345	chr9:134262345:G:T	2.28829e-08	-1.90926e-10	-0.94782	1.66988e-08	-1.90926e-10	-0.910428	2.48058e-06	-1.90926e-10	-0.965983
134263168	chr9:134263168:C:A	3.39312e-09	-1.77687	-1.07959	2.86262e-09	-1.75237	-0.92166	3.75524e-07	-1.77332	-1.08059
134263313	chr9:134263313:GGTCTGT:G	2.27354e-08	-1.90926e-10	-0.954285	1.56951e-08	-1.90926e-10	-0.972414	2.51715e-06	-1.90926e-10	-0.95135
134263434	chr9:134263434:G:A	3.43171e-09	-1.7536	-1.09155	3.12924e-09	-1.76806	-0.816917	3.76642e-07	-1.73894	-1.112
134263656	chr9:134263656:C:T	1.40719e-08	-1.90926e-10	-1.43403	9.95771e-09	-1.90926e-10	-1.42742	1.55331e-06	-1.90926e-10	-1.43409
134263690	chr9:134263690:G:A	4.0394e-09	-1.24482	-1.43729	2.44694e-09	-1.39706	-1.43387	4.43098e-07	-1.25196	-1.43648
134263730	chr9:134263730:C:T	9.82435e-09	-1.79334	-4.23322e-10	7.02387e-09	-1.77645	-4.23322e-10	1.0965e-06	-1.78235	-4.23322e-10
134263780	chr9:134263780:G:A	2.41459e-08	-1.90926e-10	-0.894091	1.57759e-08	-1.90926e-10	-0.967281	2.67409e-06	-1.90926e-10	-0.890866
134264099	chr9:134264099:G:A	1.74865e-08	-1.58227	0.365491	2.12151e-08	-1.71689	1.04584	1.89794e-06	-1.58133	0.347618
134264534	chr9:134264534:C:T	9.49463e-09	-1.82748	-4.23322e-10	6.73649e-09	-1.81823	-4.23322e-10	1.04761e-06	-1.82797	-4.23322e-10
134264536	chr9:134264536:C:T	2.85754e-08	-1.90926e-10	-0.725662	1.96774e-08	-1.90926e-10	-0.74629	3.15139e-06	-1.90926e-10	-0.726631
134264715	chr9:134264715:C:T	2.10363e-08	-1.90926e-10	-1.03196	1.43889e-08	-1.90926e-10	-1.0593	2.32862e-06	-1.90926e-10	-1.0292
134264830	chr9:134264830:G:A	5.10246e-09	-1.71706	-0.731427	4.14113e-09	-1.72084	-0.583952	5.87701e-07	-1.69384	-0.712169
134264849	chr9:134264849:C:T	1.61471e-08	-1.90926e-10	-1.29647	1.08632e-08	-1.90926e-10	-1.34038	1.79829e-06	-1.90926e-10	-1.28764
134264854	chr9:134264854:A:G	1.64682e-08	-1.90926e-10	-1.27678	1.10398e-08	-1.90926e-10	-1.32425	1.83536e-06	-1.90926e-10	-1.26724
134264897	chr9:134264897:G:A	1.56363e-08	-1.90926e-10	-1.32861	1.05641e-08	-1.90926e-10	-1.3683	1.73597e-06	-1.90926e-10	-1.32291
134265067	chr9:134265067:C:T	5.17465e-08	-1.90926e-10	-0.131852	3.67963e-08	-1.90926e-10	-0.120366	5.54137e-06	-1.90926e-10	-0.162233
134265107	chr9:134265107:G:A	1.14105e-07	-1.90926e-10	0.658915	8.61499e-08	-1.90926e-10	0.730326	1.23273e-05	-1.90926e-10	0.637336
134265563	chr9:134265563:C:T	1.93358e-08	-1.90926e-10	-1.11625	1.3564e-08	-1.90926e-10	-1.11835	2.11484e-06	-1.90926e-10	-1.12549
134265681	chr9:134265681:T:G	1.94344e-07	-1.90926e-10	1.19142	1.47224e-07	-1.90926e-10	1.26619	2.09556e-05	-1.90926e-10	1.16793
134265706	chr9:134265706:G:A	3.8404e-08	-1.90926e-10	-0.430046	2.62046e-08	-1.90926e-10	-0.459828	4.21398e-06	-1.90926e-10	-0.436069
134265921	chr9:134265921:T:C	7.13402e-08	-1.90926e-10	0.189252	5.40376e-08	-1.90926e-10	0.263917	7.68364e-06	-1.90926e-10	0.164618
134266046	chr9:134266046:T:C	6.94911e-08	-1.90926e-10	0.16299	5.25278e-08	-1.90926e-10	0.235578	7.48546e-06	-1.90926e-10	0.138486
134266206	chr9:134266206:C:T	7.10681e-08	-1.90926e-10	0.18543	5.35608e-08	-1.90926e-10	0.255055	7.66144e-06	-1.90926e-10	0.161724
134266214	chr9:134266214:A:G	4.79071e-08	-1.90926e-10	-0.208944	3.57256e-08	-1.90926e-10	-0.149896	5.17807e-06	-1.90926e-10	-0.230044
134266256	chr9:134266256:C:T	7.41263e-08	-1.90926e-10	0.227563	5.6073e-08	-1.90926e-10	0.300891	7.99528e-06	-1.90926e-10	0.204375
134266575	chr9:134266575:T:C	1.76541e-08	-1.90926e-10	-1.20724	1.16982e-08	-1.90926e-10	-1.26633	1.95478e-06	-1.90926e-10	-1.2042
134266579	chr9:134266579:C:T	8.04333e-08	-1.90926e-10	0.309221	6.09576e-08	-1.90926e-10	0.384415	8.66464e-06	-1.90926e-10	0.284774
134266791	chr9:134266791:G:A	2.28996e-08	-1.90926e-10	-0.947088	1.4746e-08	-1.90926e-10	-1.03479	2.53446e-06	-1.90926e-10	-0.944496
134267258	chr9:134267258:T:A	7.91073e-09	-1.4287	-0.581291	5.76298e-09	-1.5453	-0.429007	8.85597e-07	-1.41264	-0.583334
134267308	chr9:134267308:A:G	3.02089e-09	-1.57935	-1.39331	2.01958e-09	-1.66411	-1.35876	3.37462e-07	-1.56811	-1.39267
134267510	chr9:134267510:G:A	6.82472e-09	-1.41097	-0.74669	4.90596e-09	-1.53075	-0.604568	7.63543e-07	-1.39372	-0.750545
134267514	chr9:134267514:T:C	3.09865e-09	-1.58222	-1.36502	2.08792e-09	-1.66748	-1.32212	3.4669e-07	-1.56997	-1.36383
134267525	chr9:134267525:A:G	6.92866e-09	-1.44958	-0.692966	5.0365e-09	-1.56236	-0.546695	7.76833e-07	-1.43255	-0.694459
134267545	chr9:134267545:C:T	2.07209e-07	-1.90926e-10	1.25552	1.57348e-07	-1.90926e-10	1.3327	2.23546e-05	-1.90926e-10	1.23256
134267643	chr9:134267643:C:CCA	2.89167e-09	-1.78872	-1.22765	2.16956e-09	-1.7658	-1.18544	3.23318e-07	-1.77713	-1.22646
134267750	chr9:134267750:A:G	7.34642e-09	-1.47965	-0.604349	5.40587e-09	-1.588	-0.450277	8.22281e-07	-1.4642	-0.605947
134268366	chr9:134268366:C:T	2.13933e-07	-1.90926e-10	1.28745	1.62838e-07	-1.90926e-10	1.36699	2.30773e-05	-1.90926e-10	1.26437
134268828	chr9:134268828:A:G	1.11234e-07	-1.90926e-10	0.633426	7.88915e-08	-1.90926e-10	0.64231	1.18941e-05	-1.90926e-10	0.601569
134268964	chr9:134268964:A:G	4.66797e-09	-1.82778	-0.709705	3.66249e-09	-1.8245	-0.603116	5.16405e-07	-1.82726	-0.708079
134269276	chr9:134269276:T:C	1.12644e-08	-1.80872	0.152152	1.18744e-08	-1.82257	0.571194	1.23961e-06	-1.79948	0.139806
134269771	chr9:134269771:C:T	5.07437e-08	-1.90926e-10	-0.151421	3.29638e-08	-1.90926e-10	-0.230353	5.54921e-06	-1.90926e-10	-0.160821
134269885	chr9:134269885:T:C	3.52573e-09	-1.79716	-1.02096	2.52819e-09	-1.78265	-1.01561	4.01214e-07	-1.76502	-1.02271
134269886	chr9:134269886:T:C	3.51567e-09	-1.79667	-1.02431	2.52102e-09	-1.78205	-1.01905	4.00162e-07	-1.76432	-1.02604
134270150	chr9:134270150:C:T	4.93804e-09	-1.79678	-0.684455	4.81846e-09	-1.82556	-0.327749	5.41967e-07	-1.7917	-0.69533
134270325	chr9:134270325:A:G	9.59383e-09	-1.81709	-4.23322e-10	6.78186e-09	-1.81151	-4.23322e-10	1.05927e-06	-1.8169	-4.23322e-10
134270390	chr9:134270390:C:T	3.40127e-09	-1.7868	-1.06726	2.99702e-09	-1.72147	-0.906681	3.72883e-07	-1.7858	-1.07516
134270417	chr9:134270417:G:A	4.64051e-07	-1.90926e-10	2.06179	3.76106e-07	-1.90926e-10	2.20411	4.78006e-05	-1.90926e-10	1.99256
134270482	chr9:134270482:A:C	4.67512e-08	-1.71661	1.48324	6.74687e-08	-1.78733	2.27323	5.03675e-06	-1.70695	1.44923
134270498	chr9:134270498:G:A	1.02363e-07	-1.90926e-10	0.550315	8.2246e-08	-1.90926e-10	0.683951	1.09983e-05	-1.90926e-10	0.523268
134270549	chr9:134270549:A:G	4.07182e-09	-1.80415	-0.869966	3.39979e-09	-1.82669	-0.675362	4.50305e-07	-1.80313	-0.869179
134270624	chr9:134270624:T:C	1.48626e-08	-1.90926e-10	-1.37936	1.01579e-08	-1.90926e-10	-1.40751	1.63985e-06	-1.90926e-10	-1.37987
134271143	chr9:134271143:C:G	1.80199e-07	-1.90926e-10	1.11585	1.52282e-07	-1.90926e-10	1.29997	1.89681e-05	-1.90926e-10	1.06829
134271409	chr9:134271409:C:T	3.09476e-09	-1.79223	-1.15627	2.66463e-09	-1.73329	-1.01241	3.3935e-07	-1.79268	-1.16252
134271524	chr9:134271524:G:T	1.50805e-08	-1.90926e-10	-1.36481	1.0428e-08	-1.90926e-10	-1.38127	1.66133e-06	-1.90926e-10	-1.36685
134271655	chr9:134271655:C:T	3.03646e-08	-1.90926e-10	-0.664931	2.0695e-08	-1.90926e-10	-0.695872	3.37513e-06	-1.90926e-10	-0.658041
134271772	chr9:134271772:T:C	5.29975e-07	-1.90926e-10	2.19462	4.61862e-07	-1.90926e-10	2.4095	5.50763e-05	-1.90926e-10	2.13424
134271816	chr9:134271816:G:A	3.08131e-09	-1.76908	-1.18377	2.66231e-09	-1.69933	-1.04724	3.37386e-07	-1.77076	-1.19024
134271930	chr9:134271930:G:A	5.66863e-09	-1.80983	-0.533428	4.84873e-09	-1.82768	-0.31937	6.22949e-07	-1.80905	-0.538714
134272008	chr9:134272008:G:A	1.46199e-08	-1.90926e-10	-1.39582	1.01494e-08	-1.90926e-10	-1.40835	1.61159e-06	-1.90926e-10	-1.39726
134272060	chr9:134272060:C:T	1.05252e-07	-1.76294	2.34109	1.61195e-07	-1.81227	3.16913	1.11731e-05	-1.75615	2.29518
134272078	chr9:134272078:G:A	1.15972e-07	-1.74854	2.42368	1.75234e-07	-1.80496	3.24533	1.23028e-05	-1.74145	2.3768
134272303	chr9:134272303:T:C	2.94743e-09	-1.78712	-1.21016	2.00448e-09	-1.81466	-1.21572	3.21113e-07	-1.80803	-1.20241
134272350	chr9:134272350:C:T	4.13755e-08	-1.90926e-10	-0.35552	3.23404e-08	-1.90926e-10	-0.249448	4.43763e-06	-1.90926e-10	-0.384354
134272568	chr9:134272568:T:C	2.50404e-08	-1.90926e-10	-0.857718	1.99211e-08	-1.90926e-10	-0.733984	2.74173e-06	-1.90926e-10	-0.865888
134272791	chr9:134272791:C:T	1.18167e-07	-1.90926e-10	0.693893	8.73417e-08	-1.90926e-10	0.744064	1.27327e-05	-1.90926e-10	0.669698
134272828	chr9:134272828:C:T	3.81332e-08	-1.90926e-10	-0.437122	2.51756e-08	-1.90926e-10	-0.499889	4.22696e-06	-1.90926e-10	-0.432993
134273014	chr9:134273014:A:T	3.70149e-09	-1.7166	-1.05287	2.39502e-09	-1.76244	-1.08993	3.97978e-07	-1.73552	-1.06031
134273108	chr9:134273108:C:T	2.52527e-08	-1.90926e-10	-0.849277	1.62885e-08	-1.90926e-10	-0.935307	2.78407e-06	-1.90926e-10	-0.850562
134273343	chr9:134273343:C:T	2.25665e-09	-1.8223	-1.44203	1.57874e-09	-1.82731	-1.44182	2.47728e-07	-1.82769	-1.44221
134273503	chr9:134273503:G:A	3.39932e-07	-1.49378	3.24431	4.90932e-07	-1.61233	4.08288	3.7268e-05	-1.44336	3.18702
134273518	chr9:134273518:A:G	4.43562e-08	-1.90926e-10	-0.285955	2.73396e-08	-1.90926e-10	-0.417427	4.86861e-06	-1.90926e-10	-0.291668
134273953	chr9:134273953:A:G	1.76019e-08	-1.90926e-10	-1.2102	1.21914e-08	-1.90926e-10	-1.22503	1.9544e-06	-1.90926e-10	-1.20439
134274102	chr9:134274102:A:G	1.87188e-08	-1.90926e-10	-1.14868	1.45104e-08	-1.90926e-10	-1.0509	2.08042e-06	-1.90926e-10	-1.1419
134274182	chr9:134274182:A:G	6.39187e-09	-1.14795	-1.07523	7.0092e-09	-0.784165	-0.994375	8.33893e-07	-0.986208	-1.06992
134274318	chr9:134274318:T:C	2.3243e-09	-1.80621	-1.42858	1.76233e-09	-1.75118	-1.40795	2.66743e-07	-1.76738	-1.42857
134274424	chr9:134274424:T:C	1.39336e-08	-1.37603	-0.0678775	1.06024e-08	-1.37242	0.00773734	1.47498e-06	-1.4032	-0.0826293
134274507	chr9:134274507:G:A	7.80784e-08	-1.90926e-10	0.279506	6.31321e-08	-1.90926e-10	0.419465	8.59095e-06	-1.90926e-10	0.276234
134274871	chr9:134274871:G:A	1.48902e-08	-1.90926e-10	-1.37751	1.02651e-08	-1.90926e-10	-1.39701	1.64173e-06	-1.90926e-10	-1.37873
134275044	chr9:134275044:T:C	1.2457e-07	-1.90926e-10	0.746662	1.00004e-07	-1.90926e-10	0.879444	1.37487e-05	-1.90926e-10	0.746465
134275112	chr9:134275112:C:T	9.65878e-08	-1.90926e-10	0.492244	7.78669e-08	-1.90926e-10	0.629237	1.06313e-05	-1.90926e-10	0.489331
134275201	chr9:134275201:A:G	3.95304e-08	-1.90926e-10	-0.401139	3.41169e-08	-1.90926e-10	-0.195971	4.20697e-06	-1.90926e-10	-0.437733
134275378	chr9:134275378:G:A	1.82858e-08	-1.90926e-10	-1.17208	1.21271e-08	-1.90926e-10	-1.23032	2.02678e-06	-1.90926e-10	-1.16803
134275379	chr9:134275379:GGAGGAGAGAAC:G	8.72142e-08	-1.90926e-10	0.390159	7.02461e-08	-1.90926e-10	0.526241	9.59763e-06	-1.90926e-10	0.38704
134275391	chr9:134275391:TCCTACCCTG:T	9.02879e-08	-1.90926e-10	0.424795	7.31882e-08	-1.90926e-10	0.56727	9.93077e-06	-1.90926e-10	0.421162
134275600	chr9:134275600:T:C	3.32086e-08	-0.121026	-0.454373	2.71155e-08	-0.336702	-0.0889555	3.33633e-06	-0.189231	-0.480372
134276052	chr9:134276052:T:C	1.85598e-08	-1.90926e-10	-1.15721	1.42178e-08	-1.90926e-10	-1.07127	2.05228e-06	-1.90926e-10	-1.15552
134276411	chr9:134276411:C:T	1.43607e-08	-1.90926e-10	-1.41371	9.96863e-09	-1.90926e-10	-1.42632	1.58792e-06	-1.90926e-10	-1.41205
134276466	chr9:134276466:A:C	1.39925e-08	-1.90926e-10	-1.43969	9.82801e-09	-1.90926e-10	-1.44053	1.54593e-06	-1.90926e-10	-1.43885
134276482	chr9:134276482:C:T	1.1624e-07	-1.90926e-10	0.677446	1.05345e-07	-1.90926e-10	0.931477	1.27369e-05	-1.90926e-10	0.67003
134276493	chr9:134276493:TGCCGGCCCCA:T	3.18231e-09	-1.72182	-1.19878	2.12781e-09	-1.67154	-1.29913	3.66166e-07	-1.68763	-1.19151
134277018	chr9:134277018:G:T	1.49011e-08	-1.90926e-10	-1.37677	1.07923e-08	-1.90926e-10	-1.34693	1.63434e-06	-1.90926e-10	-1.38324
134277110	chr9:134277110:C:T	1.39994e-08	-1.90926e-10	-1.43919	9.8922e-09	-1.90926e-10	-1.43402	1.5453e-06	-1.90926e-10	-1.43926
134277347	chr9:134277347:G:T	1.58838e-08	-1.90926e-10	-1.31291	1.18216e-08	-1.90926e-10	-1.25584	1.74443e-06	-1.90926e-10	-1.31805
134277646	chr9:134277646:G:T	5.6091e-09	-1.47167	-0.882145	4.76924e-09	-1.41349	-0.750083	6.72467e-07	-1.38306	-0.88822
134277662	chr9:134277662:T:C	5.38389e-07	-1.90926e-10	2.21037	4.99342e-07	-1.90926e-10	2.48753	5.89251e-05	-1.90926e-10	2.20179
134277874	chr9:134277874:C:T	3.9812e-08	-0.755506	0.361466	2.86745e-08	-0.88065	0.510893	4.10993e-06	-0.812905	0.351834
134277967	chr9:134277967:G:A	1.49042e-08	-1.37657	-4.23322e-10	9.59674e-09	-1.46434	-4.23322e-10	1.59058e-06	-1.41038	-4.23322e-10
134278386	chr9:134278386:C:T	1.53105e-08	-1.90926e-10	-1.34967	1.04443e-08	-1.90926e-10	-1.37971	1.69405e-06	-1.90926e-10	-1.34735
134278568	chr9:134278568:A:G	2.47559e-09	-1.80901	-1.36272	1.60368e-09	-1.82358	-1.42988	2.70999e-07	-1.82593	-1.35419
134278673	chr9:134278673:C:T	3.06465e-09	-1.64028	-1.318	1.90659e-09	-1.71259	-1.36786	3.17979e-07	-1.70809	-1.31215
134278718	chr9:134278718:C:T	8.22477e-09	-0.862247	-1.10881	7.31352e-09	-0.770929	-0.96511	1.0264e-06	-0.729616	-1.1188
134279142	chr9:134279142:C:T	4.93446e-09	-1.11679	-1.36518	4.05081e-09	-1.04767	-1.27918	6.12748e-07	-0.99392	-1.37036
134279503	chr9:134279503:G:C	1.54856e-08	-1.90926e-10	-1.3383	1.04072e-08	-1.90926e-10	-1.38327	1.7208e-06	-1.90926e-10	-1.33168
134279531	chr9:134279531:A:ACT	6.18249e-09	-1.0548	-1.20169	5.51491e-09	-0.949355	-1.06895	7.82571e-07	-0.904391	-1.21526
134279655	chr9:134279655:A:G	5.29455e-09	-1.1863	-1.22523	4.52985e-09	-1.12028	-1.0948	6.48228e-07	-1.0713	-1.23669
134279730	chr9:134279730:T:C	2.73331e-09	-1.7912	-1.28149	1.70861e-09	-1.81486	-1.37522	2.96065e-07	-1.81667	-1.27498
134279872	chr9:134279872:G:A	4.06351e-09	-1.67559	-1.00057	3.3025e-09	-1.64929	-0.881796	4.64758e-07	-1.631	-1.00972
134279920	chr9:134279920:T:C	2.68588e-09	-1.65312	-1.43709	1.7688e-09	-1.71691	-1.43855	2.78832e-07	-1.71627	-1.43535
134280190	chr9:134280190:C:T	1.6791e-08	-1.90926e-10	-1.25737	1.12764e-08	-1.90926e-10	-1.30306	1.87454e-06	-1.90926e-10	-1.24611
134280251	chr9:134280251:C:T	1.49951e-08	-1.90926e-10	-1.37049	1.02634e-08	-1.90926e-10	-1.39718	1.66695e-06	-1.90926e-10	-1.36348
134280539	chr9:134280539:G:A	1.4616e-08	-1.90926e-10	-1.39609	1.01448e-08	-1.90926e-10	-1.4088	1.6213e-06	-1.90926e-10	-1.39125
134280554	chr9:134280554:C:T	1.73943e-08	-1.90926e-10	-1.22206	1.26143e-08	-1.90926e-10	-1.19093	1.90763e-06	-1.90926e-10	-1.22861
134280878	chr9:134280878:GC:G	1.40232e-08	-1.90926e-10	-1.4375	9.82548e-09	-1.90926e-10	-1.44078	1.54787e-06	-1.90926e-10	-1.43759
134280883	chr9:134280883:G:A	1.82767e-08	-1.90926e-10	-1.17258	1.21844e-08	-1.90926e-10	-1.22561	2.01052e-06	-1.90926e-10	-1.17608
134281104	chr9:134281104:T:C	2.8642e-09	-1.74224	-1.28368	2.24017e-09	-1.73019	-1.18902	3.257e-07	-1.70087	-1.29538
134281125	chr9:134281125:A:G	3.22961e-08	-1.90926e-10	-0.603263	2.22578e-08	-1.90926e-10	-0.62307	3.5811e-06	-1.90926e-10	-0.598807
134281137	chr9:134281137:C:T	1.62688e-08	-1.90926e-10	-1.28896	1.1026e-08	-1.90926e-10	-1.32551	1.80213e-06	-1.90926e-10	-1.28551
134281222	chr9:134281222:C:T	3.75374e-08	-0.13957	-0.313301	2.37758e-08	-0.306975	-0.250121	3.83432e-06	-0.207175	-0.323308
134281287	chr9:134281287:G:A	3.70501e-08	-1.90926e-10	-0.465937	2.87836e-08	-1.90926e-10	-0.365957	4.1197e-06	-1.90926e-10	-0.458695
134281451	chr9:134281451:CTGAG:C	1.71027e-08	-1.90926e-10	-1.23897	1.25837e-08	-1.90926e-10	-1.19336	1.8973e-06	-1.90926e-10	-1.23405
134281588	chr9:134281588:C:T	2.24989e-08	-0.964743	-4.23322e-10	1.57406e-08	-0.969522	-4.23322e-10	2.47987e-06	-0.966269	-4.23322e-10
134281961	chr9:134281961:G:A	1.02007e-08	-1.75575	-4.23322e-10	7.36058e-09	-1.72962	-4.23322e-10	1.13449e-06	-1.74829	-4.23322e-10
134282082	chr9:134282082:C:T	1.53299e-08	-1.90926e-10	-1.3484	1.10771e-08	-1.90926e-10	-1.32088	1.69704e-06	-1.90926e-10	-1.34559
134282210	chr9:134282210:C:A	3.94998e-09	-1.61207	-1.09243	2.87977e-09	-1.65904	-1.00902	4.32142e-07	-1.62025	-1.09322
134282232	chr9:134282232:C:T	7.46139e-07	-1.90926e-10	2.5367	7.25473e-07	-1.90926e-10	2.86106	8.27132e-05	-1.90926e-10	2.5409
134282233	chr9:134282233:G:A	2.48059e-09	-1.8153	-1.35441	1.82986e-09	-1.82493	-1.29659	2.70409e-07	-1.81994	-1.36236
134282334	chr9:134282334:G:A	5.94677e-08	-0.346589	0.353814	4.77536e-08	-0.195192	0.335484	6.9485e-06	-0.29908	0.36313
134282365	chr9:134282365:G:A	1.82451e-08	-1.90926e-10	-1.17431	1.22757e-08	-1.90926e-10	-1.21814	1.99091e-06	-1.90926e-10	-1.18588
134282790	chr9:134282790:C:T	1.6288e-08	-1.90926e-10	-1.28778	1.19089e-08	-1.90926e-10	-1.24848	1.80246e-06	-1.90926e-10	-1.28532
134283713	chr9:134283713:C:T	1.4367e-08	-1.90926e-10	-1.41328	1.02806e-08	-1.90926e-10	-1.3955	1.58443e-06	-1.90926e-10	-1.41425
134283719	chr9:134283719:C:T	5.06318e-07	-1.90926e-10	2.14896	4.8663e-07	-1.90926e-10	2.46174	5.59181e-05	-1.90926e-10	2.14941
134283727	chr9:134283727:T:C	2.00488e-07	-1.90926e-10	1.22255	1.86453e-07	-1.90926e-10	1.50241	2.2177e-05	-1.90926e-10	1.22458
134283732	chr9:134283732:G:T	1.39662e-08	-1.90926e-10	-1.44157	9.86279e-09	-1.90926e-10	-1.43699	1.54148e-06	-1.90926e-10	-1.44173
134283781	chr9:134283781:C:T	1.39662e-08	-1.90926e-10	-1.44157	9.86279e-09	-1.90926e-10	-1.43699	1.54148e-06	-1.90926e-10	-1.44173
134284023	chr9:134284023:G:A	7.90404e-08	-0.918089	1.20984	5.30778e-08	-0.810892	1.05689	9.29086e-06	-0.883769	1.23832
134284152	chr9:134284152:G:A	3.85515e-09	-1.38758	-1.34122	3.15241e-09	-1.25342	-1.32418	4.44558e-07	-1.33763	-1.34752
134284194	chr9:134284194:G:A	2.30395e-08	-1.90926e-10	-0.940997	1.49882e-08	-1.90926e-10	-1.0185	2.59553e-06	-1.90926e-10	-0.920683
134284486	chr9:134284486:G:A	3.42211e-09	-1.55736	-1.29059	2.67462e-09	-1.52238	-1.21957	3.59487e-07	-1.59801	-1.29955
134284641	chr9:134284641:C:T	2.40816e-08	-1.90926e-10	-0.896758	1.54534e-08	-1.90926e-10	-0.987934	2.70864e-06	-1.90926e-10	-0.878028
134284642	chr9:134284642:G:A	2.52937e-08	0.593446	-1.4411	1.52263e-08	0.435999	-1.43874	2.70838e-06	0.562677	-1.4408
134285289	chr9:134285289:T:G	1.43768e-08	-1.90926e-10	-1.41259	1.05078e-08	-1.90926e-10	-1.37364	1.58427e-06	-1.90926e-10	-1.41435
134285380	chr9:134285380:C:T	2.3354e-08	-1.90926e-10	-0.92744	1.49778e-08	-1.90926e-10	-1.0192	2.63658e-06	-1.90926e-10	-0.904993
134285792	chr9:134285792:G:A	4.51998e-09	-1.21048	-1.35923	3.54719e-09	-1.11044	-1.34916	5.39469e-07	-1.12999	-1.36166
134286102	chr9:134286102:A:G	1.47928e-08	-1.90926e-10	-1.38407	1.09407e-08	-1.90926e-10	-1.33327	1.62962e-06	-1.90926e-10	-1.38613
134286159	chr9:134286159:A:C	1.50538e-08	-1.90926e-10	-1.36658	1.11985e-08	-1.90926e-10	-1.30999	1.65771e-06	-1.90926e-10	-1.36904
134286162	chr9:134286162:C:T	2.50701e-08	-1.90926e-10	-0.856533	1.87304e-08	-1.90926e-10	-0.795613	2.75386e-06	-1.90926e-10	-0.861472
134286163	chr9:134286163:A:G	2.18192e-08	0.439616	-1.43503	1.32267e-08	0.29073	-1.43426	2.33545e-06	0.408498	-1.43477
134286314	chr9:134286314:TG:T	3.04316e-07	-1.90926e-10	1.63986	2.85793e-07	-1.90926e-10	1.9295	3.35614e-05	-1.90926e-10	1.6389
134286409	chr9:134286409:T:C	2.08608e-08	-1.90926e-10	-1.04033	1.56281e-08	-1.90926e-10	-0.97669	2.30979e-06	-1.90926e-10	-1.03732
134286588	chr9:134286588:C:T	3.0278e-07	-1.90926e-10	1.6348	2.85526e-07	-1.90926e-10	1.92857	3.34127e-05	-1.90926e-10	1.63446
134286602	chr9:134286602:CT:C	1.51268e-08	-1.90926e-10	-1.36174	1.09254e-08	-1.90926e-10	-1.33467	1.67506e-06	-1.90926e-10	-1.35862
134286700	chr9:134286700:C:T	1.05151e-08	-1.7254	-4.23322e-10	7.38914e-09	-1.72575	-4.23322e-10	1.16708e-06	-1.71997	-4.23322e-10
134287171	chr9:134287171:C:T	1.39576e-08	-1.90926e-10	-1.44218	9.90104e-09	-1.90926e-10	-1.43312	1.54068e-06	-1.90926e-10	-1.44225
134287464	chr9:134287464:C:T	1.26143e-08	-1.54337	-4.23322e-10	8.96497e-09	-1.53244	-4.23322e-10	1.52664e-06	-1.4514	-4.23322e-10
134288133	chr9:134288133:C:T	1.43772e-08	-1.90926e-10	-1.41256	1.00751e-08	-1.90926e-10	-1.4157	1.59289e-06	-1.90926e-10	-1.40892
134288150	chr9:134288150:T:C	3.46232e-09	-1.81852	-1.01775	2.12977e-09	-1.80216	-1.16759	3.89377e-07	-1.81036	-1.00733
134288221	chr9:134288221:A:G	3.86294e-09	-1.82589	-0.900887	2.29764e-09	-1.8135	-1.08039	4.33259e-07	-1.82051	-0.890385
134288668	chr9:134288668:C:CT	1.50194e-08	-1.90926e-10	-1.36886	1.08771e-08	-1.90926e-10	-1.3391	1.65571e-06	-1.90926e-10	-1.37025
134289156	chr9:134289156:T:C	1.1411e-08	-0.423686	-1.21994	6.95651e-09	-0.502673	-1.28341	1.17643e-06	-0.499879	-1.21211
134289177	chr9:134289177:T:C	2.34012e-08	0.459391	-1.38481	1.40235e-08	0.298632	-1.38366	2.47743e-06	0.417442	-1.3847
134289320	chr9:134289320:A:G	4.31946e-09	-1.17394	-1.44114	3.37973e-09	-1.06681	-1.44116	4.87457e-07	-1.15172	-1.44131
134289379	chr9:134289379:C:T	9.59509e-09	-0.415367	-1.40159	6.09903e-09	-0.517462	-1.40017	1.04039e-06	-0.43508	-1.3998
134289549	chr9:134289549:T:C	1.40888e-08	-1.90926e-10	-1.43283	9.99783e-09	-1.90926e-10	-1.42339	1.5554e-06	-1.90926e-10	-1.43274
134289857	chr9:134289857:T:C	1.53312e-08	-0.0385187	-1.3098	9.46614e-09	-0.169851	-1.30819	1.65814e-06	-0.0610986	-1.30768
134290111	chr9:134290111:G:A	1.75156e-08	0.140249	-1.35536	1.08653e-08	0.0135734	-1.35377	1.88107e-06	0.110732	-1.35337
134290253	chr9:134290253:AC:GC	5.56286e-09	-1.41837	-0.943723	3.65611e-09	-1.4656	-0.963766	6.25284e-07	-1.40136	-0.942665
134290347	chr9:134290347:G:A	1.90065e-08	-1.90926e-10	-1.13343	1.29457e-08	-1.90926e-10	-1.165	2.08803e-06	-1.90926e-10	-1.13826
134290354	chr9:134290354:G:A	1.07115e-08	-0.513852	-1.19304	8.82205e-09	-0.438056	-1.11045	1.38432e-06	-0.352365	-1.1969
134290689	chr9:134290689:G:A	1.45068e-08	-1.90926e-10	-1.40359	1.033e-08	-1.90926e-10	-1.39071	1.59494e-06	-1.90926e-10	-1.40764
134290793	chr9:134290793:C:G	1.77689e-08	-1.90926e-10	-1.20076	1.17299e-08	-1.90926e-10	-1.26362	1.98718e-06	-1.90926e-10	-1.18776
134290811	chr9:134290811:G:A	1.55539e-08	-0.0816714	-1.25223	9.7268e-09	-0.203471	-1.24741	1.68325e-06	-0.102965	-1.25078
134291156	chr9:134291156:C:T	1.65314e-08	-0.0649476	-1.208	1.03559e-08	-0.18655	-1.20166	1.79056e-06	-0.0855475	-1.2064
134291177	chr9:134291177:C:T	1.72796e-08	-0.0394035	-1.18928	1.07725e-08	-0.162884	-1.18588	1.86688e-06	-0.0604365	-1.18977
134291424	chr9:134291424:A:G	1.64936e-08	-0.0733919	-1.20184	1.03235e-08	-0.194823	-1.19652	1.78817e-06	-0.0928669	-1.20042
134291496	chr9:134291496:G:A	6.75872e-09	-0.873327	-1.29405	5.36252e-09	-0.764213	-1.28212	8.10858e-07	-0.786193	-1.29795
134291507	chr9:134291507:C:T	1.47803e-08	-1.90926e-10	-1.38491	1.02189e-08	-1.90926e-10	-1.40152	1.63484e-06	-1.90926e-10	-1.38293
134291935	chr9:134291935:C:T	3.10272e-08	-1.90926e-10	-0.643344	2.25632e-08	-1.90926e-10	-0.609444	3.34803e-06	-1.90926e-10	-0.666105
134291943	chr9:134291943:C:T	1.4031e-08	-1.38955	-0.0473945	1.79518e-08	-1.35339	0.515317	1.47233e-06	-1.41056	-0.0770696
134292070	chr9:134292070:C:T	2.29711e-08	0.133271	-1.07724	1.36492e-08	0.0392677	-1.15135	2.32583e-06	0.0368617	-1.06726
134292090	chr9:134292090:T:C	2.37061e-08	0.136276	-1.04875	1.40821e-08	0.0420066	-1.12287	2.40255e-06	0.04134	-1.03928
134292106	chr9:134292106:G:T	1.63627e-08	0.0113847	-1.29459	1.01947e-08	-0.112312	-1.29158	1.7701e-06	-0.0102336	-1.29321
134292190	chr9:134292190:G:A	1.43354e-08	-1.90926e-10	-1.41548	1.02389e-08	-1.90926e-10	-1.39957	1.58413e-06	-1.90926e-10	-1.41444
134292281	chr9:134292281:A:G	1.41356e-08	-1.90926e-10	-1.42951	9.8774e-09	-1.90926e-10	-1.43551	1.55946e-06	-1.90926e-10	-1.43014
134292437	chr9:134292437:C:T	5.01032e-08	-1.90926e-10	-0.164123	3.41859e-08	-1.90926e-10	-0.193951	5.51958e-06	-1.90926e-10	-0.166175
134292538	chr9:134292538:C:T	1.61522e-08	-0.103	-1.19315	1.02331e-08	-0.227539	-1.1726	1.74283e-06	-0.127619	-1.19135
134292597	chr9:134292597:A:G	2.6328e-08	-0.156727	-0.650848	1.4657e-08	-0.244862	-0.795984	2.71941e-06	-0.233951	-0.64011
134293000	chr9:134293000:T:G	4.1404e-08	0.204949	-0.559778	2.58682e-08	0.0711667	-0.543916	4.49208e-06	0.184939	-0.557099
134293200	chr9:134293200:G:A	2.55007e-09	-1.82174	-1.32035	2.01544e-09	-1.80896	-1.21596	2.84975e-07	-1.8082	-1.32163
134293392	chr9:134293392:A:G	5.71018e-08	0.561971	-0.595344	3.43261e-08	0.429104	-0.618961	6.23458e-06	0.545301	-0.589667
134293803	chr9:134293803:T:C	1.03924e-08	-0.641496	-1.09564	8.07769e-09	-0.69944	-0.937218	1.20532e-06	-0.582716	-1.10502
134294190	chr9:134294190:T:C	1.73248e-07	1.43988	-0.363366	9.78714e-08	1.294	-0.436106	1.79237e-05	1.35589	-0.344244
134294213	chr9:134294213:A:G	1.61598e-08	-1.41496	0.119278	1.08629e-08	-1.47898	0.138568	1.80316e-06	-1.40042	0.115479
134294498	chr9:134294498:A:G	5.63017e-09	-1.50955	-0.840514	3.86872e-09	-1.53378	-0.839059	5.89569e-07	-1.56003	-0.842806
134294530	chr9:134294530:A:G	1.39574e-08	-1.90926e-10	-1.4422	9.82491e-09	-1.90926e-10	-1.44084	1.54072e-06	-1.90926e-10	-1.44223
134294678	chr9:134294678:C:T	5.47542e-09	-1.12746	-1.25048	5.14841e-09	-1.09392	-0.993159	6.34646e-07	-1.06758	-1.26158
134294860	chr9:134294860:G:A	1.56983e-08	-1.90926e-10	-1.32465	1.0738e-08	-1.90926e-10	-1.35198	1.7312e-06	-1.90926e-10	-1.32566
134295058	chr9:134295058:C:G	1.06899e-08	-1.70891	-4.23322e-10	7.86546e-09	-1.66328	-4.23322e-10	1.20218e-06	-1.69034	-4.23322e-10
134295298	chr9:134295298:T:C	8.91423e-09	-1.11225	-0.778308	6.19153e-09	-1.02298	-0.8796	1.06977e-06	-1.03804	-0.768989
134295405	chr9:134295405:T:C	8.08585e-08	1.00057	-0.686078	5.05001e-08	0.975769	-0.779557	9.8107e-06	1.09106	-0.68206
134295621	chr9:134295621:G:A	2.92797e-09	-1.81448	-1.18942	2.27835e-09	-1.80343	-1.09888	3.20594e-07	-1.81391	-1.19814
134295652	chr9:134295652:A:G	1.59559e-08	-1.90926e-10	-1.30838	1.17751e-08	-1.90926e-10	-1.25978	1.76758e-06	-1.90926e-10	-1.30486
134295879	chr9:134295879:C:T	2.97168e-08	-1.90926e-10	-0.686496	1.96803e-08	-1.90926e-10	-0.746147	3.3607e-06	-1.90926e-10	-0.662327
134296247	chr9:134296247:T:C	1.43834e-08	-1.90926e-10	-1.41214	9.8561e-09	-1.90926e-10	-1.43767	1.59391e-06	-1.90926e-10	-1.40828
134296339	chr9:134296339:G:A	1.51045e-08	-1.90926e-10	-1.36321	1.01011e-08	-1.90926e-10	-1.41312	1.67672e-06	-1.90926e-10	-1.35764
134296452	chr9:134296452:AG:A	2.4473e-08	-1.90926e-10	-0.880636	1.58602e-08	-1.90926e-10	-0.961953	2.74201e-06	-1.90926e-10	-0.865786
134296602	chr9:134296602:C:T	1.47218e-08	-1.90926e-10	-1.38888	1.01576e-08	-1.90926e-10	-1.40754	1.6241e-06	-1.90926e-10	-1.38952
134296621	chr9:134296621:C:T	1.90276e-08	-1.90926e-10	-1.13232	1.36848e-08	-1.90926e-10	-1.10948	2.0744e-06	-1.90926e-10	-1.1448
134296672	chr9:134296672:G:A	3.41172e-08	-1.90926e-10	-0.548405	2.2313e-08	-1.90926e-10	-0.620594	3.86362e-06	-1.90926e-10	-0.522872
134296982	chr9:134296982:G:A	1.4556e-08	-1.90926e-10	-1.4002	9.99042e-09	-1.90926e-10	-1.42414	1.6124e-06	-1.90926e-10	-1.39675
134297094	chr9:134297094:C:T	2.85419e-08	0.602434	-1.32927	1.44934e-08	0.275107	-1.32717	2.9976e-06	0.556065	-1.33273
134297112	chr9:134297112:C:T	2.22228e-08	0.451676	-1.42876	1.12655e-08	0.120524	-1.42454	2.35012e-06	0.409878	-1.42989
134297123	chr9:134297123:G:A	1.56992e-08	-1.90926e-10	-1.3246	1.05626e-08	-1.90926e-10	-1.36845	1.74237e-06	-1.90926e-10	-1.31923
134297184	chr9:134297184:G:A	1.43585e-08	-1.90926e-10	-1.41386	1.01384e-08	-1.90926e-10	-1.40943	1.5862e-06	-1.90926e-10	-1.41314
134297201	chr9:134297201:G:C	1.33584e-08	-1.48606	-4.23322e-10	1.01984e-08	-1.40353	-4.23322e-10	1.4428e-06	-1.50789	-4.23322e-10
134297488	chr9:134297488:A:G	1.40213e-08	-1.90926e-10	-1.43763	1.00334e-08	-1.90926e-10	-1.41984	1.54842e-06	-1.90926e-10	-1.43724
134297625	chr9:134297625:A:G	9.53601e-08	-1.90926e-10	0.479452	6.12285e-08	-1.90926e-10	0.38885	1.04522e-05	-1.90926e-10	0.472334
134297980	chr9:134297980:G:A	2.02897e-08	-1.90926e-10	-1.06809	1.38853e-08	-1.90926e-10	-1.09493	2.23998e-06	-1.90926e-10	-1.06801
134297995	chr9:134297995:A:G	1.96113e-08	-1.90926e-10	-1.1021	1.34976e-08	-1.90926e-10	-1.12325	2.16779e-06	-1.90926e-10	-1.10077
134298141	chr9:134298141:T:C	1.81154e-08	-1.90926e-10	-1.18144	1.33609e-08	-1.90926e-10	-1.13343	1.99947e-06	-1.90926e-10	-1.1816
134298401	chr9:134298401:T:C	1.39989e-08	-1.90926e-10	-1.43923	9.91279e-09	-1.90926e-10	-1.43194	1.5458e-06	-1.90926e-10	-1.43893
134298524	chr9:134298524:G:T	1.76412e-08	-1.20797	-4.23322e-10	1.19844e-08	-1.24216	-4.23322e-10	1.9615e-06	-1.20076	-4.23322e-10
134298691	chr9:134298691:C:T	1.41594e-08	-1.90926e-10	-1.42783	1.00878e-08	-1.90926e-10	-1.41444	1.56294e-06	-1.90926e-10	-1.42791
134298972	chr9:134298972:T:C	2.07961e-08	-1.90926e-10	-1.04344	1.40906e-08	-1.90926e-10	-1.08025	2.31393e-06	-1.90926e-10	-1.03553
134299448	chr9:134299448:G:C	3.42122e-09	-1.47766	-1.37055	2.4444e-09	-1.50448	-1.32749	3.5852e-07	-1.52827	-1.37198
134299641	chr9:134299641:G:A	1.53709e-08	-1.90926e-10	-1.34573	1.05764e-08	-1.90926e-10	-1.36714	1.69251e-06	-1.90926e-10	-1.34826
134299821	chr9:134299821:G:A	1.46709e-08	-1.90926e-10	-1.39234	1.00449e-08	-1.90926e-10	-1.4187	1.62002e-06	-1.90926e-10	-1.39204
134300055	chr9:134300055:G:A	4.55828e-09	-1.33286	-1.2284	4.27059e-09	-1.20187	-1.07215	5.10417e-07	-1.30971	-1.23729
134300325	chr9:134300325:T:C	1.04058e-08	-1.11105	-0.624792	1.33577e-08	-1.03282	-0.100852	1.26027e-06	-1.00257	-0.640588
134300740	chr9:134300740:G:T	1.48029e-08	-1.90926e-10	-1.38338	1.05172e-08	-1.90926e-10	-1.37275	1.63596e-06	-1.90926e-10	-1.38224
134300742	chr9:134300742:G:T	4.23493e-09	-1.71793	-0.916913	3.55911e-09	-1.69469	-0.761562	4.61774e-07	-1.71616	-0.930991
134300936	chr9:134300936:A:C	3.92053e-08	-1.2132	0.8038	6.17058e-08	-1.27882	1.67544	4.61548e-06	-1.1348	0.789744
134301827	chr9:134301827:G:T	1.44936e-08	-1.90926e-10	-1.4045	9.8624e-09	-1.90926e-10	-1.43703	1.60284e-06	-1.90926e-10	-1.4027
134301859	chr9:134301859:G:C	8.49227e-09	-0.497887	-1.44116	5.63607e-09	-0.55593	-1.44065	8.2799e-07	-0.621968	-1.44126
134301944	chr9:134301944:GA:G	2.22692e-08	-1.90926e-10	-0.975005	1.57412e-08	-1.90926e-10	-0.969483	2.46709e-06	-1.90926e-10	-0.971436
134302443	chr9:134302443:T:C	1.82121e-08	-1.90926e-10	-1.17612	1.14041e-08	-1.90926e-10	-1.29179	2.02009e-06	-1.90926e-10	-1.17133
134302502	chr9:134302502:TG:T	9.31791e-09	-0.487312	-1.35896	6.50042e-09	-0.502328	-1.35157	9.32602e-07	-0.587144	-1.35711
134302647	chr9:134302647:A:T	1.47647e-08	-1.90926e-10	-1.38597	1.03475e-08	-1.90926e-10	-1.38902	1.62748e-06	-1.90926e-10	-1.38745
134302758	chr9:134302758:T:C	5.65822e-09	-0.992501	-1.3526	3.99539e-09	-0.958689	-1.38193	5.73119e-07	-1.08134	-1.3498
134302759	chr9:134302759:G:A	8.22233e-09	-0.542721	-1.42863	5.82962e-09	-0.541136	-1.42168	8.16932e-07	-0.648997	-1.42768
134302817	chr9:134302817:A:G	1.66874e-08	-1.90926e-10	-1.26355	1.19813e-08	-1.90926e-10	-1.24241	1.82236e-06	-1.90926e-10	-1.27434
134303392	chr9:134303392:C:CAA	1.79626e-08	-1.90926e-10	-1.18992	1.36969e-08	-1.90926e-10	-1.10859	1.9782e-06	-1.90926e-10	-1.19229
134303393	chr9:134303393:TG:T	1.79188e-08	-1.90926e-10	-1.19236	1.3667e-08	-1.90926e-10	-1.11078	1.97212e-06	-1.90926e-10	-1.19537
134303786	chr9:134303786:T:C	4.61829e-09	-1.75691	-0.791273	5.57292e-09	-1.67379	-0.334058	5.03777e-07	-1.74916	-0.810934
134304283	chr9:134304283:C:T	9.86396e-09	-0.745874	-1.04345	8.28646e-09	-0.562172	-1.04897	1.25899e-06	-0.590754	-1.05341
134304309	chr9:134304309:G:A	9.39397e-08	-1.17964	1.64408	1.19635e-07	-1.01201	2.07069	1.09899e-05	-1.0978	1.62031
134304317	chr9:134304317:T:C	2.31323e-08	-1.60198	0.665004	3.34027e-08	-1.47029	1.25316	2.56297e-06	-1.5597	0.626387
134304343	chr9:134304343:C:T	1.76388e-08	-1.90926e-10	-1.20811	1.24792e-08	-1.90926e-10	-1.2017	1.94905e-06	-1.90926e-10	-1.20713
134304392	chr9:134304392:C:T	4.70043e-09	-1.71206	-0.818494	5.73845e-09	-1.6056	-0.372978	5.12635e-07	-1.70352	-0.839149
134304783	chr9:134304783:G:A	1.47949e-08	-1.90926e-10	-1.38393	1.06778e-08	-1.90926e-10	-1.3576	1.63265e-06	-1.90926e-10	-1.38427
134304821	chr9:134304821:GA:G	1.6556e-08	-1.90926e-10	-1.27146	1.11876e-08	-1.90926e-10	-1.31096	1.82559e-06	-1.90926e-10	-1.27257
134305134	chr9:134305134:C:T	1.44316e-08	-1.90926e-10	-1.40879	1.03154e-08	-1.90926e-10	-1.39213	1.5929e-06	-1.90926e-10	-1.40892
134305206	chr9:134305206:G:T	1.6967e-08	-1.90926e-10	-1.24694	1.14356e-08	-1.90926e-10	-1.28903	1.87096e-06	-1.90926e-10	-1.24802
134305350	chr9:134305350:T:C	1.41989e-08	-1.90926e-10	-1.42504	9.81293e-09	-1.90926e-10	-1.44206	1.57029e-06	-1.90926e-10	-1.42322
134305392	chr9:134305392:A:G	4.00457e-09	-1.81983	-0.870943	3.51757e-09	-1.82762	-0.640369	4.42373e-07	-1.81257	-0.877508
134305471	chr9:134305471:C:G	1.49279e-08	-1.90926e-10	-1.37498	1.07903e-08	-1.90926e-10	-1.34712	1.64661e-06	-1.90926e-10	-1.37576
134305591	chr9:134305591:T:TA	1.39568e-08	-1.90926e-10	-1.44224	9.81953e-09	-1.90926e-10	-1.44139	1.54075e-06	-1.90926e-10	-1.44221
134305598	chr9:134305598:G:A	1.39543e-08	-1.44242	-4.23322e-10	8.94813e-09	-1.53432	-4.23322e-10	1.4746e-06	-1.48609	-4.23322e-10
134305718	chr9:134305718:G:A	4.02619e-08	-0.735584	0.352782	4.01414e-08	-0.723557	0.690202	3.91463e-06	-0.861268	0.351513
134306552	chr9:134306552:G:C	3.26698e-08	-0.591756	-4.23322e-10	2.44164e-08	-0.530508	-4.23322e-10	3.43028e-06	-0.641834	-4.23322e-10
134306633	chr9:134306633:G:A	2.49856e-08	-1.90926e-10	-0.859909	1.61854e-08	-1.90926e-10	-0.941652	2.78176e-06	-1.90926e-10	-0.851393
134307042	chr9:134307042:C:T	1.46642e-08	-1.90926e-10	-1.3928	1.02507e-08	-1.90926e-10	-1.39842	1.61719e-06	-1.90926e-10	-1.39378
134308075	chr9:134308075:C:T	2.11029e-08	-1.90926e-10	-1.0288	1.5004e-08	-1.90926e-10	-1.01744	2.33103e-06	-1.90926e-10	-1.02816
134308214	chr9:134308214:T:C	1.9166e-08	-1.90926e-10	-1.12507	1.35612e-08	-1.90926e-10	-1.11855	2.11742e-06	-1.90926e-10	-1.12428
134308346	chr9:134308346:A:G	9.4901e-09	-1.82796	-4.23322e-10	6.67356e-09	-1.82761	-4.23322e-10	1.04949e-06	-1.82617	-4.23322e-10
134308549	chr9:134308549:G:T	1.33676e-07	-1.90926e-10	0.81721	1.44783e-07	-1.90926e-10	1.24947	1.45836e-05	-1.90926e-10	0.805424
134308576	chr9:134308576:C:T	1.42667e-08	-1.90926e-10	-1.42028	9.91387e-09	-1.90926e-10	-1.43183	1.57512e-06	-1.90926e-10	-1.42014
134309022	chr9:134309022:C:A	1.62094e-08	-1.90926e-10	-1.29262	1.11426e-08	-1.90926e-10	-1.31499	1.80065e-06	-1.90926e-10	-1.28633
134309338	chr9:134309338:A:G	1.24079e-07	-1.90926e-10	0.742707	1.34993e-07	-1.90926e-10	1.17946	1.35615e-05	-1.90926e-10	0.732759
134309563	chr9:134309563:G:T	1.32732e-07	-1.90926e-10	0.810124	1.43264e-07	-1.90926e-10	1.23892	1.44767e-05	-1.90926e-10	0.798061
134309642	chr9:134309642:T:C	1.04894e-08	-1.72785	-4.23322e-10	7.25583e-09	-1.74396	-4.23322e-10	1.15474e-06	-1.7306	-4.23322e-10
134309813	chr9:134309813:A:T	9.54915e-09	-0.77049	-1.05127	7.53456e-09	-0.610503	-1.09576	1.23053e-06	-0.61736	-1.04967
134310002	chr9:134310002:C:T	2.26872e-08	-0.956409	-4.23322e-10	1.80222e-08	-0.834158	-4.23322e-10	3.03514e-06	-0.764217	-4.23322e-10
134310511	chr9:134310511:A:G	1.4217e-08	-1.90926e-10	-1.42377	1.0255e-08	-1.90926e-10	-1.398	1.56688e-06	-1.90926e-10	-1.42539
134310560	chr9:134310560:T:G	1.50711e-08	-1.90926e-10	-1.36543	1.0878e-08	-1.90926e-10	-1.33902	1.6654e-06	-1.90926e-10	-1.36441
134310604	chr9:134310604:T:C	1.42495e-08	-1.90926e-10	-1.42148	9.869e-09	-1.90926e-10	-1.43636	1.57194e-06	-1.90926e-10	-1.42217
134310819	chr9:134310819:G:A	2.15586e-08	0.298595	-1.30603	1.0995e-08	0.0377067	-1.36603	2.21344e-06	0.223792	-1.30372
134310845	chr9:134310845:G:T	2.38864e-08	-1.90926e-10	-0.904901	1.53347e-08	-1.90926e-10	-0.995644	2.64776e-06	-1.90926e-10	-0.900761
134310918	chr9:134310918:C:T	1.5857e-08	-1.90926e-10	-1.3146	1.16209e-08	-1.90926e-10	-1.27296	1.75366e-06	-1.90926e-10	-1.31277
134311195	chr9:134311195:T:C	1.54267e-08	-1.90926e-10	-1.34211	1.10891e-08	-1.90926e-10	-1.3198	1.68962e-06	-1.90926e-10	-1.34997
134311315	chr9:134311315:T:C	1.42642e-08	-1.90926e-10	-1.42046	1.05413e-08	-1.90926e-10	-1.37046	1.5716e-06	-1.90926e-10	-1.42238
134311425	chr9:134311425:TC:T	1.23467e-07	-1.90926e-10	0.737766	1.32861e-07	-1.90926e-10	1.16354	1.3488e-05	-1.90926e-10	0.727327
134311959	chr9:134311959:G:A	3.58446e-09	-1.35946	-1.44214	2.88462e-09	-1.22533	-1.44104	4.38007e-07	-1.25774	-1.44225
134312238	chr9:134312238:C:T	1.18221e-08	-1.60824	-4.23322e-10	8.44464e-09	-1.59223	-4.23322e-10	1.36401e-06	-1.56405	-4.23322e-10
134312448	chr9:134312448:C:T	1.46535e-08	-1.90926e-10	-1.39353	9.90676e-09	-1.90926e-10	-1.43255	1.62432e-06	-1.90926e-10	-1.38939
134312466	chr9:134312466:C:A	1.48302e-08	-1.90926e-10	-1.38155	1.06683e-08	-1.90926e-10	-1.35849	1.63634e-06	-1.90926e-10	-1.38201
134312629	chr9:134312629:AATG:A	2.51995e-08	0.442852	-1.29424	1.27037e-08	0.173505	-1.35737	2.58665e-06	0.366776	-1.29089
134312667	chr9:134312667:A:G	2.74096e-08	-1.90926e-10	-0.767315	1.85249e-08	-1.90926e-10	-0.806645	3.0634e-06	-1.90926e-10	-0.754951
134312673	chr9:134312673:A:T	3.98551e-09	-1.2687	-1.42684	3.22944e-09	-1.12095	-1.43251	4.9181e-07	-1.16028	-1.42385
134313267	chr9:134313267:C:T	4.81665e-09	-1.78205	-0.724076	5.38369e-09	-1.70954	-0.332854	5.24702e-07	-1.77677	-0.742632
134313376	chr9:134313376:T:C	5.49155e-09	-1.01213	-1.36287	4.57697e-09	-0.839211	-1.36551	6.93899e-07	-0.871794	-1.36811
134315037	chr9:134315037:C:T	1.41802e-08	-1.90926e-10	-1.42636	9.97261e-09	-1.90926e-10	-1.42592	1.56481e-06	-1.90926e-10	-1.42671
134315285	chr9:134315285:C:T	9.63466e-09	-1.81284	-4.23322e-10	6.7406e-09	-1.81762	-4.23322e-10	1.06423e-06	-1.81222	-4.23322e-10
134315296	chr9:134315296:C:T	1.15071e-07	-1.90926e-10	0.667342	1.19936e-07	-1.90926e-10	1.0612	1.25561e-05	-1.90926e-10	0.655727
134315366	chr9:134315366:A:C	5.11144e-09	-1.78671	-0.660015	6.45043e-09	-1.71264	-0.148979	5.53564e-07	-1.78223	-0.68362
134315576	chr9:134315576:T:G	1.29292e-08	-1.51872	-4.23322e-10	1.00266e-08	-1.42052	-4.23322e-10	1.50196e-06	-1.46771	-4.23322e-10
134315734	chr9:134315734:G:A	1.08485e-08	-1.69418	-4.23322e-10	8.16676e-09	-1.62569	-4.23322e-10	1.21883e-06	-1.67659	-4.23322e-10
134315820	chr9:134315820:C:T	1.37753e-08	-0.16674	-1.28859	7.40015e-09	-0.370439	-1.35382	1.41015e-06	-0.244996	-1.28578
134316720	chr9:134316720:G:T	1.75662e-08	-1.21223	-4.23322e-10	1.47693e-08	-1.03321	-4.23322e-10	2.35255e-06	-1.01898	-4.23322e-10
134317161	chr9:134317161:C:T	1.39496e-08	-0.0696012	-1.37315	9.48221e-09	-0.0987003	-1.37765	1.32566e-06	-0.222719	-1.36984
134317364	chr9:134317364:C:G	2.27996e-08	-1.90926e-10	-0.951463	1.69769e-08	-1.90926e-10	-0.89391	2.47329e-06	-1.90926e-10	-0.968926
134317458	chr9:134317458:C:T	1.41326e-08	-1.90926e-10	-1.42972	1.03703e-08	-1.90926e-10	-1.38682	1.55819e-06	-1.90926e-10	-1.43095
134317535	chr9:134317535:G:A	1.96863e-08	-1.90926e-10	-1.09829	1.45206e-08	-1.90926e-10	-1.0502	2.14001e-06	-1.90926e-10	-1.11366
134317601	chr9:134317601:G:A	1.35065e-08	-1.47504	-4.23322e-10	9.2869e-09	-1.49716	-4.23322e-10	1.45677e-06	-1.49825	-4.23322e-10
134318842	chr9:134318842:T:G	1.88051e-08	-1.07615	-0.0679304	1.56372e-08	-0.912181	-0.0639325	2.32045e-06	-0.947505	-0.0852093
134319017	chr9:134319017:T:C	4.92835e-09	-1.39242	-1.09079	3.83408e-09	-1.58024	-0.801591	4.94602e-07	-1.47222	-1.10625
134319060	chr9:134319060:G:A	1.46564e-08	-1.90926e-10	-1.39333	9.96132e-09	-1.90926e-10	-1.42705	1.62018e-06	-1.90926e-10	-1.39194
134319257	chr9:134319257:G:A	3.14075e-08	-1.90926e-10	-0.631161	2.31951e-08	-1.90926e-10	-0.581821	3.50031e-06	-1.90926e-10	-0.621626
134319300	chr9:134319300:C:G	4.5857e-09	-1.4557	-1.09956	3.61492e-09	-1.62709	-0.813602	4.62998e-07	-1.52964	-1.11487
134319312	chr9:134319312:C:T	1.409e-08	-1.90926e-10	-1.43274	9.8771e-09	-1.90926e-10	-1.43554	1.55401e-06	-1.90926e-10	-1.43364
134319452	chr9:134319452:C:T	2.70607e-08	-1.90926e-10	-0.780127	2.70939e-08	-1.90926e-10	-0.426455	2.94245e-06	-1.90926e-10	-0.795235
134319754	chr9:134319754:C:T	1.08059e-08	-1.1339	-0.564216	8.90426e-09	-0.975239	-0.563994	1.3338e-06	-1.01047	-0.575978
134319818	chr9:134319818:G:A	1.32262e-08	-0.0712705	-1.42474	7.86714e-09	-0.249663	-1.41341	1.3207e-06	-0.169284	-1.42703
134320271	chr9:134320271:T:C	9.56033e-09	-1.82059	-4.23322e-10	6.75284e-09	-1.8158	-4.23322e-10	1.06404e-06	-1.81241	-4.23322e-10
134320304	chr9:134320304:G:A	1.13474e-08	-1.81922	0.169995	1.2173e-08	-1.81539	0.588845	1.22403e-06	-1.82122	0.148892
134320496	chr9:134320496:C:G	1.70706e-08	-1.90926e-10	-1.24085	1.28802e-08	-1.90926e-10	-1.17007	1.89521e-06	-1.90926e-10	-1.23515
134320593	chr9:134320593:C:T	1.42268e-08	-1.90926e-10	-1.42308	1.00079e-08	-1.90926e-10	-1.42239	1.56998e-06	-1.90926e-10	-1.42342
134320758	chr9:134320758:T:C	1.65444e-08	-1.90926e-10	-1.27216	1.1985e-08	-1.90926e-10	-1.24211	1.81431e-06	-1.90926e-10	-1.27877
134321481	chr9:134321481:T:C	1.42113e-08	-1.90926e-10	-1.42417	9.99787e-09	-1.90926e-10	-1.42339	1.56833e-06	-1.90926e-10	-1.42447
134321693	chr9:134321693:G:A	1.29268e-08	-0.112036	-1.40687	9.04256e-09	-0.121206	-1.40262	1.23755e-06	-0.256478	-1.40487
134321984	chr9:134321984:C:G	1.91623e-08	-1.90926e-10	-1.12526	1.38699e-08	-1.90926e-10	-1.09604	2.12166e-06	-1.90926e-10	-1.12228
134322260	chr9:134322260:A:G	4.01085e-08	-0.301733	-0.0848865	2.05667e-08	-0.528133	-0.173957	4.00762e-06	-0.402762	-0.0835173
134322290	chr9:134322290:G:A	9.49721e-09	-1.82721	-4.23322e-10	6.68837e-09	-1.82539	-4.23322e-10	1.05251e-06	-1.8233	-4.23322e-10
134322299	chr9:134322299:A:G	7.27876e-09	-1.30999	-0.783261	6.22015e-09	-1.52344	-0.374531	7.19181e-07	-1.39683	-0.80729
134323203	chr9:134323203:C:T	2.89508e-06	-1.90926e-10	3.89256	1.74285e-06	-1.90926e-10	3.73751	0.000328462	-1.90926e-10	3.91995
134323387	chr9:134323387:C:T	1.01572e-07	-1.90926e-10	0.542563	1.05756e-07	-1.90926e-10	0.935375	1.10722e-05	-1.90926e-10	0.529965
134323659	chr9:134323659:C:T	9.51738e-09	-1.82509	-4.23322e-10	6.70941e-09	-1.82225	-4.23322e-10	1.05663e-06	-1.81939	-4.23322e-10
134323982	chr9:134323982:G:A	8.27815e-09	-1.76974	-0.194853	1.23842e-08	-1.68733	0.477989	8.93039e-07	-1.76504	-0.222559
134324190	chr9:134324190:C:T	2.29388e-08	-1.90926e-10	-0.945377	1.72329e-08	-1.90926e-10	-0.878944	2.48794e-06	-1.90926e-10	-0.963021
134324251	chr9:134324251:A:G	9.52409e-09	-1.82438	-4.23322e-10	6.71587e-09	-1.82129	-4.23322e-10	1.0579e-06	-1.81819	-4.23322e-10
134324385	chr9:134324385:C:T	1.55853e-08	-1.33188	-4.23322e-10	1.09038e-08	-1.33665	-4.23322e-10	1.65625e-06	-1.36992	-4.23322e-10
134324464	chr9:134324464:CACTT:C	1.29908e-08	-1.51396	-4.23322e-10	9.18057e-09	-1.50867	-4.23322e-10	1.4914e-06	-1.47476	-4.23322e-10
134324891	chr9:134324891:G:A	1.47393e-08	-0.0117895	-1.3759	1.02252e-08	-0.0290121	-1.3719	1.39576e-06	-0.167807	-1.37323
134325250	chr9:134325250:A:G	2.63148e-08	-1.90926e-10	-0.808075	2.02374e-08	-1.90926e-10	-0.718231	2.86852e-06	-1.90926e-10	-0.820681
134325294	chr9:134325294:T:G	1.41464e-08	-1.90926e-10	-1.42875	9.91415e-09	-1.90926e-10	-1.4318	1.56033e-06	-1.90926e-10	-1.42958
134325493	chr9:134325493:C:G	3.16263e-08	-1.90926e-10	-0.624219	2.09007e-08	-1.90926e-10	-0.685979	3.49531e-06	-1.90926e-10	-0.623053
134328060	chr9:134328060:T:C	9.79241e-09	-1.7966	-4.23322e-10	6.94879e-09	-1.7872	-4.23322e-10	1.09898e-06	-1.78009	-4.23322e-10
134328181	chr9:134328181:G:C	1.51173e-07	0.083369	0.856846	8.8806e-08	-0.106274	0.866964	1.50679e-05	-0.00658366	0.844673
134328229	chr9:134328229:A:G	2.80214e-09	-1.64721	-1.40061	1.92581e-09	-1.68185	-1.38857	3.11943e-07	-1.64016	-1.39926
134329053	chr9:134329053:A:G	1.54426e-08	-1.90926e-10	-1.34108	1.1436e-08	-1.90926e-10	-1.289	1.71216e-06	-1.90926e-10	-1.33672
134329591	chr9:134329591:G:A	1.01742e-08	-0.399606	-1.35875	7.10343e-09	-0.409569	-1.35562	9.87113e-07	-0.531575	-1.35587
134329735	chr9:134329735:C:T	1.1008e-08	-0.248984	-1.4306	6.69911e-09	-0.403319	-1.42047	1.12498e-06	-0.324172	-1.43254
134329823	chr9:134329823:CTT:C	1.45827e-08	-1.90926e-10	-1.39837	9.87887e-09	-1.90926e-10	-1.43537	1.61469e-06	-1.90926e-10	-1.39534
134330014	chr9:134330014:T:C	2.57892e-09	-1.6955	-1.43534	1.95938e-09	-1.6135	-1.43963	2.88076e-07	-1.68385	-1.43516
134330465	chr9:134330465:A:G	2.68028e-08	-1.90926e-10	-0.789703	2.47175e-08	-1.90926e-10	-0.51825	2.91366e-06	-1.90926e-10	-0.805066
134330734	chr9:134330734:G:A	9.68136e-09	-1.80801	-4.23322e-10	6.76825e-09	-1.81352	-4.23322e-10	1.07267e-06	-1.80433	-4.23322e-10
134331127	chr9:134331127:G:C	1.42014e-08	-1.90926e-10	-1.42487	9.94762e-09	-1.90926e-10	-1.42843	1.5661e-06	-1.90926e-10	-1.42589
134331156	chr9:134331156:A:G	9.83987e-09	-1.78488	-0.00688623	1.49902e-08	-1.70846	0.690095	1.05865e-06	-1.78049	-0.0369858
134331394	chr9:134331394:C:T	2.55127e-09	-1.70211	-1.4395	1.94179e-09	-1.62097	-1.44118	2.85602e-07	-1.68831	-1.43932
134331413	chr9:134331413:G:C	1.99295e-08	-1.90926e-10	-1.086	1.38402e-08	-1.90926e-10	-1.09818	2.18709e-06	-1.90926e-10	-1.0919
134331486	chr9:134331486:G:A	9.74756e-09	-1.80119	-4.23322e-10	6.90877e-09	-1.79297	-4.23322e-10	1.09132e-06	-1.78709	-4.23322e-10
134331540	chr9:134331540:T:C	5.51827e-09	-1.70452	-0.665625	5.80444e-09	-1.59942	-0.367722	6.05067e-07	-1.69532	-0.681574
134331826	chr9:134331826:G:A	6.40497e-08	-1.90926e-10	0.0814514	6.27138e-08	-1.90926e-10	0.412819	6.94096e-06	-1.90926e-10	0.0629639
134332359	chr9:134332359:G:A	5.70765e-09	-1.69052	-0.645876	6.05614e-09	-1.58225	-0.342439	6.25981e-07	-1.68082	-0.662087
134332484	chr9:134332484:G:A	5.75652e-09	-1.67897	-0.648906	6.13389e-09	-1.56611	-0.345821	6.31789e-07	-1.66865	-0.665022
134332648	chr9:134332648:G:A	5.64431e-09	-1.69003	-0.65753	5.97561e-09	-1.58089	-0.357187	6.19525e-07	-1.68012	-0.673154
134332815	chr9:134332815:C:T	6.81306e-09	-1.21595	-0.943416	5.5798e-09	-1.06028	-0.946329	8.4937e-07	-1.08223	-0.955502
134332845	chr9:134332845:G:A	6.12332e-09	-1.68096	-0.585139	6.5994e-09	-1.56898	-0.2698	6.70416e-07	-1.67103	-0.603298
134333064	chr9:134333064:C:T	5.19043e-09	-1.66426	-0.767135	5.33793e-09	-1.54989	-0.501033	5.74054e-07	-1.65348	-0.776025
134333077	chr9:134333077:T:C	5.92489e-09	-1.66089	-0.638156	6.36442e-09	-1.54302	-0.332024	6.50399e-07	-1.65045	-0.654196
134333101	chr9:134333101:C:T	1.42956e-08	-1.90926e-10	-1.41826	1.00028e-08	-1.90926e-10	-1.4229	1.5764e-06	-1.90926e-10	-1.41933
134333122	chr9:134333122:A:G	1.14163e-07	0.0632647	0.596157	6.84393e-08	-0.112029	0.612213	1.15638e-05	-0.0101171	0.583517
134333257	chr9:134333257:A:T	1.01883e-08	-1.76095	0.00399127	1.57452e-08	-1.66889	0.699662	1.09732e-06	-1.75531	-0.0263
134333311	chr9:134333311:G:A	5.6078e-09	-1.6742	-0.679849	5.94086e-09	-1.56	-0.383912	6.15539e-07	-1.66399	-0.695739
134333371	chr9:134333371:C:T	4.98842e-09	-1.65627	-0.814821	5.08613e-09	-1.54006	-0.559184	5.52153e-07	-1.64537	-0.823039
134333486	chr9:134333486:G:A	5.75627e-09	-1.66392	-0.664003	6.14471e-09	-1.54629	-0.36388	6.32148e-07	-1.65326	-0.679852
134333548	chr9:134333548:C:T	1.7265e-08	-1.90926e-10	-1.22953	1.16508e-08	-1.90926e-10	-1.27039	1.90166e-06	-1.90926e-10	-1.23175
134334126	chr9:134334126:T:C	5.70293e-09	-1.67943	-0.6578	6.05387e-09	-1.56731	-0.357758	6.25746e-07	-1.66945	-0.673836
134334248	chr9:134334248:T:C	5.76286e-09	-1.68014	-0.646636	6.12595e-09	-1.56809	-0.345144	6.32362e-07	-1.67011	-0.662662
134334447	chr9:134334447:A:T	7.10199e-09	-1.66971	-0.448126	7.93968e-09	-1.55425	-0.0996384	7.79641e-07	-1.65944	-0.463961
134335441	chr9:134335441:A:G	9.69314e-09	-1.80679	-4.23322e-10	6.86582e-09	-1.79921	-4.23322e-10	1.08418e-06	-1.79365	-4.23322e-10
134335968	chr9:134335968:C:T	1.42597e-08	-1.90926e-10	-1.42077	9.88581e-09	-1.90926e-10	-1.43466	1.57376e-06	-1.90926e-10	-1.42101
134336058	chr9:134336058:A:G	1.69113e-08	-1.90926e-10	-1.25022	1.21867e-08	-1.90926e-10	-1.22541	1.84422e-06	-1.90926e-10	-1.26242
134336178	chr9:134336178:C:T	9.55437e-09	-1.82121	-4.23322e-10	6.74797e-09	-1.81652	-4.23322e-10	1.06313e-06	-1.81326	-4.23322e-10
134336340	chr9:134336340:T:C	5.47158e-09	-1.12571	-1.25293	4.5055e-09	-0.964676	-1.25579	6.95138e-07	-0.976127	-1.26199
134336399	chr9:134336399:T:C	1.74598e-07	-1.90926e-10	1.08428	1.97085e-07	-1.90926e-10	1.55787	1.89016e-05	-1.90926e-10	1.06477
134336571	chr9:134336571:T:C	7.91021e-09	-1.74689	-0.263166	8.29767e-09	-1.6677	0.0579085	8.63233e-07	-1.74173	-0.279817
134337077	chr9:134337077:C:T	1.4584e-08	-0.10958	-1.2887	9.76615e-09	-0.174942	-1.2719	1.42909e-06	-0.231606	-1.28583
134337226	chr9:134337226:T:G	1.41786e-08	-1.90926e-10	-1.42648	1.04592e-08	-1.90926e-10	-1.37828	1.56358e-06	-1.90926e-10	-1.4275
134337481	chr9:134337481:A:G	2.48425e-09	-1.82671	-1.34153	1.71936e-09	-1.82798	-1.35583	2.73388e-07	-1.82543	-1.3459
134337490	chr9:134337490:C:T	2.5896e-08	-1.90926e-10	-0.824119	1.89133e-08	-1.90926e-10	-0.7859	2.87511e-06	-1.90926e-10	-0.818385
134337526	chr9:134337526:T:A	8.5344e-09	-1.67294	-0.261161	9.24956e-09	-1.56313	0.0619412	9.35167e-07	-1.66225	-0.279259
134337699	chr9:134337699:G:A	1.39795e-08	-1.90926e-10	-1.44062	9.81146e-09	-1.90926e-10	-1.44221	1.54323e-06	-1.90926e-10	-1.4406
134338009	chr9:134338009:C:T	7.14664e-09	-1.61787	-0.493697	7.93388e-09	-1.48751	-0.167112	7.84446e-07	-1.60578	-0.511478
134338170	chr9:134338170:A:G	8.25146e-09	-1.68719	-0.280627	8.90876e-09	-1.58081	0.0420862	9.04692e-07	-1.67657	-0.298071
134338173	chr9:134338173:A:G	8.19323e-09	-1.68648	-0.288419	8.83426e-09	-1.57982	0.0326977	8.98188e-07	-1.67585	-0.306
134338330	chr9:134338330:A:G	1.01505e-07	-0.105309	0.647213	6.11239e-08	-0.273769	0.660909	1.02664e-05	-0.180042	0.634443
134338523	chr9:134338523:G:A	1.17514e-08	-0.211112	-1.40313	8.76049e-09	-0.155795	-1.39972	1.20335e-06	-0.288032	-1.40133
134338532	chr9:134338532:C:T	1.40546e-08	-1.90926e-10	-1.43526	9.85827e-09	-1.90926e-10	-1.43745	1.55042e-06	-1.90926e-10	-1.43595
134338627	chr9:134338627:G:A	1.20018e-08	-0.194818	-1.39833	8.9751e-09	-0.13649	-1.39482	1.23032e-06	-0.270675	-1.39653
134338725	chr9:134338725:C:T	8.5579e-09	-1.68085	-0.250499	9.2879e-09	-1.57246	0.0754142	9.38041e-07	-1.66994	-0.268502
134338784	chr9:134338784:C:T	9.07716e-09	-1.6759	-0.196547	9.90792e-09	-1.56575	0.133318	9.95074e-07	-1.66467	-0.214748
134339033	chr9:134339033:G:A	9.77945e-09	-1.79792	-4.23322e-10	6.94279e-09	-1.78806	-4.23322e-10	1.09682e-06	-1.78206	-4.23322e-10
134339111	chr9:134339111:CT:C	2.73532e-09	-1.65158	-1.42038	2.15666e-09	-1.54524	-1.41196	3.10141e-07	-1.62529	-1.41992
134339472	chr9:134339472:T:C	1.56989e-08	-1.90926e-10	-1.32461	1.13252e-08	-1.90926e-10	-1.29873	1.7325e-06	-1.90926e-10	-1.32491
134339753	chr9:134339753:G:A	1.85757e-07	-1.90926e-10	1.14623	2.09814e-07	-1.90926e-10	1.62046	2.01602e-05	-1.90926e-10	1.12923
134339805	chr9:134339805:G:T	6.85006e-09	-1.37586	-0.778092	5.09969e-09	-1.29604	-0.800543	7.92341e-07	-1.31271	-0.794534
134339867	chr9:134339867:CTG:C	1.16298e-08	-0.218559	-1.40608	8.70026e-09	-0.160444	-1.40197	1.1912e-06	-0.295201	-1.40432
134339970	chr9:134339970:C:T	1.26297e-08	-0.154099	-1.38806	9.46564e-09	-0.0948958	-1.3832	1.29162e-06	-0.232756	-1.38582
134340062	chr9:134340062:C:T	6.74918e-08	-1.90926e-10	0.133798	6.65014e-08	-1.90926e-10	0.471459	7.31047e-06	-1.90926e-10	0.114832
134340114	chr9:134340114:C:T	9.92109e-08	-0.172485	0.691526	6.03073e-08	-0.336473	0.710163	1.00751e-05	-0.244598	0.680188
134340115	chr9:134340115:G:A	1.0242e-08	-1.82425	0.0725409	1.01386e-08	-1.8153	0.405883	1.10949e-06	-1.82645	0.0558747
134340512	chr9:134340512:G:A	1.48848e-07	-0.170337	1.09505	9.09458e-08	-0.336034	1.12053	1.5102e-05	-0.242173	1.08252
134340689	chr9:134340689:A:G	3.18164e-09	-1.55647	-1.36435	2.47795e-09	-1.433	-1.38533	3.59592e-07	-1.53494	-1.36233
134341005	chr9:134341005:A:T	3.93166e-06	-1.90926e-10	4.19861	2.30926e-06	-1.90926e-10	4.01892	0.000447338	-1.90926e-10	4.22884
134341132	chr9:134341132:A:T	1.47795e-08	-1.90926e-10	-1.38496	1.0354e-08	-1.90926e-10	-1.38839	1.62293e-06	-1.90926e-10	-1.39024
134341433	chr9:134341433:T:C	1.44882e-08	-1.90926e-10	-1.40487	1.01315e-08	-1.90926e-10	-1.41011	1.59672e-06	-1.90926e-10	-1.40652
134341670	chr9:134341670:C:T	1.40526e-08	-1.90926e-10	-1.4354	1.00195e-08	-1.90926e-10	-1.42123	1.55088e-06	-1.90926e-10	-1.43565
134342026	chr9:134342026:C:T	9.84223e-09	-1.54858	-0.242943	7.63341e-09	-1.47843	-0.214795	1.1159e-06	-1.50658	-0.25823
134342218	chr9:134342218:C:T	7.91011e-08	-1.90926e-10	0.292518	8.01496e-08	-1.90926e-10	0.658132	8.57426e-06	-1.90926e-10	0.274289
134342419	chr9:134342419:C:T	1.04034e-08	-1.73608	-4.23322e-10	7.46121e-09	-1.71605	-4.23322e-10	1.18032e-06	-1.70869	-4.23322e-10
134342498	chr9:134342498:C:T	1.42354e-08	-1.90926e-10	-1.42248	9.89048e-09	-1.90926e-10	-1.43419	1.57148e-06	-1.90926e-10	-1.42246
134342652	chr9:134342652:A:G	3.55062e-09	-1.82461	-0.986479	2.5013e-09	-1.81261	-0.996342	3.88748e-07	-1.8252	-0.994103
134342825	chr9:134342825:A:G	2.68054e-09	-1.6557	-1.43649	2.09483e-09	-1.54442	-1.44187	3.03459e-07	-1.63102	-1.43596
134342933	chr9:134342933:T:C	6.79255e-09	-1.64298	-0.519404	7.54138e-09	-1.51946	-0.185902	7.45339e-07	-1.63255	-0.535841
134342973	chr9:134342973:C:T	8.16598e-07	-1.90926e-10	2.62694	4.8937e-07	-1.90926e-10	2.46736	9.28394e-05	-1.90926e-10	2.6564
134342993	chr9:134342993:A:G	2.73163e-09	-1.64811	-1.4252	2.12631e-09	-1.53474	-1.43663	3.09563e-07	-1.62275	-1.42432
134343148	chr9:134343148:CA:C	5.75727e-09	-1.36352	-0.964225	4.29878e-09	-1.28362	-0.983814	6.67231e-07	-1.30211	-0.976987
134343200	chr9:134343200:C:T	3.55205e-09	-1.82792	-0.982757	2.48566e-09	-1.82261	-0.992613	3.8903e-07	-1.82799	-0.990588
134343781	chr9:134343781:G:A	1.55185e-08	-1.90926e-10	-1.33618	1.072e-08	-1.90926e-10	-1.35365	1.72151e-06	-1.90926e-10	-1.33127
134343842	chr9:134343842:C:T	1.67686e-08	-1.90926e-10	-1.2587	1.22479e-08	-1.90926e-10	-1.22041	1.8498e-06	-1.90926e-10	-1.2594
134343881	chr9:134343881:C:T	2.6505e-09	-1.66159	-1.44187	2.08954e-09	-1.55263	-1.43619	2.99398e-07	-1.63847	-1.44199
134343884	chr9:134343884:C:G	2.65514e-09	-1.66017	-1.44154	2.09617e-09	-1.55059	-1.43506	2.99971e-07	-1.63683	-1.44172
134344175	chr9:134344175:A:G	1.77066e-08	-1.20427	-4.23322e-10	1.33567e-08	-1.13375	-4.23322e-10	1.92882e-06	-1.21757	-4.23322e-10
134344372	chr9:134344372:G:C	1.13231e-08	-0.2354	-1.41596	8.48079e-09	-0.17452	-1.41344	1.15366e-06	-0.316958	-1.41458
134344378	chr9:134344378:G:A	1.48858e-08	-1.90926e-10	-1.3778	1.07755e-08	-1.90926e-10	-1.34849	1.65058e-06	-1.90926e-10	-1.37335
134344617	chr9:134344617:G:A	1.41013e-08	-1.90926e-10	-1.43194	9.98552e-09	-1.90926e-10	-1.42463	1.55265e-06	-1.90926e-10	-1.43451
134345065	chr9:134345065:A:G	1.03341e-08	-1.74276	-4.23322e-10	7.63868e-09	-1.69254	-4.23322e-10	1.15865e-06	-1.72722	-4.23322e-10
134345090	chr9:134345090:C:T	2.70214e-09	-1.64832	-1.43584	2.12033e-09	-1.53233	-1.44186	3.05097e-07	-1.62648	-1.43512
134345101	chr9:134345101:C:G	2.36523e-09	-1.81866	-1.39867	1.77177e-09	-1.80367	-1.35012	2.66783e-07	-1.79627	-1.39953
134345449	chr9:134345449:T:A	1.40975e-08	-1.72461	0.292397	2.39356e-08	-1.61425	1.06385	1.51719e-06	-1.71795	0.26033
134345529	chr9:134345529:C:T	1.23504e-08	-1.56452	-4.23322e-10	8.48364e-09	-1.58762	-4.23322e-10	1.32815e-06	-1.59069	-4.23322e-10
134345815	chr9:134345815:C:T	2.71076e-09	-1.6392	-1.44178	2.15838e-09	-1.52024	-1.43616	3.06075e-07	-1.61681	-1.4416
134346112	chr9:134346112:C:T	2.44555e-09	-1.81912	-1.36482	1.85837e-09	-1.80431	-1.30175	2.7543e-07	-1.79794	-1.36596
134346367	chr9:134346367:G:A	9.53194e-09	-1.82356	-4.23322e-10	6.7305e-09	-1.81911	-4.23322e-10	1.06074e-06	-1.81551	-4.23322e-10
134346649	chr9:134346649:C:T	6.28978e-09	-1.07569	-1.16359	5.1412e-09	-0.912743	-1.17573	7.90893e-07	-0.936819	-1.17225
134346724	chr9:134346724:C:T	1.72066e-08	-1.90926e-10	-1.23292	1.162e-08	-1.90926e-10	-1.27304	1.90379e-06	-1.90926e-10	-1.23063
134346745	chr9:134346745:T:A	2.502e-09	-1.72263	-1.43849	1.91869e-09	-1.63297	-1.44115	2.80886e-07	-1.70641	-1.43788
134346780	chr9:134346780:A:C	3.2043e-09	-1.82581	-1.08791	2.23626e-09	-1.82761	-1.09335	3.51495e-07	-1.82525	-1.09479
134347329	chr9:134347329:C:G	3.72746e-07	-1.90926e-10	1.84269	3.70455e-07	-1.90926e-10	2.18897	4.01184e-05	-1.90926e-10	1.81736
134347352	chr9:134347352:A:G	9.94084e-09	-1.78156	-4.23322e-10	7.06992e-09	-1.76991	-4.23322e-10	1.11858e-06	-1.76241	-4.23322e-10
134347416	chr9:134347416:A:G	9.49075e-09	-1.82789	-4.23322e-10	6.72074e-09	-1.82057	-4.23322e-10	1.0499e-06	-1.82578	-4.23322e-10
134347664	chr9:134347664:G:A	1.5698e-08	-1.90926e-10	-1.32467	1.06903e-08	-1.90926e-10	-1.35643	1.73571e-06	-1.90926e-10	-1.32306
134347964	chr9:134347964:C:T	2.53002e-09	-1.71186	-1.43812	1.95131e-09	-1.6161	-1.44116	2.84499e-07	-1.69393	-1.43757
134348282	chr9:134348282:T:C	6.32533e-09	-1.57482	-0.658821	5.49836e-09	-1.49276	-0.528556	7.20118e-07	-1.53117	-0.671649
134348513	chr9:134348513:TGG:T	2.53736e-09	-1.70992	-1.43716	1.95537e-09	-1.61354	-1.44165	2.85386e-07	-1.69186	-1.43653
134349087	chr9:134349087:G:A	2.57885e-09	-1.69408	-1.43679	1.99661e-09	-1.59251	-1.44181	2.90282e-07	-1.67519	-1.43619
134349638	chr9:134349638:A:G	3.75219e-09	-1.82542	-0.930453	2.69486e-09	-1.81405	-0.920368	4.20967e-07	-1.81292	-0.926759
134349710	chr9:134349710:C:T	1.00099e-08	-1.77463	-4.23322e-10	7.12455e-09	-1.76222	-4.23322e-10	1.12885e-06	-1.75328	-4.23322e-10
134350316	chr9:134350316:C:T	9.50307e-09	-1.82659	-4.23322e-10	6.67105e-09	-1.82799	-4.23322e-10	1.04785e-06	-1.82773	-4.23322e-10
134351302	chr9:134351302:G:A	5.83853e-09	-1.0063	-1.30743	4.80036e-09	-0.837148	-1.31992	7.464e-07	-0.858508	-1.30846
134351372	chr9:134351372:C:T	1.29115e-06	-1.90926e-10	3.08508	1.39059e-06	-1.90926e-10	3.51172	0.000139446	-1.90926e-10	3.0632
134351537	chr9:134351537:C:T	2.52791e-09	-1.8242	-1.32661	1.72991e-09	-1.82767	-1.35002	2.79806e-07	-1.82365	-1.32449
134351544	chr9:134351544:G:A	1.7447e-08	-1.90926e-10	-1.21904	1.31924e-08	-1.90926e-10	-1.14612	1.93969e-06	-1.90926e-10	-1.21195
134351832	chr9:134351832:G:A	2.05575e-08	-1.90926e-10	-1.05498	1.49827e-08	-1.90926e-10	-1.01886	2.28256e-06	-1.90926e-10	-1.04918
134351849	chr9:134351849:C:A	1.01078e-08	-1.7649	-4.23322e-10	7.11763e-09	-1.76319	-4.23322e-10	1.14106e-06	-1.74252	-4.23322e-10
134352040	chr9:134352040:G:A	1.5277e-08	-1.90926e-10	-1.35186	1.10284e-08	-1.90926e-10	-1.32529	1.68446e-06	-1.90926e-10	-1.35303
134352082	chr9:134352082:C:T	2.82914e-09	-1.63168	-1.40656	2.16203e-09	-1.60073	-1.35398	3.37228e-07	-1.55391	-1.40757
134352111	chr9:134352111:C:T	5.32909e-07	-1.90926e-10	2.20014	3.15366e-07	-1.90926e-10	2.02797	6.00109e-05	-1.90926e-10	2.22005
134352272	chr9:134352272:A:G	2.60977e-07	-1.90926e-10	1.48623	2.46669e-07	-1.90926e-10	1.78229	2.81271e-05	-1.90926e-10	1.46226
134352322	chr9:134352322:G:A	8.81065e-07	-1.90926e-10	2.70292	9.36364e-07	-1.90926e-10	3.11624	9.55871e-05	-1.90926e-10	2.68556
134352431	chr9:134352431:G:A	1.40817e-08	-1.90926e-10	-1.43333	9.88097e-09	-1.90926e-10	-1.43515	1.55114e-06	-1.90926e-10	-1.43549
134352436	chr9:134352436:A:C	1.90034e-08	0.307109	-1.4407	1.12476e-08	0.136278	-1.44188	1.93086e-06	0.223219	-1.43973
134352540	chr9:134352540:G:A	1.24262e-08	-1.5584	-4.23322e-10	9.81339e-09	-1.44202	-4.23322e-10	1.56165e-06	-1.42873	-4.23322e-10
134352600	chr9:134352600:T:A	1.88994e-08	-1.90926e-10	-1.13908	1.35364e-08	-1.90926e-10	-1.12038	2.10052e-06	-1.90926e-10	-1.13229
134352639	chr9:134352639:C:T	1.39589e-08	-1.90926e-10	-1.44209	9.8117e-09	-1.90926e-10	-1.44219	1.54067e-06	-1.90926e-10	-1.44226
134352846	chr9:134352846:T:C	1.01844e-08	-1.75736	-4.23322e-10	7.25351e-09	-1.74428	-4.23322e-10	1.15061e-06	-1.73419	-4.23322e-10
134353685	chr9:134353685:C:G	2.54996e-07	-1.90926e-10	1.46304	2.41801e-07	-1.90926e-10	1.76235	2.74899e-05	-1.90926e-10	1.43934
134353687	chr9:134353687:T:C	1.12364e-08	-1.36568	-0.293372	1.07515e-08	-1.46912	0.11841	1.28578e-06	-1.31245	-0.310658
134354072	chr9:134354072:A:G	2.64678e-07	-1.90926e-10	1.5003	2.51055e-07	-1.90926e-10	1.79991	2.85002e-05	-1.90926e-10	1.47543
134354224	chr9:134354224:C:T	1.01497e-08	-1.76076	-4.23322e-10	7.22116e-09	-1.74875	-4.23322e-10	1.14579e-06	-1.73838	-4.23322e-10
134354416	chr9:134354416:T:C	1.09605e-06	-1.90926e-10	2.92126	1.18254e-06	-1.90926e-10	3.34965	0.000118776	-1.90926e-10	2.90276
134355051	chr9:134355051:A:G	7.06776e-09	-1.30301	-0.819651	6.03757e-09	-1.27708	-0.650678	8.57217e-07	-1.1986	-0.82994
134355557	chr9:134355557:T:C	1.37784e-08	-1.31044	-0.144664	1.67727e-08	-1.43345	0.527445	1.58607e-06	-1.24696	-0.166254
134355656	chr9:134355656:G:C	1.4105e-08	-1.90926e-10	-1.43168	1.0003e-08	-1.90926e-10	-1.42288	1.55669e-06	-1.90926e-10	-1.43191
134355804	chr9:134355804:A:G	1.02519e-07	0.230771	0.321069	6.00975e-08	0.0435823	0.326623	1.03257e-05	0.151754	0.308404
134356257	chr9:134356257:C:A	1.96525e-06	-1.90926e-10	3.50516	2.23205e-06	-1.90926e-10	3.98491	0.000213166	-1.90926e-10	3.48759
134356436	chr9:134356436:G:T	3.24476e-09	-1.50516	-1.39601	2.087e-09	-1.58411	-1.40592	3.63518e-07	-1.48976	-1.39664
134356828	chr9:134356828:T:C	7.70541e-08	-1.1841	1.4504	1.25426e-07	-1.33606	2.44201	8.73678e-06	-1.11545	1.40852
134356912	chr9:134356912:C:T	1.50562e-08	-1.90926e-10	-1.36642	1.13771e-08	-1.90926e-10	-1.29416	1.6597e-06	-1.90926e-10	-1.36784
134357079	chr9:134357079:C:G	1.03081e-08	-1.74528	-4.23322e-10	7.34424e-09	-1.73185	-4.23322e-10	1.1661e-06	-1.72081	-4.23322e-10
134357080	chr9:134357080:C:T	2.65897e-07	-1.90926e-10	1.5049	1.60859e-07	-1.90926e-10	1.35476	3.01264e-05	-1.90926e-10	1.53092
134357212	chr9:134357212:T:C	5.60683e-07	-1.56599	3.81694	8.63678e-07	-1.57744	4.61288	6.54517e-05	-1.46358	3.77042
134357695	chr9:134357695:T:C	9.49524e-09	-1.82742	-4.23322e-10	6.67212e-09	-1.82783	-4.23322e-10	1.04933e-06	-1.82632	-4.23322e-10
134357773	chr9:134357773:G:A	1.52042e-08	-1.90926e-10	-1.35664	1.10537e-08	-1.90926e-10	-1.323	1.66634e-06	-1.90926e-10	-1.36384
134357974	chr9:134357974:G:A	1.71782e-08	-1.90926e-10	-1.23456	1.24168e-08	-1.90926e-10	-1.20671	1.87044e-06	-1.90926e-10	-1.2483
134358143	chr9:134358143:G:A	1.41742e-08	-1.90926e-10	-1.42679	9.95102e-09	-1.90926e-10	-1.42809	1.56017e-06	-1.90926e-10	-1.42968
134358402	chr9:134358402:G:A	1.76425e-08	-1.90926e-10	-1.2079	1.31077e-08	-1.90926e-10	-1.15256	1.95226e-06	-1.90926e-10	-1.20549
134358711	chr9:134358711:C:G	1.87704e-08	-1.90926e-10	-1.14593	1.29799e-08	-1.90926e-10	-1.16236	2.05873e-06	-1.90926e-10	-1.15239
134358805	chr9:134358805:C:T	1.47231e-08	-1.90926e-10	-1.38879	1.06386e-08	-1.90926e-10	-1.36127	1.61605e-06	-1.90926e-10	-1.39449
134358879	chr9:134358879:G:A	1.54423e-08	-1.90926e-10	-1.3411	1.0998e-08	-1.90926e-10	-1.32805	1.69427e-06	-1.90926e-10	-1.34723
134359089	chr9:134359089:C:T	2.32539e-08	-1.90926e-10	-0.931737	1.66716e-08	-1.90926e-10	-0.912057	2.57295e-06	-1.90926e-10	-0.929423
134359782	chr9:134359782:CCT:C	7.59741e-07	-1.90926e-10	2.55477	1.09065e-06	-1.90926e-10	3.26876	8.20587e-05	-1.90926e-10	2.53296
134359856	chr9:134359856:C:T	7.55445e-08	-1.51539	1.7619	7.73929e-08	-1.49413	2.11726	8.93677e-06	-1.41402	1.72972
134359879	chr9:134359879:C:T	1.08568e-08	-1.69342	-4.23322e-10	7.73053e-09	-1.68059	-4.23322e-10	1.23206e-06	-1.66579	-4.23322e-10
134360102	chr9:134360102:G:A	9.97948e-09	-1.77768	-4.23322e-10	7.10388e-09	-1.76512	-4.23322e-10	1.1224e-06	-1.759	-4.23322e-10
134360209	chr9:134360209:A:T	1.60057e-08	-1.90926e-10	-1.30526	1.12378e-08	-1.90926e-10	-1.30648	1.76028e-06	-1.90926e-10	-1.309
134360527	chr9:134360527:A:G	1.90381e-08	-1.90926e-10	-1.13176	1.39416e-08	-1.90926e-10	-1.09088	2.09559e-06	-1.90926e-10	-1.13464
134360533	chr9:134360533:C:T	6.4867e-07	-0.630292	3.02701	1.13743e-06	-0.725774	4.03654	8.26236e-05	-0.435432	2.97525
134360549	chr9:134360549:C:T	3.99846e-07	-0.788548	2.70142	6.69605e-07	-0.890002	3.67093	5.02447e-05	-0.607976	2.6504
134360590	chr9:134360590:C:T	2.29535e-08	-1.90926e-10	-0.944737	1.63695e-08	-1.90926e-10	-0.930342	2.54069e-06	-1.90926e-10	-0.942042
134360655	chr9:134360655:A:T	9.70952e-09	-1.8051	-4.23322e-10	6.873e-09	-1.79816	-4.23322e-10	1.06229e-06	-1.81405	-4.23322e-10
134360914	chr9:134360914:C:T	4.7879e-09	-1.37667	-1.13545	3.35204e-09	-1.46114	-1.05506	5.43231e-07	-1.35006	-1.13464
134361601	chr9:134361601:G:A	6.14583e-08	-0.74657	0.786721	8.3138e-08	-0.84062	1.53536	7.98731e-06	-0.549324	0.752702
134362171	chr9:134362171:C:T	5.60141e-09	-1.47904	-0.87615	4.25046e-09	-1.56246	-0.716275	6.24541e-07	-1.46416	-0.881052
134362172	chr9:134362172:G:A	3.09474e-09	-1.82429	-1.12422	2.23862e-09	-1.82738	-1.09253	3.39042e-07	-1.82796	-1.12815
134362398	chr9:134362398:A:G	5.83839e-08	-1.90926e-10	-0.0111672	3.9057e-08	-1.90926e-10	-0.0607408	6.57084e-06	-1.90926e-10	0.00816659
134363298	chr9:134363298:C:T	1.22853e-08	-1.56981	-4.23322e-10	8.80653e-09	-1.55027	-4.23322e-10	1.40634e-06	-1.53348	-4.23322e-10
134363357	chr9:134363357:C:T	1.18568e-08	-1.60531	-4.23322e-10	8.48844e-09	-1.58706	-4.23322e-10	1.35337e-06	-1.57187	-4.23322e-10
134363411	chr9:134363411:T:C	1.43378e-08	-1.90926e-10	-1.41531	1.02068e-08	-1.90926e-10	-1.40271	1.58171e-06	-1.90926e-10	-1.41597
134363535	chr9:134363535:C:T	1.43838e-08	-1.90926e-10	-1.41211	1.01319e-08	-1.90926e-10	-1.41007	1.58214e-06	-1.90926e-10	-1.4157
134363573	chr9:134363573:C:T	1.39756e-08	-1.90926e-10	-1.44089	9.85878e-09	-1.90926e-10	-1.4374	1.54248e-06	-1.90926e-10	-1.44108
134363780	chr9:134363780:C:T	1.18416e-08	-1.60659	-4.23322e-10	8.4774e-09	-1.58836	-4.23322e-10	1.3513e-06	-1.57341	-4.23322e-10
134363968	chr9:134363968:T:C	1.53129e-08	-1.90926e-10	-1.34951	1.08142e-08	-1.90926e-10	-1.3449	1.67985e-06	-1.90926e-10	-1.35577
134364005	chr9:134364005:C:T	1.40164e-08	-1.90926e-10	-1.43798	9.87838e-09	-1.90926e-10	-1.43542	1.54588e-06	-1.90926e-10	-1.43888
134364232	chr9:134364232:G:A	1.29686e-08	-1.61775	0.102072	1.53708e-08	-1.70647	0.713175	1.34134e-06	-1.64828	0.0674726
134364554	chr9:134364554:G:A	1.4018e-08	-1.90926e-10	-1.43787	9.82832e-09	-1.90926e-10	-1.4405	1.54721e-06	-1.90926e-10	-1.43802
134364558	chr9:134364558:A:G	9.44083e-09	-1.60301	-0.230158	5.5055e-09	-1.65223	-0.367786	9.93221e-07	-1.64804	-0.23324
134364802	chr9:134364802:C:T	6.94285e-08	-1.90926e-10	0.16209	4.29906e-08	-1.90926e-10	0.0352185	7.65516e-06	-1.90926e-10	0.160905
134364841	chr9:134364841:G:C	9.49798e-09	-1.82713	-4.23322e-10	6.67832e-09	-1.8269	-4.23322e-10	1.05278e-06	-1.82305	-4.23322e-10
134365140	chr9:134365140:A:G	1.40206e-08	-1.90926e-10	-1.43768	9.96459e-09	-1.90926e-10	-1.42673	1.5453e-06	-1.90926e-10	-1.43926
134365319	chr9:134365319:C:T	3.75659e-08	0.0261778	-0.47829	3.40129e-08	0.170715	-0.369737	4.18633e-06	0.0457326	-0.488384
134365433	chr9:134365433:G:C	3.66586e-07	-1.90926e-10	1.82602	3.59313e-07	-1.90926e-10	2.15843	3.95755e-05	-1.90926e-10	1.80374
134365597	chr9:134365597:T:C	2.03336e-08	-0.344926	-0.721006	1.01251e-08	-0.43767	-0.97308	2.00872e-06	-0.467487	-0.709489
134365810	chr9:134365810:C:T	1.84743e-08	-1.90926e-10	-1.16183	1.13387e-08	-1.90926e-10	-1.29754	2.0413e-06	-1.90926e-10	-1.16089
134365813	chr9:134365813:A:G	1.41911e-08	-1.90926e-10	-1.42559	1.00977e-08	-1.90926e-10	-1.41345	1.56048e-06	-1.90926e-10	-1.42948
134366053	chr9:134366053:A:T	1.61414e-08	-1.90926e-10	-1.29682	1.17136e-08	-1.90926e-10	-1.26501	1.78738e-06	-1.90926e-10	-1.29373
134366194	chr9:134366194:G:A	1.40108e-08	-1.90926e-10	-1.43838	9.94947e-09	-1.90926e-10	-1.42824	1.54453e-06	-1.90926e-10	-1.43975
134366215	chr9:134366215:G:T	1.39596e-08	-1.90926e-10	-1.44204	9.8225e-09	-1.90926e-10	-1.44109	1.54077e-06	-1.90926e-10	-1.4422
134366526	chr9:134366526:C:T	1.41718e-08	-1.90926e-10	-1.42695	1.01253e-08	-1.90926e-10	-1.41073	1.55969e-06	-1.90926e-10	-1.42999
134366656	chr9:134366656:G:A	1.49401e-08	-1.90926e-10	-1.37416	1.08643e-08	-1.90926e-10	-1.34029	1.65163e-06	-1.90926e-10	-1.37271
134366849	chr9:134366849:G:A	5.48712e-08	-1.90926e-10	-0.0732197	4.51192e-08	-1.90926e-10	0.0835434	5.96963e-06	-1.90926e-10	-0.0877907
134366966	chr9:134366966:C:G	1.51555e-08	-1.90926e-10	-1.35984	1.01934e-08	-1.90926e-10	-1.40402	1.67426e-06	-1.90926e-10	-1.3591
134367097	chr9:134367097:C:G	1.46937e-08	-1.90926e-10	-1.39079	1.05309e-08	-1.90926e-10	-1.37145	1.62498e-06	-1.90926e-10	-1.38898
134367112	chr9:134367112:G:A	1.6188e-08	-1.90926e-10	-1.29394	1.03647e-08	-1.90926e-10	-1.38736	1.78725e-06	-1.90926e-10	-1.2938
134367118	chr9:134367118:A:G	3.1653e-08	-1.90926e-10	-0.623375	2.47378e-08	-1.90926e-10	-0.517429	3.4969e-06	-1.90926e-10	-0.622598
134367547	chr9:134367547:T:G	1.15832e-08	-1.62865	-4.23322e-10	8.28268e-09	-1.6116	-4.23322e-10	1.31898e-06	-1.59762	-4.23322e-10
134367981	chr9:134367981:C:T	2.20901e-08	-1.90926e-10	-0.98308	1.5094e-08	-1.90926e-10	-1.01147	2.40461e-06	-1.90926e-10	-0.997089
134368146	chr9:134368146:T:C	1.55687e-07	-1.71886	2.6885	1.29401e-07	-1.76774	2.9049	1.58083e-05	-1.7507	2.63676
134368507	chr9:134368507:G:A	1.17271e-08	-1.61631	-4.23322e-10	8.3839e-09	-1.59945	-4.23322e-10	1.33747e-06	-1.5837	-4.23322e-10
134369617	chr9:134369617:C:T	1.45051e-08	-1.90926e-10	-1.40371	1.03837e-08	-1.90926e-10	-1.38553	1.60324e-06	-1.90926e-10	-1.40245
134369640	chr9:134369640:C:T	2.95896e-09	-1.60343	-1.38994	1.76099e-09	-1.72143	-1.43846	3.37011e-07	-1.57459	-1.38753
134369648	chr9:134369648:C:T	1.74814e-06	-1.90926e-10	3.3881	1.75501e-06	-1.90926e-10	3.74447	0.000189346	-1.90926e-10	3.3691
134369757	chr9:134369757:G:A	1.13223e-08	-1.65143	-4.23322e-10	8.09651e-09	-1.63433	-4.23322e-10	1.28744e-06	-1.62182	-4.23322e-10
134369786	chr9:134369786:C:T	7.98839e-09	-1.70268	-0.297536	5.52812e-09	-1.74954	-0.266374	8.39085e-07	-1.73315	-0.316771
134369911	chr9:134369911:G:A	1.43321e-08	-1.90926e-10	-1.41571	1.02965e-08	-1.90926e-10	-1.39396	1.5771e-06	-1.90926e-10	-1.41889
134369945	chr9:134369945:G:A	1.05348e-07	-1.90926e-10	0.579062	6.47966e-08	-1.90926e-10	0.44549	1.18195e-05	-1.90926e-10	0.595279
134369993	chr9:134369993:C:T	1.44793e-08	-1.90926e-10	-1.40549	1.03279e-08	-1.90926e-10	-1.39092	1.59638e-06	-1.90926e-10	-1.40674
134369994	chr9:134369994:G:A	9.78444e-09	-1.6567	-0.140711	6.60225e-09	-1.71248	-0.125869	1.02335e-06	-1.69535	-0.156049
134370261	chr9:134370261:T:C	7.95475e-09	-1.76401	-0.240428	5.59847e-09	-1.79764	-0.205632	8.40819e-07	-1.78847	-0.259387
134370270	chr9:134370270:C:T	7.92127e-09	-1.66509	-0.343561	5.44348e-09	-1.71955	-0.311796	8.28535e-07	-1.70009	-0.362482
134370273	chr9:134370273:T:C	7.60024e-09	-1.76636	-0.283671	5.35123e-09	-1.79914	-0.249298	8.03973e-07	-1.79028	-0.302388
134370633	chr9:134370633:C:T	1.18008e-08	-1.61004	-4.23322e-10	8.45145e-09	-1.59143	-4.23322e-10	1.34602e-06	-1.57732	-4.23322e-10
134370817	chr9:134370817:T:C	7.05572e-09	-1.77858	-0.345792	4.97615e-09	-1.80707	-0.314038	7.49491e-07	-1.79923	-0.363602
134370818	chr9:134370818:G:A	1.40126e-08	-1.90926e-10	-1.43825	9.848e-09	-1.90926e-10	-1.4385	1.54895e-06	-1.90926e-10	-1.4369
134370927	chr9:134370927:A:C	1.41824e-08	-1.90926e-10	-1.4262	1.00937e-08	-1.90926e-10	-1.41385	1.5597e-06	-1.90926e-10	-1.42998
134371304	chr9:134371304:C:G	1.40436e-08	-1.90926e-10	-1.43604	9.86948e-09	-1.90926e-10	-1.43632	1.55285e-06	-1.90926e-10	-1.43438
134371394	chr9:134371394:T:C	3.42196e-09	-1.40719	-1.44081	2.47869e-09	-1.37757	-1.44046	3.87243e-07	-1.38179	-1.44139
134371535	chr9:134371535:C:G	1.46601e-08	-1.90926e-10	-1.39308	1.04774e-08	-1.90926e-10	-1.37654	1.61579e-06	-1.90926e-10	-1.39465
134371811	chr9:134371811:C:T	1.40126e-08	-1.90926e-10	-1.43825	9.848e-09	-1.90926e-10	-1.4385	1.54895e-06	-1.90926e-10	-1.4369
134372196	chr9:134372196:T:C	6.28496e-09	-1.80536	-0.434689	4.47645e-09	-1.82257	-0.404365	6.73498e-07	-1.81827	-0.451473
134372364	chr9:134372364:G:A	2.00479e-08	-1.90926e-10	-1.08009	1.35621e-08	-1.90926e-10	-1.11848	2.25866e-06	-1.90926e-10	-1.05971
134372500	chr9:134372500:T:C	1.50223e-07	-1.71469	2.6486	1.22864e-07	-1.76487	2.85019	1.526e-05	-1.74643	2.59719
134372657	chr9:134372657:G:A	1.41015e-08	-1.90926e-10	-1.43193	9.90827e-09	-1.90926e-10	-1.43239	1.56001e-06	-1.90926e-10	-1.42978
134372688	chr9:134372688:T:C	1.65186e-08	-1.90926e-10	-1.27372	1.04968e-08	-1.90926e-10	-1.37469	1.82371e-06	-1.90926e-10	-1.2736
134372843	chr9:134372843:T:G	1.56976e-08	-1.90926e-10	-1.3247	1.16639e-08	-1.90926e-10	-1.26926	1.73973e-06	-1.90926e-10	-1.32075
134372866	chr9:134372866:A:G	1.1098e-08	-1.6915	0.0200608	6.78994e-09	-1.73406	-0.0762618	1.17851e-06	-1.72978	0.0195565
134373046	chr9:134373046:G:A	1.42084e-08	-1.90926e-10	-1.42437	9.98309e-09	-1.90926e-10	-1.42487	1.57284e-06	-1.90926e-10	-1.42159
134373159	chr9:134373159:T:C	3.33733e-09	-1.48275	-1.39029	2.50569e-09	-1.43853	-1.36867	3.69065e-07	-1.47453	-1.39673
134373204	chr9:134373204:C:T	2.13598e-08	-1.90926e-10	-1.0167	1.56584e-08	-1.90926e-10	-0.974758	2.36427e-06	-1.90926e-10	-1.01401
134373321	chr9:134373321:C:T	1.61653e-08	-1.90926e-10	-1.29534	1.10193e-08	-1.90926e-10	-1.32612	1.7852e-06	-1.90926e-10	-1.29494
134373378	chr9:134373378:C:G	1.39595e-08	-1.90926e-10	-1.44205	9.81516e-09	-1.90926e-10	-1.44184	1.54102e-06	-1.90926e-10	-1.44203
134373430	chr9:134373430:T:C	7.6893e-09	-1.77949	-0.258884	5.48125e-09	-1.80773	-0.216698	8.18649e-07	-1.79988	-0.274696
134373448	chr9:134373448:G:GC	1.43629e-08	-1.90926e-10	-1.41356	1.01092e-08	-1.90926e-10	-1.41231	1.57997e-06	-1.90926e-10	-1.41707
134373518	chr9:134373518:G:A	1.18032e-08	-1.60984	-4.23322e-10	8.18063e-09	-1.62399	-4.23322e-10	1.29917e-06	-1.61275	-4.23322e-10
134374085	chr9:134374085:GCTGT:G	1.64492e-08	-1.90926e-10	-1.27793	1.20375e-08	-1.90926e-10	-1.23773	1.81932e-06	-1.90926e-10	-1.27601
134374373	chr9:134374373:C:T	1.22041e-08	-1.57644	-4.23322e-10	8.75279e-09	-1.55639	-4.23322e-10	1.39683e-06	-1.54027	-4.23322e-10
134374617	chr9:134374617:C:T	1.88714e-08	-1.90926e-10	-1.14056	1.37272e-08	-1.90926e-10	-1.10638	2.07404e-06	-1.90926e-10	-1.14498
134374705	chr9:134374705:T:A	1.41678e-08	-1.90926e-10	-1.42723	9.98705e-09	-1.90926e-10	-1.42447	1.56204e-06	-1.90926e-10	-1.42848
134374858	chr9:134374858:A:C	2.8812e-08	-0.265046	-0.45237	2.58661e-08	-0.1338	-0.33903	3.2967e-06	-0.218886	-0.462668
134374936	chr9:134374936:TG:T	1.99979e-08	-1.90926e-10	-1.08258	1.46204e-08	-1.90926e-10	-1.04335	2.19716e-06	-1.90926e-10	-1.08731
134375280	chr9:134375280:C:T	1.19306e-08	-1.5991	-4.23322e-10	8.54937e-09	-1.57991	-4.23322e-10	1.36249e-06	-1.56516	-4.23322e-10
134375502	chr9:134375502:G:T	1.55807e-08	-1.90926e-10	-1.33217	1.13279e-08	-1.90926e-10	-1.29849	1.72283e-06	-1.90926e-10	-1.33051
134375833	chr9:134375833:A:G	5.40275e-08	-1.66056	1.57184	7.64004e-08	-1.74287	2.35309	5.42573e-06	-1.69355	1.51023
134375880	chr9:134375880:C:T	1.85707e-08	-1.90926e-10	-1.15662	1.38691e-08	-1.90926e-10	-1.0961	2.04731e-06	-1.90926e-10	-1.15795
134376145	chr9:134376145:C:T	3.64152e-09	-1.69306	-1.09275	2.51335e-09	-1.74307	-1.06107	3.88293e-07	-1.72505	-1.09542
134376198	chr9:134376198:T:C	3.97602e-09	-1.62241	-1.07552	2.7087e-09	-1.68559	-1.04371	4.2012e-07	-1.66297	-1.07872
134376261	chr9:134376261:A:G	3.8913e-09	-1.62901	-1.09046	2.65188e-09	-1.69222	-1.05827	4.11327e-07	-1.66956	-1.09329
134376591	chr9:134376591:G:A	3.53163e-08	-1.90926e-10	-0.513862	2.63453e-08	-1.90926e-10	-0.454474	3.91414e-06	-1.90926e-10	-0.50988
134376836	chr9:134376836:C:T	6.32249e-08	-1.56767	1.63616	8.62702e-08	-1.68283	2.41455	6.28534e-06	-1.61033	1.57408
134376931	chr9:134376931:C:G	3.73951e-09	-1.64369	-1.11556	2.54716e-09	-1.70273	-1.08805	3.95648e-07	-1.6822	-1.11951
134377069	chr9:134377069:T:C	3.24015e-09	-1.65998	-1.24261	2.1882e-09	-1.71778	-1.22491	3.4269e-07	-1.69926	-1.24615
134377316	chr9:134377316:G:A	1.87064e-08	-1.90926e-10	-1.14934	1.28463e-08	-1.90926e-10	-1.1727	2.06261e-06	-1.90926e-10	-1.1505
134377494	chr9:134377494:T:C	9.93154e-09	-1.78249	-4.23322e-10	7.25272e-09	-1.74439	-4.23322e-10	1.17185e-06	-1.71589	-4.23322e-10
134377496	chr9:134377496:C:T	2.12848e-08	-1.90926e-10	-1.02022	1.58305e-08	-1.90926e-10	-0.963825	2.34695e-06	-1.90926e-10	-1.02136
134377536	chr9:134377536:T:C	1.40179e-08	-1.90926e-10	-1.43787	9.88609e-09	-1.90926e-10	-1.43464	1.5472e-06	-1.90926e-10	-1.43803
134377583	chr9:134377583:C:T	4.7847e-08	-1.90926e-10	-0.2102	3.26046e-08	-1.90926e-10	-0.241311	5.33498e-06	-1.90926e-10	-0.200191
134377610	chr9:134377610:T:C	1.35433e-08	-0.744006	-0.728311	1.13303e-08	-0.466535	-0.831746	1.62793e-06	-0.664589	-0.722576
134377761	chr9:134377761:C:T	3.32057e-08	-1.7369	1.16141	2.63414e-08	-1.76171	1.30709	3.54751e-06	-1.76062	1.15239
134377836	chr9:134377836:A:C	7.09736e-08	-0.460273	0.644373	7.50653e-08	-0.29124	0.883836	8.46952e-06	-0.346651	0.60865
134377974	chr9:134377974:T:C	1.86961e-08	-1.82799	0.678094	1.52796e-08	-1.82316	0.823909	2.02024e-06	-1.82495	0.653691
134377989	chr9:134377989:G:A	4.15939e-08	-1.81909	1.46884	4.12435e-08	-1.80198	1.79571	4.45304e-06	-1.81134	1.43045
134378143	chr9:134378143:G:A	1.43063e-08	-1.90926e-10	-1.41751	9.97271e-09	-1.90926e-10	-1.42591	1.58772e-06	-1.90926e-10	-1.41218
134378163	chr9:134378163:G:A	4.53928e-08	-1.90926e-10	-0.262854	3.82271e-08	-1.90926e-10	-0.0822181	4.87148e-06	-1.90926e-10	-0.291077
134378527	chr9:134378527:G:C	3.57536e-08	-1.51195	1.0104	3.549e-08	-1.54695	1.39044	3.70553e-06	-1.53912	0.974466
134378530	chr9:134378530:C:G	1.61045e-08	-1.90926e-10	-1.29911	1.11269e-08	-1.90926e-10	-1.3164	1.80306e-06	-1.90926e-10	-1.28499
134378796	chr9:134378796:C:A	1.02711e-08	-1.74888	-4.23322e-10	7.10575e-09	-1.76486	-4.23322e-10	1.11184e-06	-1.76846	-4.23322e-10
134378798	chr9:134378798:C:T	1.39572e-08	-1.90926e-10	-1.44221	9.82979e-09	-1.90926e-10	-1.44035	1.54091e-06	-1.90926e-10	-1.4421
134378840	chr9:134378840:G:A	1.59666e-08	-1.90926e-10	-1.30771	1.15747e-08	-1.90926e-10	-1.27694	1.7703e-06	-1.90926e-10	-1.30332
134378843	chr9:134378843:C:T	8.99008e-08	-1.90926e-10	0.420499	5.71159e-08	-1.90926e-10	0.319319	9.92895e-06	-1.90926e-10	0.420979
134379096	chr9:134379096:C:A	1.55067e-08	-1.90926e-10	-1.33693	1.11471e-08	-1.90926e-10	-1.31458	1.71199e-06	-1.90926e-10	-1.33682
134379171	chr9:134379171:C:T	1.46833e-08	-1.90926e-10	-1.39149	1.06713e-08	-1.90926e-10	-1.35821	1.62435e-06	-1.90926e-10	-1.38937
134379227	chr9:134379227:TGATCCCTGTGG:T	7.66403e-08	-1.10797	1.36889	7.0607e-08	-1.11475	1.64611	8.21838e-06	-1.12586	1.35776
134379411	chr9:134379411:G:A	1.69841e-08	-1.90926e-10	-1.24593	1.22339e-08	-1.90926e-10	-1.22155	1.86224e-06	-1.90926e-10	-1.2527
134379472	chr9:134379472:C:A	7.81097e-07	-1.42983	4.01232	1.16948e-06	-1.49318	4.83173	7.89686e-05	-1.46676	3.96134
134379505	chr9:134379505:G:A	1.79493e-08	-1.90926e-10	-1.19066	1.30619e-08	-1.90926e-10	-1.15606	1.96389e-06	-1.90926e-10	-1.19955
134379608	chr9:134379608:A:G	2.84761e-08	-1.13789	0.408747	1.71944e-08	-1.17808	0.296899	2.97535e-06	-1.19779	0.413679
134379627	chr9:134379627:C:T	1.41214e-08	-1.90926e-10	-1.43052	9.81178e-09	-1.90926e-10	-1.44218	1.55958e-06	-1.90926e-10	-1.43006
134379781	chr9:134379781:G:C	3.34696e-06	-1.48384	5.52145	5.02847e-06	-1.52634	6.32345	0.000335611	-1.50976	5.45123
134379870	chr9:134379870:C:T	2.03527e-08	-1.90926e-10	-1.065	1.37806e-08	-1.90926e-10	-1.1025	2.23787e-06	-1.90926e-10	-1.06895
134379871	chr9:134379871:G:A	1.17389e-06	-1.44893	4.43879	2.99939e-06	-1.52234	5.80274	0.000116322	-1.47734	4.35923
134379910	chr9:134379910:C:A	4.03901e-06	-1.38251	5.60806	5.93354e-06	-1.42703	6.38964	0.0004024	-1.41087	5.53384
134379975	chr9:134379975:C:T	1.30879e-06	-1.44683	4.54548	1.74497e-06	-1.50279	5.24152	0.000127684	-1.47396	4.44905
134380399	chr9:134380399:C:T	8.08888e-07	-1.67708	4.29453	1.12386e-06	-1.70493	5.0037	8.30614e-05	-1.68711	4.23221
134380434	chr9:134380434:G:A	1.45632e-08	-1.90926e-10	-1.39971	1.03162e-08	-1.90926e-10	-1.39205	1.60381e-06	-1.90926e-10	-1.40209
134380748	chr9:134380748:C:G	9.16087e-09	-1.49473	-0.368538	5.59064e-09	-1.52401	-0.480661	9.65287e-07	-1.52765	-0.382159
134380786	chr9:134380786:C:G	4.60793e-09	-1.14235	-1.40808	3.44071e-09	-1.05449	-1.4356	5.87043e-07	-0.999831	-1.4073
134380994	chr9:134380994:A:T	1.64301e-07	-1.78068	2.80417	1.79439e-07	-1.80059	3.26466	1.71656e-05	-1.79299	2.76143
134381087	chr9:134381087:C:T	1.25996e-08	-1.54454	-4.23322e-10	8.56004e-09	-1.57866	-4.23322e-10	1.33847e-06	-1.58295	-4.23322e-10
134381287	chr9:134381287:A:G	2.0677e-08	-1.04918	-4.23322e-10	1.54034e-08	-0.991177	-4.23322e-10	2.76107e-06	-0.858857	-4.23322e-10
134381344	chr9:134381344:T:G	1.20695e-08	-1.58753	-4.23322e-10	8.19319e-09	-1.62246	-4.23322e-10	1.28343e-06	-1.62494	-4.23322e-10
134381704	chr9:134381704:C:T	6.00267e-09	-1.01437	-1.27163	3.44194e-09	-1.08603	-1.4037	6.09593e-07	-1.10732	-1.26212
134381847	chr9:134381847:T:G	7.43773e-07	-1.90926e-10	2.53353	6.58507e-07	-1.90926e-10	2.76421	7.9351e-05	-1.90926e-10	2.49941
134382012	chr9:134382012:T:G	1.39595e-08	-1.90926e-10	-1.44205	9.81292e-09	-1.90926e-10	-1.44206	1.54109e-06	-1.90926e-10	-1.44198
134382233	chr9:134382233:C:T	1.65741e-08	-1.90926e-10	-1.27037	1.20071e-08	-1.90926e-10	-1.24026	1.82401e-06	-1.90926e-10	-1.27344
134382542	chr9:134382542:G:T	9.63019e-09	-1.81331	-4.23322e-10	6.72232e-09	-1.82033	-4.23322e-10	1.05859e-06	-1.81754	-4.23322e-10
134382785	chr9:134382785:G:A	1.44075e-08	-1.90926e-10	-1.41046	1.00562e-08	-1.90926e-10	-1.41757	1.59381e-06	-1.90926e-10	-1.40835
134382880	chr9:134382880:C:G	1.59658e-08	-1.90926e-10	-1.30776	1.08945e-08	-1.90926e-10	-1.33751	1.75964e-06	-1.90926e-10	-1.30937
134382967	chr9:134382967:C:T	4.30364e-08	-0.316161	-4.23322e-10	3.30251e-08	-0.228495	-4.23322e-10	5.71999e-06	-0.130509	-4.23322e-10
134383181	chr9:134383181:A:G	7.77941e-09	-0.98683	-1.0399	5.48171e-09	-0.982751	-1.0416	8.79273e-07	-0.965406	-1.03773
134383612	chr9:134383612:G:A	7.93894e-08	-1.25656	1.55271	1.22914e-07	-1.34996	2.43568	8.07279e-06	-1.28703	1.50105
134384285	chr9:134384285:G:A	5.25816e-08	-1.62823	1.51239	6.8622e-08	-1.7363	2.23915	6.07243e-06	-1.53931	1.4686
134384370	chr9:134384370:G:A	1.16319e-07	-1.75448	2.43261	1.73862e-07	-1.81094	3.24344	1.30279e-05	-1.70041	2.39303
134384830	chr9:134384830:C:T	1.59063e-08	-1.90926e-10	-1.31149	1.08553e-08	-1.90926e-10	-1.34111	1.7529e-06	-1.90926e-10	-1.3132
134384832	chr9:134384832:C:T	1.39637e-08	-1.90926e-10	-1.44175	9.82294e-09	-1.90926e-10	-1.44104	1.54091e-06	-1.90926e-10	-1.4421
134384848	chr9:134384848:C:A	6.73669e-07	2.43453	-4.23322e-10	3.9634e-07	2.25651	-4.23322e-10	7.02119e-05	2.37704	-4.23322e-10
134385017	chr9:134385017:T:C	5.37031e-08	-1.90926e-10	-0.094738	3.67379e-08	-1.90926e-10	-0.121955	6.09182e-06	-1.90926e-10	-0.0675283
134385371	chr9:134385371:G:A	6.13459e-08	-1.90926e-10	0.0383203	3.67298e-08	-1.90926e-10	-0.122174	6.72797e-06	-1.90926e-10	0.0317975
134385467	chr9:134385467:C:T	4.6145e-09	-1.60284	-0.946167	2.98332e-09	-1.61927	-1.01346	5.11111e-07	-1.60008	-0.945562
134385559	chr9:134385559:C:T	2.70813e-09	-1.77893	-1.30302	2.04977e-09	-1.76187	-1.24617	3.05256e-07	-1.75442	-1.30666
134385741	chr9:134385741:A:C	1.42841e-08	-1.90926e-10	-1.41906	9.9499e-09	-1.90926e-10	-1.4282	1.57432e-06	-1.90926e-10	-1.42065
134385766	chr9:134385766:G:A	2.24966e-08	-1.90926e-10	-0.964846	1.67389e-08	-1.90926e-10	-0.908029	2.48827e-06	-1.90926e-10	-0.962888
134386085	chr9:134386085:C:T	5.59777e-08	-1.90926e-10	-0.0532545	3.7554e-08	-1.90926e-10	-0.099983	6.34165e-06	-1.90926e-10	-0.0273373
134386450	chr9:134386450:A:G	7.6544e-08	-1.90926e-10	0.259658	4.94433e-08	-1.90926e-10	0.175064	8.87685e-06	-1.90926e-10	0.308971
134386548	chr9:134386548:T:A	2.74508e-09	-1.81502	-1.25338	1.84826e-09	-1.81907	-1.29245	3.04226e-07	-1.81447	-1.24999
134386717	chr9:134386717:A:AC	1.16333e-07	-1.62981	2.30806	1.63638e-07	-1.73506	3.10696	1.35658e-05	-1.5291	2.26218
134386871	chr9:134386871:G:C	1.31192e-08	-1.50413	-4.23322e-10	9.24286e-09	-1.50191	-4.23322e-10	1.4954e-06	-1.47208	-4.23322e-10
134387340	chr9:134387340:C:T	1.50168e-08	-1.90926e-10	-1.36904	1.07106e-08	-1.90926e-10	-1.35453	1.66301e-06	-1.90926e-10	-1.36585
134387398	chr9:134387398:C:T	1.40494e-08	-1.90926e-10	-1.43563	9.81698e-09	-1.90926e-10	-1.44165	1.55095e-06	-1.90926e-10	-1.43561
134387793	chr9:134387793:A:G	1.64427e-07	-1.70508	2.72934	2.39344e-07	-1.78328	3.53542	1.87665e-05	-1.62923	2.68682
134388102	chr9:134388102:G:A	1.4097e-08	-1.90926e-10	-1.43225	9.85589e-09	-1.90926e-10	-1.43769	1.5541e-06	-1.90926e-10	-1.43358
134388360	chr9:134388360:T:C	1.12693e-07	-1.79081	2.43727	2.4663e-07	-1.80524	3.58737	1.1735e-05	-1.76883	2.35693
134388646	chr9:134388646:G:T	2.29118e-08	-1.90926e-10	-0.946556	1.89567e-08	-1.90926e-10	-0.783608	2.51537e-06	-1.90926e-10	-0.952055
134388892	chr9:134388892:G:T	1.45599e-08	-1.90926e-10	-1.39994	1.04097e-08	-1.90926e-10	-1.38302	1.60512e-06	-1.90926e-10	-1.40128
134388935	chr9:134388935:G:A	5.37591e-08	-1.90926e-10	-0.0936959	4.96835e-08	-1.90926e-10	0.179909	5.79023e-06	-1.90926e-10	-0.118303
134388982	chr9:134388982:G:A	1.45029e-08	-1.90926e-10	-1.40386	1.01171e-08	-1.90926e-10	-1.41154	1.60058e-06	-1.90926e-10	-1.40411
134389021	chr9:134389021:G:A	3.18906e-08	-1.90926e-10	-0.615896	2.4491e-08	-1.90926e-10	-0.527457	3.45092e-06	-1.90926e-10	-0.635835
134389093	chr9:134389093:G:A	7.28526e-07	-0.929928	3.44274	1.19128e-06	-1.02566	4.38268	7.612e-05	-0.926471	3.38431
134389504	chr9:134389504:G:A	1.16831e-08	-1.62006	-4.23322e-10	9.09176e-09	-1.51839	-4.23322e-10	1.44819e-06	-1.50416	-4.23322e-10
134389536	chr9:134389536:C:T	1.47627e-08	-1.90926e-10	-1.3861	1.01475e-08	-1.90926e-10	-1.40854	1.62841e-06	-1.90926e-10	-1.38687
134389553	chr9:134389553:G:A	1.50575e-07	-1.68291	2.61916	2.15265e-07	-1.76954	3.41564	1.72618e-05	-1.60165	2.57567
134389861	chr9:134389861:C:T	1.4919e-08	-1.37557	-4.23322e-10	1.11268e-08	-1.31641	-4.23322e-10	1.84992e-06	-1.25933	-4.23322e-10
134390090	chr9:134390090:G:A	1.46535e-07	-1.90926e-10	0.909057	9.67497e-08	-1.90926e-10	0.846364	1.66265e-05	-1.90926e-10	0.936525
134390144	chr9:134390144:T:A	9.84082e-08	-1.90926e-10	0.510917	8.57774e-08	-1.90926e-10	0.725993	1.08272e-05	-1.90926e-10	0.507587
134390145	chr9:134390145:C:T	1.4036e-08	-1.90926e-10	-1.43658	9.8293e-09	-1.90926e-10	-1.4404	1.54793e-06	-1.90926e-10	-1.43755
134390456	chr9:134390456:C:T	3.19479e-08	-0.937169	0.323066	3.07753e-08	-1.01715	0.718094	3.39048e-06	-0.943229	0.289725
134391233	chr9:134391233:A:G	1.41056e-07	-1.68328	2.55423	2.01266e-07	-1.76939	3.34826	1.61589e-05	-1.60188	2.50987
134391302	chr9:134391302:C:T	1.51767e-07	-1.71413	2.65826	2.19551e-07	-1.78867	3.45449	1.72462e-05	-1.64049	2.6136
134391626	chr9:134391626:C:T	1.92549e-08	-1.90926e-10	-1.12044	1.35497e-08	-1.90926e-10	-1.1194	2.11304e-06	-1.90926e-10	-1.12635
134391740	chr9:134391740:T:C	1.75209e-07	-1.69771	2.78548	2.54914e-07	-1.77882	3.59398	1.99644e-05	-1.61979	2.73927
134391828	chr9:134391828:C:T	1.72082e-08	-1.90926e-10	-1.23282	1.20742e-08	-1.90926e-10	-1.2347	1.88932e-06	-1.90926e-10	-1.23826
134392535	chr9:134392535:C:T	3.04843e-06	-0.964367	4.90854	5.3412e-06	-1.06503	5.92248	0.000319246	-0.962978	4.85446
134392788	chr9:134392788:T:A	3.41524e-07	-1.90926e-10	1.75521	2.17172e-07	-1.90926e-10	1.65493	3.82742e-05	-1.90926e-10	1.7703
134393077	chr9:134393077:G:A	1.42569e-08	-1.90926e-10	-1.42097	9.88979e-09	-1.90926e-10	-1.43426	1.57501e-06	-1.90926e-10	-1.42021
134393237	chr9:134393237:CAG:C	2.92202e-09	-1.75945	-1.24648	2.36651e-09	-1.67673	-1.18761	3.45946e-07	-1.68138	-1.25457
134393314	chr9:134393314:C:T	1.45195e-08	-1.90926e-10	-1.40271	1.00207e-08	-1.90926e-10	-1.42111	1.60245e-06	-1.90926e-10	-1.40294
134393475	chr9:134393475:G:A	9.79511e-09	-1.79633	-4.23322e-10	6.94729e-09	-1.78741	-4.23322e-10	1.09758e-06	-1.78137	-4.23322e-10
134393489	chr9:134393489:G:A	2.45833e-09	-1.73994	-1.43879	1.79296e-09	-1.70238	-1.43952	2.77805e-07	-1.71727	-1.43804
134393657	chr9:134393657:A:G	7.70001e-09	-0.705952	-1.33104	4.77876e-09	-0.751668	-1.40991	8.01699e-07	-0.773502	-1.322
134393946	chr9:134393946:C:T	2.03157e-08	-1.06681	-4.23322e-10	1.2957e-08	-1.16412	-4.23322e-10	2.16099e-06	-1.10391	-4.23322e-10
134394621	chr9:134394621:C:T	9.60882e-09	-1.81553	-4.23322e-10	6.74956e-09	-1.81629	-4.23322e-10	1.05553e-06	-1.82043	-4.23322e-10
134394750	chr9:134394750:C:A	1.43696e-08	-1.90926e-10	-1.4131	9.94819e-09	-1.90926e-10	-1.42837	1.58602e-06	-1.90926e-10	-1.41325
134394899	chr9:134394899:G:A	9.50316e-09	-1.82658	-4.23322e-10	6.69563e-09	-1.82431	-4.23322e-10	1.05406e-06	-1.82183	-4.23322e-10
134394905	chr9:134394905:G:GC	9.50313e-09	-1.82659	-4.23322e-10	6.6956e-09	-1.82431	-4.23322e-10	1.05405e-06	-1.82184	-4.23322e-10
134395090	chr9:134395090:C:T	1.39577e-08	-1.90926e-10	-1.44218	9.8171e-09	-1.90926e-10	-1.44164	1.54068e-06	-1.90926e-10	-1.44225
134395187	chr9:134395187:C:T	9.48984e-09	-1.82799	-4.23322e-10	6.6751e-09	-1.82738	-4.23322e-10	1.04935e-06	-1.8263	-4.23322e-10
134395311	chr9:134395311:G:T	3.93893e-09	-1.74009	-0.967209	2.98286e-09	-1.70815	-0.92473	4.43257e-07	-1.70955	-0.978533
134395579	chr9:134395579:A:G	1.67945e-07	-1.80641	2.85183	2.96783e-07	-1.82769	3.79493	1.78041e-05	-1.7677	2.77265
134396014	chr9:134396014:T:C	1.13929e-07	-1.55753	2.2149	2.33222e-07	-1.59381	3.32004	1.24456e-05	-1.47885	2.12573
134396028	chr9:134396028:G:A	1.09113e-06	-0.813127	3.72988	1.83515e-06	-0.911444	4.70056	0.000114141	-0.805109	3.66807
134396113	chr9:134396113:G:A	1.19246e-06	-0.792036	3.7976	2.01362e-06	-0.891409	4.77334	0.000124697	-0.783853	3.73527
134396594	chr9:134396594:A:G	1.3968e-08	-1.90926e-10	-1.44144	9.97989e-09	-1.90926e-10	-1.42519	1.54108e-06	-1.90926e-10	-1.44199
134396654	chr9:134396654:C:T	1.02094e-06	-0.84684	3.69712	1.70589e-06	-0.945005	4.66108	0.000106673	-0.839494	3.63478
134396749	chr9:134396749:C:G	1.55738e-08	-1.90926e-10	-1.33262	1.0898e-08	-1.90926e-10	-1.33718	1.70533e-06	-1.90926e-10	-1.34072
134396900	chr9:134396900:T:C	4.41503e-09	-1.30867	-1.28453	2.76471e-09	-1.33815	-1.37068	4.67996e-07	-1.36313	-1.27064
134397245	chr9:134397245:G:C	1.68224e-07	-1.81538	2.86247	3.04315e-07	-1.82763	3.81993	1.77217e-05	-1.78352	2.78383
134397280	chr9:134397280:G:A	1.97022e-07	-1.73512	2.94022	3.41258e-07	-1.79701	3.90388	2.16774e-05	-1.66592	2.86771
134397310	chr9:134397310:T:G	1.8687e-07	-1.79561	2.94782	3.3009e-07	-1.82548	3.89908	1.99157e-05	-1.75044	2.86747
134397380	chr9:134397380:G:A	4.8632e-08	-1.90926e-10	-0.193927	3.25226e-08	-1.90926e-10	-0.243828	5.51645e-06	-1.90926e-10	-0.166741
134397784	chr9:134397784:C:T	1.88101e-08	-1.90926e-10	-1.14382	1.36086e-08	-1.90926e-10	-1.11506	2.05631e-06	-1.90926e-10	-1.15356
134397799	chr9:134397799:C:T	1.50147e-08	-1.90926e-10	-1.36918	1.02754e-08	-1.90926e-10	-1.39601	1.65593e-06	-1.90926e-10	-1.37011
134397899	chr9:134397899:G:T	1.56222e-08	-1.90926e-10	-1.32951	1.07313e-08	-1.90926e-10	-1.3526	1.72113e-06	-1.90926e-10	-1.3315
134398271	chr9:134398271:T:C	7.99472e-09	-0.694526	-1.3049	4.91271e-09	-0.737211	-1.39673	8.3238e-07	-0.763038	-1.2949
134398314	chr9:134398314:T:G	1.55334e-07	-1.79334	2.76071	2.68779e-07	-1.82482	3.69294	1.66079e-05	-1.74694	2.68234
134398853	chr9:134398853:A:G	9.98938e-09	-1.77669	-4.23322e-10	7.11036e-09	-1.76421	-4.23322e-10	1.10854e-06	-1.77143	-4.23322e-10
134398922	chr9:134398922:G:A	3.11725e-09	-1.56444	-1.37681	2.21086e-09	-1.55156	-1.38082	3.53672e-07	-1.54144	-1.37242
134399142	chr9:134399142:C:T	4.52535e-09	-1.78742	-0.781097	3.73476e-09	-1.75551	-0.652569	5.01795e-07	-1.77362	-0.790418
134399242	chr9:134399242:G:A	1.56137e-08	-1.90926e-10	-1.33006	1.06074e-08	-1.90926e-10	-1.36422	1.72231e-06	-1.90926e-10	-1.33081
134399523	chr9:134399523:G:C	2.2629e-07	-1.80239	3.146	4.13299e-07	-1.82712	4.12553	2.3912e-05	-1.76149	3.06139
134399565	chr9:134399565:T:TCA	9.71227e-09	-1.80482	-4.23322e-10	6.88043e-09	-1.79708	-4.23322e-10	1.08619e-06	-1.7918	-4.23322e-10
134399724	chr9:134399724:T:C	1.58286e-07	-1.8129	2.79909	2.78917e-07	-1.82794	3.73309	1.66674e-05	-1.77894	2.71792
134399787	chr9:134399787:G:A	1.43224e-07	-1.90926e-10	0.886201	9.46003e-08	-1.90926e-10	0.823897	1.62647e-05	-1.90926e-10	0.914522
134399894	chr9:134399894:C:T	3.89936e-09	-1.73089	-0.986506	2.96222e-09	-1.69663	-0.943194	4.3976e-07	-1.69851	-0.997492
134400306	chr9:134400306:G:A	1.85958e-07	-1.80703	2.95434	3.30909e-07	-1.82776	3.90384	1.96414e-05	-1.7687	2.87186
134400310	chr9:134400310:G:T	2.89737e-07	-1.55704	3.14781	6.49989e-07	-1.59384	4.34503	3.16257e-05	-1.4818	3.0613
134400321	chr9:134400321:A:G	8.81096e-09	-1.74081	-0.161407	6.2264e-09	-1.75044	-0.146526	9.46599e-07	-1.74124	-0.188119
134400659	chr9:134400659:T:C	1.25015e-07	-1.81714	2.56737	2.17143e-07	-1.82738	3.48217	1.31646e-05	-1.78657	2.48962
134400695	chr9:134400695:A:G	1.26136e-07	-1.79711	2.55626	2.14597e-07	-1.82581	3.4688	1.34409e-05	-1.75204	2.47587
134400927	chr9:134400927:G:A	1.52675e-07	-1.76607	2.71617	2.58816e-07	-1.81378	3.64414	1.65433e-05	-1.70612	2.63762
134401026	chr9:134401026:C:T	1.49199e-08	-1.90926e-10	-1.37551	1.02676e-08	-1.90926e-10	-1.39677	1.65006e-06	-1.90926e-10	-1.37366
134401116	chr9:134401116:T:C	4.39897e-08	-1.79986	1.50561	6.73414e-08	-1.82675	2.31076	4.74905e-06	-1.75582	1.43928
134401368	chr9:134401368:C:G	9.8564e-09	-1.79009	-4.23322e-10	6.92474e-09	-1.79066	-4.23322e-10	1.10279e-06	-1.77664	-4.23322e-10
134401399	chr9:134401399:C:T	1.39995e-08	-1.90926e-10	-1.43918	9.81104e-09	-1.90926e-10	-1.44226	1.54509e-06	-1.90926e-10	-1.4394
134401915	chr9:134401915:G:A	2.93723e-09	-1.59701	-1.40373	1.94347e-09	-1.62509	-1.4362	3.10691e-07	-1.64793	-1.3955
134402035	chr9:134402035:A:C	6.28076e-07	-1.73712	4.10157	1.02987e-06	-1.78836	4.99978	6.81331e-05	-1.67121	4.0182
134402265	chr9:134402265:C:A	1.51211e-08	-1.90926e-10	-1.36211	1.07798e-08	-1.90926e-10	-1.34809	1.67398e-06	-1.90926e-10	-1.35927
134402382	chr9:134402382:T:A	1.05462e-08	-1.72244	-4.23322e-10	7.54669e-09	-1.70465	-4.23322e-10	1.19422e-06	-1.69698	-4.23322e-10
134402679	chr9:134402679:AG:A	1.13344e-07	-1.90926e-10	0.652216	1.14932e-07	-1.90926e-10	1.01858	1.20666e-05	-1.90926e-10	0.615965
134402891	chr9:134402891:TG:T	1.55351e-07	-0.976436	1.94392	2.47053e-07	-1.06103	2.84486	1.64379e-05	-0.954207	1.87932
134403254	chr9:134403254:A:G	4.4161e-07	-1.79037	3.80259	7.10497e-07	-1.81939	4.65959	4.68784e-05	-1.74431	3.71739
134403436	chr9:134403436:T:C	3.59844e-07	-1.78232	3.58978	5.71505e-07	-1.81539	4.4379	3.83435e-05	-1.7326	3.50471
134403458	chr9:134403458:G:A	1.08584e-07	-1.25423	1.86354	2.38444e-07	-1.31141	3.05978	1.16985e-05	-1.22233	1.80732
134403478	chr9:134403478:C:T	4.27456e-08	-1.90926e-10	-0.322941	3.11833e-08	-1.90926e-10	-0.285881	4.7255e-06	-1.90926e-10	-0.321502
134403639	chr9:134403639:A:G	4.92547e-09	-1.27903	-1.20475	3.3308e-09	-1.33235	-1.1902	5.06208e-07	-1.33702	-1.21827
134404040	chr9:134404040:A:G	1.13738e-08	-1.6469	-4.23322e-10	8.18189e-09	-1.62384	-4.23322e-10	1.29929e-06	-1.61266	-4.23322e-10
134404344	chr9:134404344:C:A	1.90587e-08	-1.90926e-10	-1.13068	1.41608e-08	-1.90926e-10	-1.07529	2.09885e-06	-1.90926e-10	-1.13309
134404374	chr9:134404374:C:G	1.92209e-08	-1.90926e-10	-1.12221	1.26073e-08	-1.90926e-10	-1.19149	2.12915e-06	-1.90926e-10	-1.11875
134404514	chr9:134404514:A:G	1.728e-08	-1.90926e-10	-1.22866	1.25932e-08	-1.90926e-10	-1.19261	1.90968e-06	-1.90926e-10	-1.22754
134405046	chr9:134405046:G:A	3.60344e-09	-1.54442	-1.2519	2.50008e-09	-1.56821	-1.24123	3.97883e-07	-1.54473	-1.25134
134405142	chr9:134405142:G:A	1.45897e-08	-1.90926e-10	-1.39789	1.00473e-08	-1.90926e-10	-1.41846	1.60924e-06	-1.90926e-10	-1.39871
134405209	chr9:134405209:C:T	1.25903e-08	-1.46839	-0.076898	9.86399e-09	-1.52715	0.0902761	1.3784e-06	-1.47987	-0.0736808
134405384	chr9:134405384:G:A	6.64641e-09	-1.61862	-0.56551	6.40061e-09	-1.68831	-0.181058	7.69821e-07	-1.53678	-0.599294
134405512	chr9:134405512:G:A	1.90378e-08	-1.90926e-10	-1.13178	1.29897e-08	-1.90926e-10	-1.16161	2.11182e-06	-1.90926e-10	-1.12692
134405582	chr9:134405582:G:T	4.74648e-09	-1.72168	-0.799128	4.42372e-09	-1.76809	-0.470696	5.41305e-07	-1.65848	-0.829773
134405881	chr9:134405881:C:G	6.5639e-09	-1.70286	-0.493769	6.4834e-09	-1.75471	-0.101805	7.47183e-07	-1.63767	-0.528251
134406474	chr9:134406474:C:T	2.10888e-08	-1.90926e-10	-1.02947	1.49384e-08	-1.90926e-10	-1.02183	2.32106e-06	-1.90926e-10	-1.03245
134406475	chr9:134406475:A:G	4.31261e-09	-1.63211	-0.984552	3.80521e-09	-1.69572	-0.693674	5.03462e-07	-1.55483	-1.00589
134406568	chr9:134406568:C:T	4.15682e-08	-1.90926e-10	-0.350873	4.01569e-08	-1.90926e-10	-0.0329701	4.48639e-06	-1.90926e-10	-0.373427
134406572	chr9:134406572:C:T	3.41645e-08	-1.90926e-10	-0.54702	3.11799e-08	-1.90926e-10	-0.285991	3.6658e-06	-1.90926e-10	-0.575429
134406853	chr9:134406853:T:G	4.79605e-09	-1.4334	-1.07701	3.99197e-09	-1.52657	-0.81491	5.7649e-07	-1.3293	-1.09597
134406969	chr9:134406969:C:G	3.54711e-09	-1.38722	-1.42486	2.74153e-09	-1.36035	-1.3569	3.85568e-07	-1.39926	-1.42826
134407073	chr9:134407073:T:C	4.89641e-09	-1.54979	-0.939918	4.29918e-09	-1.62652	-0.640824	5.77064e-07	-1.46189	-0.96239
134407118	chr9:134407118:A:G	2.20201e-08	-1.90926e-10	-0.986252	1.43244e-08	-1.90926e-10	-1.0638	2.46527e-06	-1.90926e-10	-0.972175
134407131	chr9:134407131:C:T	2.2022e-07	-1.90926e-10	1.31642	1.9594e-07	-1.90926e-10	1.55204	2.40007e-05	-1.90926e-10	1.30361
134408066	chr9:134408066:C:T	2.96951e-09	-1.81784	-1.17197	1.89591e-09	-1.82173	-1.26434	3.29533e-07	-1.81759	-1.16697
134408103	chr9:134408103:C:A	1.2133e-07	-1.1146	1.83491	1.59219e-07	-1.12642	2.47094	1.36848e-05	-1.03234	1.77415
134408482	chr9:134408482:C:T	1.42804e-08	-1.90926e-10	-1.41932	9.93166e-09	-1.90926e-10	-1.43004	1.58061e-06	-1.90926e-10	-1.41667
134409348	chr9:134409348:C:T	9.92177e-09	-1.78348	-4.23322e-10	6.80765e-09	-1.80772	-4.23322e-10	1.0737e-06	-1.80337	-4.23322e-10
134409407	chr9:134409407:C:T	1.74862e-08	-1.90926e-10	-1.2168	1.2982e-08	-1.90926e-10	-1.1622	1.92424e-06	-1.90926e-10	-1.21995
134409416	chr9:134409416:C:A	5.55668e-08	-1.51615	1.45552	4.66256e-08	-1.56305	1.67944	6.07863e-06	-1.51719	1.4475
134409808	chr9:134409808:G:A	4.1431e-09	-1.57829	-1.07847	3.51039e-09	-1.64905	-0.820986	4.89106e-07	-1.49099	-1.09867
134409997	chr9:134409997:T:TG	2.69463e-08	-1.90926e-10	-0.784362	1.77635e-08	-1.90926e-10	-0.848617	2.9442e-06	-1.90926e-10	-0.794639
134410020	chr9:134410020:A:G	3.1906e-09	-1.50324	-1.41476	2.24625e-09	-1.4754	-1.4411	3.54302e-07	-1.50218	-1.4099
134410058	chr9:134410058:C:T	6.43377e-07	-1.90926e-10	2.38852	6.14546e-07	-1.90926e-10	2.69512	7.10308e-05	-1.90926e-10	2.38864
134410165	chr9:134410165:T:C	1.84556e-08	-1.90926e-10	-1.16284	1.37875e-08	-1.90926e-10	-1.102	2.03011e-06	-1.90926e-10	-1.16639
134410785	chr9:134410785:C:T	5.54981e-08	-0.902228	0.840369	5.98301e-08	-0.927141	1.29289	6.39341e-06	-0.81103	0.791821
134411717	chr9:134411717:C:T	1.96894e-08	-1.90926e-10	-1.09813	1.29765e-08	-1.90926e-10	-1.16262	2.15939e-06	-1.90926e-10	-1.10465
134412174	chr9:134412174:G:T	1.4002e-08	-1.90926e-10	-1.439	9.90029e-09	-1.90926e-10	-1.4332	1.54502e-06	-1.90926e-10	-1.43944
134412280	chr9:134412280:T:C	3.82482e-09	-1.31968	-1.41702	2.75725e-09	-1.27338	-1.43815	4.43447e-07	-1.27139	-1.41627
134412476	chr9:134412476:A:G	5.4293e-08	-1.02369	0.939876	6.52167e-08	-1.19058	1.64253	6.60792e-06	-0.875767	0.889561
134412738	chr9:134412738:C:T	9.34688e-08	-1.90926e-10	0.459419	9.68071e-08	-1.90926e-10	0.846957	9.98529e-06	-1.90926e-10	0.426637
134413069	chr9:134413069:C:T	1.74089e-07	-1.05026	2.13161	3.08896e-07	-1.0909	3.09814	1.95799e-05	-0.966547	2.06658
134413631	chr9:134413631:T:C	9.55473e-09	-1.82117	-4.23322e-10	6.75111e-09	-1.81606	-4.23322e-10	1.05443e-06	-1.82147	-4.23322e-10
134413756	chr9:134413756:G:A	3.63632e-09	-1.39377	-1.39347	2.51188e-09	-1.36277	-1.44196	4.03744e-07	-1.39434	-1.38711
134413918	chr9:134413918:T:C	3.81518e-09	-1.34399	-1.39523	2.84235e-09	-1.36129	-1.31984	4.16912e-07	-1.35042	-1.39893
134413932	chr9:134413932:C:T	2.06769e-08	-1.90926e-10	-1.04919	1.41501e-08	-1.90926e-10	-1.07604	2.3e-06	-1.90926e-10	-1.04156
134413975	chr9:134413975:G:C	2.50158e-09	-1.76603	-1.39526	1.83373e-09	-1.78903	-1.33038	2.74161e-07	-1.769	-1.39952
134414374	chr9:134414374:G:A	1.47975e-08	-1.90926e-10	-1.38375	1.01972e-08	-1.90926e-10	-1.40365	1.63717e-06	-1.90926e-10	-1.38151
134414464	chr9:134414464:C:T	2.24592e-08	-1.90926e-10	-0.966507	1.52153e-08	-1.90926e-10	-1.00346	2.49365e-06	-1.90926e-10	-0.960727
134414628	chr9:134414628:C:T	1.53162e-08	-1.90926e-10	-1.3493	1.11214e-08	-1.90926e-10	-1.31689	1.69158e-06	-1.90926e-10	-1.34881
134414803	chr9:134414803:G:C	1.45397e-08	-1.90926e-10	-1.40133	1.00613e-08	-1.90926e-10	-1.41706	1.60833e-06	-1.90926e-10	-1.39928
134414812	chr9:134414812:G:A	1.41894e-08	-1.90926e-10	-1.42572	9.87385e-09	-1.90926e-10	-1.43587	1.56893e-06	-1.90926e-10	-1.42408
134414845	chr9:134414845:C:T	9.79026e-09	-1.79682	-4.23322e-10	6.96401e-09	-1.78501	-4.23322e-10	1.09791e-06	-1.78107	-4.23322e-10
134414858	chr9:134414858:G:A	1.48883e-08	-1.90926e-10	-1.37763	1.02566e-08	-1.90926e-10	-1.39784	1.64777e-06	-1.90926e-10	-1.37505
134415089	chr9:134415089:C:G	5.47137e-07	-1.90926e-10	2.22649	5.16675e-07	-1.90926e-10	2.52165	6.02938e-05	-1.90926e-10	2.22475
134415168	chr9:134415168:G:C	1.77901e-08	-1.90926e-10	-1.19957	1.19175e-08	-1.90926e-10	-1.24776	1.98117e-06	-1.90926e-10	-1.19079
134415260	chr9:134415260:C:T	8.55878e-08	-1.1277	1.49904	1.05407e-07	-1.15972	2.09178	9.58089e-06	-1.05188	1.43717
134415301	chr9:134415301:C:T	4.40589e-09	-1.51236	-1.08291	3.39741e-09	-1.50206	-1.00068	4.97398e-07	-1.48364	-1.0892
134415530	chr9:134415530:G:A	2.24997e-08	-1.90926e-10	-0.964707	1.70944e-08	-1.90926e-10	-0.887014	2.47235e-06	-1.90926e-10	-0.969307
134415757	chr9:134415757:A:G	9.59879e-09	-1.81657	-4.23322e-10	6.79941e-09	-1.80893	-4.23322e-10	1.07081e-06	-1.80606	-4.23322e-10
134415972	chr9:134415972:G:C	6.9994e-09	-1.56161	-0.570772	6.56495e-09	-1.63808	-0.20594	8.17192e-07	-1.47074	-0.605617
134416396	chr9:134416396:C:T	2.28913e-08	-1.39184	0.444388	3.23627e-08	-1.42271	1.17396	2.59445e-06	-1.31983	0.398724
134416454	chr9:134416454:A:G	7.15422e-09	-1.57246	-0.538043	6.79466e-09	-1.64745	-0.162179	8.34318e-07	-1.48341	-0.57221
134416616	chr9:134416616:A:C	3.44584e-09	-1.42424	-1.41681	2.43459e-09	-1.39549	-1.44049	3.81676e-07	-1.42559	-1.41207
134416790	chr9:134416790:T:A	1.48389e-08	-1.90926e-10	-1.38096	1.04431e-08	-1.90926e-10	-1.37983	1.63728e-06	-1.90926e-10	-1.38144
134416857	chr9:134416857:T:C	7.17769e-09	-1.55159	-0.555639	6.76368e-09	-1.6296	-0.184597	8.40128e-07	-1.45915	-0.589526
134417592	chr9:134417592:G:A	6.94995e-08	-1.376	1.53911	9.32654e-08	-1.488	2.29769	7.78377e-06	-1.29885	1.47642
134417615	chr9:134417615:C:T	1.57363e-08	-1.65489	0.332656	1.96587e-08	-1.68822	0.940969	1.7312e-06	-1.60239	0.276733
134417799	chr9:134417799:C:T	3.37684e-08	-1.16215	0.603465	3.51796e-08	-1.18866	1.02336	3.81662e-06	-1.09057	0.555462
134417807	chr9:134417807:G:A	1.67282e-08	-1.90926e-10	-1.26111	1.14338e-08	-1.90926e-10	-1.28919	1.86244e-06	-1.90926e-10	-1.25259
134418040	chr9:134418040:C:T	5.1627e-08	-0.134163	-4.23322e-10	3.74491e-08	-0.102782	-4.23322e-10	5.30268e-06	-0.206263	-4.23322e-10
134418107	chr9:134418107:G:A	3.06854e-09	-1.72779	-1.22922	2.22272e-09	-1.73805	-1.18898	3.44512e-07	-1.70785	-1.23225
134418113	chr9:134418113:C:T	2.97301e-09	-1.75919	-1.22944	2.1572e-09	-1.76773	-1.18922	3.32586e-07	-1.74286	-1.23247
134418143	chr9:134418143:G:A	1.59763e-08	-1.90926e-10	-1.3071	1.10064e-08	-1.90926e-10	-1.32729	1.76922e-06	-1.90926e-10	-1.30394
134418172	chr9:134418172:G:C	4.30679e-07	-1.90926e-10	1.98715	3.99463e-07	-1.90926e-10	2.26436	4.74381e-05	-1.90926e-10	1.98495
134418228	chr9:134418228:G:T	7.1801e-09	-1.58933	-0.517561	6.84164e-09	-1.66116	-0.141573	8.3393e-07	-1.50309	-0.552996
134418607	chr9:134418607:G:A	4.15551e-07	-1.90926e-10	1.9514	3.84926e-07	-1.90926e-10	2.22729	4.57767e-05	-1.90926e-10	1.9493
134418699	chr9:134418699:C:G	1.94188e-08	-1.90926e-10	-1.11197	1.45825e-08	-1.90926e-10	-1.04594	2.13717e-06	-1.90926e-10	-1.11499
134418796	chr9:134418796:G:A	1.89513e-08	-1.90926e-10	-1.13634	1.42026e-08	-1.90926e-10	-1.07234	2.08705e-06	-1.90926e-10	-1.13872
134418829	chr9:134418829:C:T	4.96825e-08	-1.90926e-10	-0.172556	3.36084e-08	-1.90926e-10	-0.210988	5.59232e-06	-1.90926e-10	-0.153081
134419004	chr9:134419004:C:T	1.79974e-08	-1.90926e-10	-1.18798	1.18113e-08	-1.90926e-10	-1.25671	1.98834e-06	-1.90926e-10	-1.18717
134419114	chr9:134419114:T:G	4.67712e-09	-1.56976	-0.965763	4.10769e-09	-1.62451	-0.688394	5.57767e-07	-1.47451	-0.983782
134419221	chr9:134419221:G:A	1.57204e-08	-1.90926e-10	-1.32325	1.14686e-08	-1.90926e-10	-1.28615	1.73203e-06	-1.90926e-10	-1.32518
134419519	chr9:134419519:C:T	1.57117e-08	-1.90926e-10	-1.3238	1.08842e-08	-1.90926e-10	-1.33845	1.74288e-06	-1.90926e-10	-1.31893
134419554	chr9:134419554:G:A	3.40268e-09	-1.65104	-1.20261	2.39935e-09	-1.68666	-1.16391	3.83527e-07	-1.63655	-1.19627
134419679	chr9:134419679:A:G	9.83291e-09	-1.79247	-4.23322e-10	6.99718e-09	-1.78026	-4.23322e-10	1.10526e-06	-1.77439	-4.23322e-10
134419708	chr9:134419708:G:A	9.75215e-09	-1.80072	-4.23322e-10	6.92607e-09	-1.79047	-4.23322e-10	1.0938e-06	-1.78482	-4.23322e-10
134419726	chr9:134419726:A:G	2.56182e-08	-0.578128	-0.256777	2.43937e-08	-0.804604	0.273164	3.54121e-06	-0.319474	-0.290534
134419874	chr9:134419874:C:T	1.80135e-08	-1.90926e-10	-1.18709	1.34622e-08	-1.90926e-10	-1.12588	1.98154e-06	-1.90926e-10	-1.1906
134420084	chr9:134420084:C:T	5.60044e-08	-1.90926e-10	-0.0527773	4.42556e-08	-1.90926e-10	0.0642189	6.12733e-06	-1.90926e-10	-0.0617163
134420170	chr9:134420170:C:T	1.4584e-08	-1.90926e-10	-1.39828	1.01644e-08	-1.90926e-10	-1.40687	1.61457e-06	-1.90926e-10	-1.39541
134420428	chr9:134420428:A:G	3.80317e-09	-1.53414	-1.20823	2.32055e-09	-1.56755	-1.3164	4.22613e-07	-1.5368	-1.19898
134420469	chr9:134420469:C:T	1.41067e-08	-1.90926e-10	-1.43156	1.00204e-08	-1.90926e-10	-1.42114	1.55617e-06	-1.90926e-10	-1.43225
134420523	chr9:134420523:T:C	2.19298e-08	-1.90926e-10	-0.990363	1.41974e-08	-1.90926e-10	-1.07271	2.42821e-06	-1.90926e-10	-0.98732
134420547	chr9:134420547:C:T	1.43709e-08	-1.90926e-10	-1.413	1.00072e-08	-1.90926e-10	-1.42246	1.58861e-06	-1.90926e-10	-1.41162
134420982	chr9:134420982:T:C	5.41993e-09	-1.6582	-0.729922	4.47564e-09	-1.65054	-0.576576	6.14642e-07	-1.62278	-0.738415
134421128	chr9:134421128:C:T	3.36941e-08	-1.90926e-10	-0.560885	2.1156e-08	-1.90926e-10	-0.673841	3.73423e-06	-1.90926e-10	-0.556933
134421323	chr9:134421323:A:G	1.02576e-08	-1.75019	-4.23322e-10	7.32753e-09	-1.73412	-4.23322e-10	1.16001e-06	-1.72605	-4.23322e-10
134421879	chr9:134421879:G:A	1.01907e-07	-1.90926e-10	0.545857	8.37118e-08	-1.90926e-10	0.701617	1.11985e-05	-1.90926e-10	0.541304
134422645	chr9:134422645:C:T	1.71139e-08	-1.90926e-10	-1.23832	1.15361e-08	-1.90926e-10	-1.28028	1.88806e-06	-1.90926e-10	-1.23893
134423097	chr9:134423097:C:T	3.87156e-09	-1.82472	-0.899831	2.75243e-09	-1.82755	-0.885731	4.29186e-07	-1.82316	-0.897183
134423645	chr9:134423645:G:A	1.43562e-08	-1.90926e-10	-1.41403	9.95911e-09	-1.90926e-10	-1.42728	1.58656e-06	-1.90926e-10	-1.41291
134423653	chr9:134423653:C:T	1.3959e-08	-1.90926e-10	-1.44208	9.8165e-09	-1.90926e-10	-1.4417	1.54137e-06	-1.90926e-10	-1.4418
134423725	chr9:134423725:C:T	1.46071e-08	-1.90926e-10	-1.3967	1.02146e-08	-1.90926e-10	-1.40195	1.61294e-06	-1.90926e-10	-1.39642
134423917	chr9:134423917:C:T	1.61558e-08	-1.90926e-10	-1.29593	1.16612e-08	-1.90926e-10	-1.2695	1.7853e-06	-1.90926e-10	-1.29489
134423973	chr9:134423973:AGGTCCGAGTCGG:A	1.40057e-07	-1.90926e-10	0.863844	8.03378e-08	-1.90926e-10	0.660477	1.54816e-05	-1.90926e-10	0.865177
134424546	chr9:134424546:A:G	4.7963e-09	-1.80216	-0.708201	3.8894e-09	-1.79801	-0.569503	5.3396e-07	-1.78682	-0.715088
134425487	chr9:134425487:C:T	4.36956e-09	-1.79447	-0.809073	3.49881e-09	-1.78976	-0.68358	4.86832e-07	-1.77822	-0.81609
134425804	chr9:134425804:C:T	1.39767e-08	-1.90926e-10	-1.44082	9.86833e-09	-1.90926e-10	-1.43643	1.54206e-06	-1.90926e-10	-1.44136
134425955	chr9:134425955:C:T	3.74299e-09	-1.73276	-1.02556	2.75708e-09	-1.75274	-0.958847	4.15571e-07	-1.72353	-1.02905
134426109	chr9:134426109:T:A	2.55385e-08	-1.90926e-10	-0.838022	1.70753e-08	-1.90926e-10	-0.888131	2.80128e-06	-1.90926e-10	-0.844398
134426332	chr9:134426332:C:T	1.56763e-07	-1.55916	2.53568	3.43256e-07	-1.58661	3.69932	1.70161e-05	-1.51062	2.47031
134426371	chr9:134426371:T:A	1.46093e-08	-1.90926e-10	-1.39655	1.03906e-08	-1.90926e-10	-1.38487	1.61117e-06	-1.90926e-10	-1.39751
134426868	chr9:134426868:C:T	1.41431e-08	-1.90926e-10	-1.42898	1.00668e-08	-1.90926e-10	-1.41652	1.55979e-06	-1.90926e-10	-1.42993
134427183	chr9:134427183:AAG:A	3.63865e-09	-1.79532	-0.991274	3.24566e-09	-1.78069	-0.767755	4.06701e-07	-1.77878	-0.995378
134429410	chr9:134429410:T:G	1.23344e-08	-1.56582	-4.23322e-10	8.52011e-09	-1.58333	-4.23322e-10	1.31918e-06	-1.59746	-4.23322e-10
134429754	chr9:134429754:C:A	4.06248e-08	-1.90926e-10	-0.37383	2.64066e-08	-1.90926e-10	-0.45215	4.44876e-06	-1.90926e-10	-0.38185
134429971	chr9:134429971:C:T	1.6703e-08	-1.90926e-10	-1.26262	1.16766e-08	-1.90926e-10	-1.26817	1.86978e-06	-1.90926e-10	-1.24865
134430069	chr9:134430069:G:A	3.45483e-08	-1.90926e-10	-0.535849	2.83523e-08	-1.90926e-10	-0.381054	3.84576e-06	-1.90926e-10	-0.527506
134430113	chr9:134430113:C:G	1.43521e-08	-1.90926e-10	-1.41432	9.94202e-09	-1.90926e-10	-1.42899	1.58229e-06	-1.90926e-10	-1.4156
134430420	chr9:134430420:G:A	1.69055e-08	-1.90926e-10	-1.25057	1.22054e-08	-1.90926e-10	-1.22389	1.85845e-06	-1.90926e-10	-1.25473
134430641	chr9:134430641:TC:T	3.29493e-09	-1.67869	-1.20713	2.58921e-09	-1.66975	-1.10467	3.66701e-07	-1.65844	-1.21924
134430788	chr9:134430788:C:T	1.8187e-08	-1.90926e-10	-1.1775	1.24124e-08	-1.90926e-10	-1.20707	2.03536e-06	-1.90926e-10	-1.1638
134431061	chr9:134431061:T:G	9.80093e-09	-1.79573	-4.23322e-10	7.00607e-09	-1.77899	-4.23322e-10	1.09141e-06	-1.787	-4.23322e-10
134431093	chr9:134431093:G:C	3.56752e-09	-1.5097	-1.29664	2.49506e-09	-1.52239	-1.28906	3.86684e-07	-1.53681	-1.28781
134431356	chr9:134431356:G:T	5.09036e-09	-1.55752	-0.893342	3.39013e-09	-1.55452	-0.950373	5.5372e-07	-1.58095	-0.88462
134431811	chr9:134431811:G:A	1.08291e-08	-1.69597	-4.23322e-10	7.76978e-09	-1.67552	-4.23322e-10	1.23667e-06	-1.66206	-4.23322e-10
134432102	chr9:134432102:A:G	3.32724e-09	-1.75355	-1.12251	2.58203e-09	-1.72737	-1.04982	3.84814e-07	-1.70327	-1.1262
134432236	chr9:134432236:T:C	2.34246e-08	-1.90926e-10	-0.924419	1.91893e-08	-1.90926e-10	-0.77141	2.56983e-06	-1.90926e-10	-0.930636
134432274	chr9:134432274:T:C	2.2689e-09	-1.81677	-1.44214	1.67487e-09	-1.8138	-1.39623	2.50193e-07	-1.81778	-1.44222
134432597	chr9:134432597:C:G	2.39782e-08	-1.90926e-10	-0.901063	1.57739e-08	-1.90926e-10	-0.967408	2.63816e-06	-1.90926e-10	-0.904393
134432626	chr9:134432626:T:C	3.23692e-09	-1.66142	-1.24217	2.47971e-09	-1.67334	-1.14428	3.67164e-07	-1.62608	-1.25034
134432663	chr9:134432663:G:A	1.4566e-08	-1.90926e-10	-1.39952	1.01699e-08	-1.90926e-10	-1.40633	1.60869e-06	-1.90926e-10	-1.39905
134432806	chr9:134432806:A:G	2.26641e-09	-1.82554	-1.43447	1.71775e-09	-1.8238	-1.36096	2.49401e-07	-1.82593	-1.43724
134433062	chr9:134433062:G:A	3.71297e-09	-1.67562	-1.09075	2.88763e-09	-1.64279	-1.02254	4.3376e-07	-1.61222	-1.09752
134433252	chr9:134433252:G:A	1.43517e-08	-1.90926e-10	-1.41434	1.01738e-08	-1.90926e-10	-1.40594	1.58353e-06	-1.90926e-10	-1.41482
134433616	chr9:134433616:G:A	1.51966e-08	-1.90926e-10	-1.35714	1.04428e-08	-1.90926e-10	-1.37985	1.68338e-06	-1.90926e-10	-1.35367
134433813	chr9:134433813:G:A	9.53453e-09	-1.82329	-4.23322e-10	6.68305e-09	-1.82619	-4.23322e-10	1.05168e-06	-1.82409	-4.23322e-10
134433923	chr9:134433923:G:A	1.55518e-08	-1.90926e-10	-1.33403	1.0991e-08	-1.90926e-10	-1.32869	1.73212e-06	-1.90926e-10	-1.32513
134433952	chr9:134433952:G:A	4.74901e-09	-1.78786	-0.732415	3.31191e-09	-1.80547	-0.72277	5.16953e-07	-1.79363	-0.740652
134433976	chr9:134433976:T:C	2.26435e-09	-1.82122	-1.4397	1.70029e-09	-1.81818	-1.37678	2.49462e-07	-1.82183	-1.44109
134434012	chr9:134434012:T:C	2.5705e-08	-1.90926e-10	-0.831523	1.66833e-08	-1.90926e-10	-0.911353	2.88473e-06	-1.90926e-10	-0.815044
134434053	chr9:134434053:C:T	2.33936e-08	-1.90926e-10	-0.925744	1.5197e-08	-1.90926e-10	-1.00467	2.58763e-06	-1.90926e-10	-0.923734
134434536	chr9:134434536:C:T	1.15408e-08	-1.63232	-4.23322e-10	8.29976e-09	-1.60954	-4.23322e-10	1.32398e-06	-1.59383	-4.23322e-10
134434562	chr9:134434562:A:G	1.3046e-08	-1.42098	-0.0887455	1.44688e-08	-1.43616	0.382391	1.44137e-06	-1.38477	-0.124112
134434655	chr9:134434655:C:T	1.06257e-07	-1.90926e-10	0.587653	8.51416e-08	-1.90926e-10	0.718552	1.16343e-05	-1.90926e-10	0.579479
134434763	chr9:134434763:T:C	1.43039e-08	-1.90926e-10	-1.41768	1.0301e-08	-1.90926e-10	-1.39353	1.57582e-06	-1.90926e-10	-1.4197
134434794	chr9:134434794:C:T	1.42009e-08	-1.90926e-10	-1.4249	1.01939e-08	-1.90926e-10	-1.40398	1.56505e-06	-1.90926e-10	-1.42656
134434953	chr9:134434953:C:T	1.39932e-08	-1.90926e-10	-1.43963	9.83984e-09	-1.90926e-10	-1.43932	1.54599e-06	-1.90926e-10	-1.43881
134435626	chr9:134435626:G:A	1.01974e-08	-1.75608	-4.23322e-10	7.29212e-09	-1.73897	-4.23322e-10	1.15587e-06	-1.72962	-4.23322e-10
134435666	chr9:134435666:G:C	2.05168e-08	-1.90926e-10	-1.05697	1.41682e-08	-1.90926e-10	-1.07476	2.28221e-06	-1.90926e-10	-1.04933
134435781	chr9:134435781:T:C	1.23161e-07	-1.90926e-10	0.735287	9.96862e-08	-1.90926e-10	0.876264	1.35142e-05	-1.90926e-10	0.729264
134436009	chr9:134436009:T:C	4.06911e-09	-1.33395	-1.34083	3.65091e-09	-1.24086	-1.18993	4.58716e-07	-1.30774	-1.34606
134436231	chr9:134436231:C:G	2.14407e-08	-1.90926e-10	-1.01291	1.44327e-08	-1.90926e-10	-1.05626	2.37129e-06	-1.90926e-10	-1.01104
134436329	chr9:134436329:T:C	2.58487e-09	-1.71504	-1.41349	1.88538e-09	-1.72883	-1.36281	2.91655e-07	-1.69032	-1.41634
134436370	chr9:134436370:G:A	3.04869e-09	-1.79397	-1.16953	2.32229e-09	-1.77533	-1.10788	3.45945e-07	-1.76131	-1.17464
134436398	chr9:134436398:A:G	1.43619e-08	-1.90926e-10	-1.41363	1.032e-08	-1.90926e-10	-1.39168	1.5849e-06	-1.90926e-10	-1.41396
134436440	chr9:134436440:G:A	1.49017e-07	-1.55565	2.4815	2.83051e-07	-1.57617	3.49603	1.60282e-05	-1.52459	2.42446
134436596	chr9:134436596:G:A	1.2179e-08	-1.5785	-4.23322e-10	8.43817e-09	-1.593	-4.23322e-10	1.30255e-06	-1.61015	-4.23322e-10
134436620	chr9:134436620:C:T	1.53215e-08	-1.34895	-4.23322e-10	1.07509e-08	-1.35077	-4.23322e-10	1.71923e-06	-1.3326	-4.23322e-10
134437124	chr9:134437124:C:T	1.50351e-08	-1.90926e-10	-1.36782	1.03984e-08	-1.90926e-10	-1.38411	1.6625e-06	-1.90926e-10	-1.36615
134437460	chr9:134437460:G:A	1.53052e-08	-1.57575	0.22573	1.8007e-08	-1.59547	0.760472	1.6695e-06	-1.55019	0.188236
134437567	chr9:134437567:G:C	1.42692e-08	-1.90926e-10	-1.4201	1.02308e-08	-1.90926e-10	-1.40036	1.5745e-06	-1.90926e-10	-1.42054
134437575	chr9:134437575:C:T	1.58134e-08	-1.90926e-10	-1.31735	1.06959e-08	-1.90926e-10	-1.3559	1.75116e-06	-1.90926e-10	-1.3142
134437687	chr9:134437687:C:T	1.39815e-08	-1.90926e-10	-1.44047	9.81156e-09	-1.90926e-10	-1.4422	1.54454e-06	-1.90926e-10	-1.43975
134437713	chr9:134437713:C:T	1.3995e-08	-1.90926e-10	-1.43951	9.81116e-09	-1.90926e-10	-1.44224	1.5463e-06	-1.90926e-10	-1.43861
134437905	chr9:134437905:C:T	1.46425e-08	-1.90926e-10	-1.39428	1.03718e-08	-1.90926e-10	-1.38667	1.61716e-06	-1.90926e-10	-1.3938
134438533	chr9:134438533:G:A	3.39289e-08	-1.90926e-10	-0.553942	2.60267e-08	-1.90926e-10	-0.466642	3.78104e-06	-1.90926e-10	-0.544477
134438699	chr9:134438699:A:G	1.07627e-08	-1.70213	-4.23322e-10	7.73483e-09	-1.68003	-4.23322e-10	1.23088e-06	-1.66675	-4.23322e-10
134438714	chr9:134438714:C:T	1.16578e-08	-1.45968	-0.162551	1.30695e-08	-1.47427	0.318782	1.29497e-06	-1.42207	-0.193921
134438818	chr9:134438818:T:G	1.4998e-08	-1.90926e-10	-1.37029	1.08854e-08	-1.90926e-10	-1.33834	1.65381e-06	-1.90926e-10	-1.37139
134438910	chr9:134438910:C:T	4.19064e-09	-1.59446	-1.0509	3.11452e-09	-1.58521	-1.00447	4.65933e-07	-1.58086	-1.05733
134439062	chr9:134439062:T:A	7.13478e-08	-1.90926e-10	0.189358	4.94602e-08	-1.90926e-10	0.175404	8.11889e-06	-1.90926e-10	0.219717
134439260	chr9:134439260:C:A	3.01277e-07	-0.260035	1.88986	5.61099e-07	-0.262669	2.8668	4.72892e-05	0.141457	1.84035
134439264	chr9:134439264:A:C	4.06576e-07	-0.32339	2.25295	8.5625e-07	-0.332587	3.35939	6.31585e-05	0.0747431	2.19643
134439639	chr9:134439639:A:T	2.28364e-08	-1.90926e-10	-0.949853	1.95687e-08	-1.90926e-10	-0.751832	2.50332e-06	-1.90926e-10	-0.956859
134439776	chr9:134439776:A:G	4.00902e-08	-1.90926e-10	-0.387075	3.74149e-08	-1.90926e-10	-0.103695	4.40814e-06	-1.90926e-10	-0.391023
134440234	chr9:134440234:G:A	1.57364e-08	-1.90926e-10	-1.32223	1.12003e-08	-1.90926e-10	-1.30982	1.72885e-06	-1.90926e-10	-1.32702
134440263	chr9:134440263:C:T	2.31547e-08	-0.0938499	-0.842159	2.74387e-08	0.430456	-0.844264	3.78216e-06	0.300153	-0.844334
134440880	chr9:134440880:C:T	6.4482e-08	-1.90926e-10	0.088178	5.06496e-08	-1.90926e-10	0.199167	7.10255e-06	-1.90926e-10	0.0859783
134441072	chr9:134441072:G:A	2.4426e-08	-1.8015	0.918934	3.4903e-08	-1.79746	1.62427	2.66355e-06	-1.78444	0.889622
134441221	chr9:134441221:G:T	1.48982e-08	-1.90926e-10	-1.37696	1.07807e-08	-1.90926e-10	-1.34801	1.64172e-06	-1.90926e-10	-1.37873
134441294	chr9:134441294:T:G	2.66632e-09	-1.82617	-1.27134	2.31492e-09	-1.82538	-1.06101	2.95095e-07	-1.8135	-1.28143
134441548	chr9:134441548:A:G	1.06765e-08	-1.71016	-4.23322e-10	7.96386e-09	-1.65085	-4.23322e-10	1.20787e-06	-1.68562	-4.23322e-10
134441551	chr9:134441551:C:T	1.49864e-08	-1.90926e-10	-1.37106	1.08558e-08	-1.90926e-10	-1.34106	1.65119e-06	-1.90926e-10	-1.37298
134441674	chr9:134441674:C:T	1.55078e-08	-1.90926e-10	-1.33686	1.197e-08	-1.90926e-10	-1.24336	1.7078e-06	-1.90926e-10	-1.33927
134441798	chr9:134441798:C:G	9.71824e-09	-1.8042	-4.23322e-10	6.83347e-09	-1.80393	-4.23322e-10	1.08312e-06	-1.79463	-4.23322e-10
134442360	chr9:134442360:G:C	3.90353e-08	-1.90926e-10	-0.413742	2.6336e-08	-1.90926e-10	-0.454826	4.40337e-06	-1.90926e-10	-0.392105
134442905	chr9:134442905:T:C	1.70496e-08	-1.90926e-10	-1.24208	1.13205e-08	-1.90926e-10	-1.29915	1.87389e-06	-1.90926e-10	-1.24646
134442993	chr9:134442993:G:A	1.4043e-08	-1.90926e-10	-1.43608	9.97931e-09	-1.90926e-10	-1.42525	1.5498e-06	-1.90926e-10	-1.43635
134443508	chr9:134443508:G:A	2.4597e-08	-0.875586	-4.23322e-10	1.73153e-08	-0.874172	-4.23322e-10	2.76611e-06	-0.857035	-4.23322e-10
134443522	chr9:134443522:G:A	2.51226e-08	-1.90926e-10	-0.85444	1.60496e-08	-1.90926e-10	-0.950079	2.8018e-06	-1.90926e-10	-0.844214
134443595	chr9:134443595:A:C	1.60205e-08	-1.90926e-10	-1.30434	1.18067e-08	-1.90926e-10	-1.2571	1.76845e-06	-1.90926e-10	-1.30437
134443675	chr9:134443675:G:A	2.48572e-09	-1.79962	-1.36803	1.83517e-09	-1.80102	-1.31761	2.72147e-07	-1.80347	-1.37241
134443681	chr9:134443681:A:AT	7.21481e-09	-0.77128	-1.33079	7.28569e-09	-0.387189	-1.35266	1.06442e-06	-0.481261	-1.33079
134443719	chr9:134443719:C:T	1.59043e-08	-1.90926e-10	-1.31162	1.09723e-08	-1.90926e-10	-1.33039	1.77161e-06	-1.90926e-10	-1.30259
134444068	chr9:134444068:C:G	1.02047e-08	-1.76117	0.0058096	1.13652e-08	-1.75075	0.455542	1.1186e-06	-1.74503	-0.0173719
134444184	chr9:134444184:A:G	2.96456e-08	-1.90926e-10	-0.688895	2.24139e-08	-1.90926e-10	-0.616084	3.27339e-06	-1.90926e-10	-0.688649
134444952	chr9:134444952:G:A	1.51849e-08	-1.90926e-10	-1.35791	1.17211e-08	-1.90926e-10	-1.26437	1.67225e-06	-1.90926e-10	-1.3603
134445011	chr9:134445011:CAAAA:C	1.50814e-08	-1.90926e-10	-1.36474	1.0976e-08	-1.90926e-10	-1.33006	1.662e-06	-1.90926e-10	-1.36645
134445048	chr9:134445048:A:G	2.69383e-08	-1.90926e-10	-0.784659	2.08381e-08	-1.90926e-10	-0.688978	2.985e-06	-1.90926e-10	-0.780876
134445405	chr9:134445405:A:G	3.71946e-08	-1.90926e-10	-0.462045	2.51286e-08	-1.90926e-10	-0.501756	4.14421e-06	-1.90926e-10	-0.452763
134445581	chr9:134445581:T:A	7.92492e-08	-1.90926e-10	0.294389	6.36493e-08	-1.90926e-10	0.427626	8.78717e-06	-1.90926e-10	0.298817
134445637	chr9:134445637:G:C	3.04442e-09	-1.56884	-1.39606	2.77166e-09	-1.4296	-1.27671	3.07881e-07	-1.65323	-1.39929
134445838	chr9:134445838:C:T	1.10623e-08	-1.67467	-4.23322e-10	7.99601e-09	-1.64682	-4.23322e-10	1.2708e-06	-1.63483	-4.23322e-10
134446266	chr9:134446266:C:T	2.6775e-09	-1.65747	-1.43586	1.89889e-09	-1.64225	-1.44225	2.89868e-07	-1.67726	-1.43555
134446300	chr9:134446300:C:T	3.16894e-09	-1.59151	-1.3333	2.19311e-09	-1.59822	-1.34222	3.40801e-07	-1.61541	-1.33553
134446369	chr9:134446369:A:G	3.08259e-09	-1.51572	-1.43672	2.10733e-09	-1.53831	-1.44203	3.24217e-07	-1.56552	-1.4353
134446937	chr9:134446937:C:T	1.05796e-08	-1.71928	-4.23322e-10	7.14219e-09	-1.75974	-4.23322e-10	1.18147e-06	-1.70772	-4.23322e-10
134447361	chr9:134447361:G:A	1.85932e-08	-1.90926e-10	-1.15541	1.34702e-08	-1.90926e-10	-1.12528	2.05039e-06	-1.90926e-10	-1.15645
134447662	chr9:134447662:A:C	2.22275e-08	-1.90926e-10	-0.97688	1.57121e-08	-1.90926e-10	-0.971331	2.45787e-06	-1.90926e-10	-0.97518
134447833	chr9:134447833:G:C	4.6602e-08	-1.90926e-10	-0.236564	2.82939e-08	-1.90926e-10	-0.383116	5.1755e-06	-1.90926e-10	-0.230541
134447869	chr9:134447869:G:A	3.07153e-09	-1.75979	-1.19624	2.22022e-09	-1.76362	-1.16454	3.44151e-07	-1.7523	-1.18885
134448071	chr9:134448071:T:C	5.78447e-09	-1.74321	-0.579817	5.63805e-09	-1.70564	-0.290582	6.32153e-07	-1.73903	-0.594065
134448117	chr9:134448117:G:A	2.31831e-08	-1.90926e-10	-0.934787	1.50036e-08	-1.90926e-10	-1.01747	2.58892e-06	-1.90926e-10	-0.923236
134448633	chr9:134448633:G:A	2.87328e-09	-1.74223	-1.28052	2.00317e-09	-1.7516	-1.27943	3.18304e-07	-1.73544	-1.28378
134448636	chr9:134448636:C:T	1.78279e-08	-1.90926e-10	-1.19744	1.18637e-08	-1.90926e-10	-1.25228	1.98429e-06	-1.90926e-10	-1.18921
134448667	chr9:134448667:G:A	3.08632e-09	-1.8273	-1.12393	2.47424e-09	-1.82742	-0.992411	3.40207e-07	-1.82244	-1.13023
134448698	chr9:134448698:T:A	1.78052e-08	-1.90926e-10	-1.19872	1.18504e-08	-1.90926e-10	-1.2534	1.98204e-06	-1.90926e-10	-1.19035
134449206	chr9:134449206:C:T	1.59109e-08	-0.322912	-0.988292	1.16517e-08	-0.286137	-0.984172	1.90713e-06	-0.236711	-0.992167
134449354	chr9:134449354:C:T	1.72746e-08	-1.90926e-10	-1.22897	1.15427e-08	-1.90926e-10	-1.27971	1.92209e-06	-1.90926e-10	-1.22107
134449466	chr9:134449466:AG:A	3.07715e-08	-1.90926e-10	-0.651621	2.53305e-08	-1.90926e-10	-0.493756	3.41109e-06	-1.90926e-10	-0.647444
134449652	chr9:134449652:G:A	2.47325e-09	-1.82761	-1.34506	2.01806e-09	-1.82648	-1.19714	2.7408e-07	-1.81901	-1.3498
134449715	chr9:134449715:G:T	1.74724e-08	-1.90926e-10	-1.21759	1.16616e-08	-1.90926e-10	-1.26946	1.94425e-06	-1.90926e-10	-1.2096
134449754	chr9:134449754:T:C	2.2434e-09	-1.82797	-1.44225	1.61124e-09	-1.82722	-1.42154	2.49288e-07	-1.82142	-1.4422
134450160	chr9:134450160:C:T	2.49127e-08	-1.90926e-10	-0.86283	1.8214e-08	-1.90926e-10	-0.823572	2.72884e-06	-1.90926e-10	-0.870599
134450250	chr9:134450250:A:T	1.36319e-08	-1.46579	-4.23322e-10	1.02216e-08	-1.40126	-4.23322e-10	1.52384e-06	-1.45324	-4.23322e-10
134450274	chr9:134450274:G:A	1.42718e-08	-1.90926e-10	-1.41992	9.93186e-09	-1.90926e-10	-1.43002	1.58134e-06	-1.90926e-10	-1.4162
134450618	chr9:134450618:T:G	1.82258e-08	-1.90926e-10	-1.17537	1.20644e-08	-1.90926e-10	-1.2355	2.03185e-06	-1.90926e-10	-1.16553
134450622	chr9:134450622:T:C	2.46658e-09	-1.73889	-1.43649	1.87073e-09	-1.71398	-1.38545	2.61744e-07	-1.77757	-1.4373
134450911	chr9:134450911:T:C	2.24944e-09	-1.8255	-1.44203	1.6064e-09	-1.82764	-1.42413	2.51975e-07	-1.81097	-1.44193
134450961	chr9:134450961:T:C	5.17656e-09	-1.81653	-0.617533	5.43331e-09	-1.82777	-0.205444	5.75997e-07	-1.79887	-0.627262
134450993	chr9:134450993:T:C	2.135e-08	-1.90926e-10	-1.01716	1.39104e-08	-1.90926e-10	-1.09313	2.38783e-06	-1.90926e-10	-1.00409
134451028	chr9:134451028:G:A	1.6877e-08	-1.90926e-10	-1.25226	1.14008e-08	-1.90926e-10	-1.29208	1.86026e-06	-1.90926e-10	-1.25376
134451063	chr9:134451063:G:C	2.135e-08	-1.90926e-10	-1.01716	1.39104e-08	-1.90926e-10	-1.09313	2.38783e-06	-1.90926e-10	-1.00409
134451074	chr9:134451074:T:C	1.62649e-08	-1.90926e-10	-1.2892	1.09559e-08	-1.90926e-10	-1.33189	1.79363e-06	-1.90926e-10	-1.29023
134451123	chr9:134451123:G:A	1.42324e-08	-1.90926e-10	-1.42268	1.00829e-08	-1.90926e-10	-1.41493	1.56846e-06	-1.90926e-10	-1.42438
134451262	chr9:134451262:C:T	1.43485e-08	-1.41456	-4.23322e-10	1.04596e-08	-1.37824	-4.23322e-10	1.55568e-06	-1.43256	-4.23322e-10
134451267	chr9:134451267:C:T	4.82786e-08	-1.90926e-10	-0.201221	4.50993e-08	-1.90926e-10	0.0831025	5.26624e-06	-1.90926e-10	-0.21316
134451305	chr9:134451305:T:C	2.02369e-08	-1.90926e-10	-1.0707	1.32544e-08	-1.90926e-10	-1.14143	2.26155e-06	-1.90926e-10	-1.05843
134451620	chr9:134451620:A:G	1.70114e-08	-1.90926e-10	-1.24433	1.2771e-08	-1.90926e-10	-1.17858	1.87039e-06	-1.90926e-10	-1.24833
134452461	chr9:134452461:G:A	1.39851e-08	-1.90926e-10	-1.44022	9.90726e-09	-1.90926e-10	-1.4325	1.54394e-06	-1.90926e-10	-1.44014
134452713	chr9:134452713:A:G	1.96195e-08	-1.90926e-10	-1.10168	1.45091e-08	-1.90926e-10	-1.05099	2.14593e-06	-1.90926e-10	-1.1109
134452779	chr9:134452779:C:A	5.48941e-08	-1.90926e-10	-0.0728025	5.1649e-08	-1.90926e-10	0.218708	5.97975e-06	-1.90926e-10	-0.0860975
134452882	chr9:134452882:C:T	1.96195e-08	-1.90926e-10	-1.10168	1.45091e-08	-1.90926e-10	-1.05099	2.14593e-06	-1.90926e-10	-1.1109
134452942	chr9:134452942:C:T	1.65581e-08	-1.27133	-4.23322e-10	1.12122e-08	-1.30876	-4.23322e-10	1.74406e-06	-1.31826	-4.23322e-10
134453136	chr9:134453136:G:A	1.55529e-08	-1.90926e-10	-1.33396	1.14724e-08	-1.90926e-10	-1.28582	1.71003e-06	-1.90926e-10	-1.33796
134453156	chr9:134453156:C:T	5.52366e-08	-1.90926e-10	-0.066583	5.20119e-08	-1.90926e-10	0.22571	6.01445e-06	-1.90926e-10	-0.0803115
134453194	chr9:134453194:C:T	1.15115e-08	-1.63486	-4.23322e-10	8.03645e-09	-1.64178	-4.23322e-10	1.27765e-06	-1.62946	-4.23322e-10
134453280	chr9:134453280:G:A	3.75931e-09	-1.3189	-1.43508	2.63377e-09	-1.31561	-1.44174	4.3791e-07	-1.265	-1.43522
134453303	chr9:134453303:G:A	1.01252e-07	-1.90926e-10	0.539403	6.83538e-08	-1.90926e-10	0.498934	1.14847e-05	-1.90926e-10	0.566539
134453378	chr9:134453378:T:A	1.70115e-08	-1.24432	-4.23322e-10	1.28753e-08	-1.17046	-4.23322e-10	1.96992e-06	-1.19649	-4.23322e-10
134453406	chr9:134453406:A:G	1.69287e-08	-1.90926e-10	-1.2492	1.08389e-08	-1.90926e-10	-1.34262	1.87082e-06	-1.90926e-10	-1.2481
134453634	chr9:134453634:C:T	8.02016e-08	-1.90926e-10	0.306335	6.92877e-08	-1.90926e-10	0.512504	8.73335e-06	-1.90926e-10	0.292673
134453721	chr9:134453721:C:T	1.40177e-08	-1.90926e-10	-1.43789	9.98771e-09	-1.90926e-10	-1.42441	1.54631e-06	-1.90926e-10	-1.4386
134453803	chr9:134453803:G:T	7.82912e-08	-1.90926e-10	0.282228	4.90142e-08	-1.90926e-10	0.166347	8.58392e-06	-1.90926e-10	0.275414
134453826	chr9:134453826:G:A	1.39854e-08	-1.90926e-10	-1.4402	9.93483e-09	-1.90926e-10	-1.42972	1.54311e-06	-1.90926e-10	-1.44068
134453835	chr9:134453835:C:G	1.40847e-08	-1.90926e-10	-1.43312	9.86091e-09	-1.90926e-10	-1.43719	1.55642e-06	-1.90926e-10	-1.43209
134454014	chr9:134454014:G:C	2.10688e-08	-1.90926e-10	-1.03041	1.5667e-08	-1.90926e-10	-0.974208	2.30276e-06	-1.90926e-10	-1.04037
134454016	chr9:134454016:A:G	2.11033e-08	-1.90926e-10	-1.02878	1.56945e-08	-1.90926e-10	-0.972453	2.30649e-06	-1.90926e-10	-1.03875
134454298	chr9:134454298:C:T	1.70152e-08	-1.90926e-10	-1.2441	1.21073e-08	-1.90926e-10	-1.23195	1.86314e-06	-1.90926e-10	-1.25221
134454311	chr9:134454311:G:A	1.39765e-08	-1.90926e-10	-1.44083	9.81278e-09	-1.90926e-10	-1.44208	1.54344e-06	-1.90926e-10	-1.44046
134454686	chr9:134454686:C:T	1.00322e-08	-1.77241	-4.23322e-10	6.93462e-09	-1.78924	-4.23322e-10	1.0934e-06	-1.78518	-4.23322e-10
134455060	chr9:134455060:C:T	1.72416e-08	-1.90926e-10	-1.23088	1.27721e-08	-1.90926e-10	-1.1785	1.91001e-06	-1.90926e-10	-1.22737
134455122	chr9:134455122:AT:A	3.34337e-09	-1.64749	-1.22374	2.37067e-09	-1.57323	-1.28936	3.60086e-07	-1.67692	-1.21897
134455260	chr9:134455260:C:T	1.90815e-08	-1.90926e-10	-1.12949	1.36418e-08	-1.90926e-10	-1.11262	2.10124e-06	-1.90926e-10	-1.13195
134455352	chr9:134455352:G:T	9.5957e-09	-0.608621	-1.20827	6.64974e-09	-0.561427	-1.26976	1.18964e-06	-0.486833	-1.21399
134455622	chr9:134455622:GC:G	2.41531e-09	-1.75416	-1.44222	1.75402e-09	-1.74765	-1.41621	2.574e-07	-1.78958	-1.44203
134455885	chr9:134455885:C:T	2.18579e-08	-1.90926e-10	-0.993646	1.43626e-08	-1.90926e-10	-1.06114	2.41064e-06	-1.90926e-10	-0.994585
134455979	chr9:134455979:A:G	2.19303e-08	-1.90926e-10	-0.990339	1.71814e-08	-1.90926e-10	-0.881934	2.42835e-06	-1.90926e-10	-0.987265
134456050	chr9:134456050:C:T	5.96822e-08	-1.90926e-10	0.0108263	5.58585e-08	-1.90926e-10	0.297059	6.4611e-06	-1.90926e-10	-0.00867586
134456160	chr9:134456160:C:T	2.92823e-08	-1.90926e-10	-0.701226	2.1057e-08	-1.90926e-10	-0.67853	3.23964e-06	-1.90926e-10	-0.699014
134456165	chr9:134456165:G:A	4.15295e-09	-1.52708	-1.12731	2.61513e-09	-1.47956	-1.28489	5.04378e-07	-1.4404	-1.1185
134456354	chr9:134456354:C:T	1.67682e-08	-1.25872	-4.23322e-10	1.29577e-08	-1.16407	-4.23322e-10	2.19717e-06	-1.0873	-4.23322e-10
134456507	chr9:134456507:G:A	2.81205e-09	-1.70977	-1.33452	1.96887e-09	-1.70293	-1.34538	3.08472e-07	-1.72186	-1.32874
134456746	chr9:134456746:G:T	4.06238e-09	-1.82646	-0.849978	4.67365e-09	-1.82783	-0.355995	4.33882e-07	-1.82735	-0.882112
134456779	chr9:134456779:C:G	2.54511e-09	-1.75613	-1.3879	1.78392e-09	-1.75162	-1.39533	2.79397e-07	-1.76601	-1.38359
134456809	chr9:134456809:A:G	1.48727e-08	-1.90926e-10	-1.37868	1.00526e-08	-1.90926e-10	-1.41794	1.64593e-06	-1.90926e-10	-1.37617
134457791	chr9:134457791:C:A	3.38634e-09	-1.79904	-1.05942	2.14053e-09	-1.80726	-1.15745	3.70583e-07	-1.81092	-1.05623
134457958	chr9:134457958:T:C	3.31165e-09	-1.82314	-1.05762	1.98677e-09	-1.8275	-1.21176	3.68337e-07	-1.82797	-1.04526
134458099	chr9:134458099:GA:G	4.87597e-08	-1.90926e-10	-0.191304	3.26944e-08	-1.90926e-10	-0.238559	5.54472e-06	-1.90926e-10	-0.16163
134458313	chr9:134458313:G:A	2.15748e-08	-1.90926e-10	-1.00668	1.57088e-08	-1.90926e-10	-0.971544	2.37527e-06	-1.90926e-10	-1.00936
134458356	chr9:134458356:C:T	1.12986e-08	-1.65353	-4.23322e-10	7.70652e-09	-1.6837	-4.23322e-10	1.22239e-06	-1.67366	-4.23322e-10
134458375	chr9:134458375:G:A	3.32318e-09	-1.79614	-1.08115	3.39735e-09	-1.80153	-0.701237	3.53926e-07	-1.81234	-1.1008
134458440	chr9:134458440:G:T	3.40669e-09	-1.81	-1.04246	3.54568e-09	-1.81291	-0.647126	3.64347e-07	-1.8212	-1.06293
134458574	chr9:134458574:G:A	3.3594e-08	-1.90926e-10	-0.563862	2.22271e-08	-1.90926e-10	-0.624451	3.78231e-06	-1.90926e-10	-0.544142
134459049	chr9:134459049:T:G	1.27735e-07	-1.90926e-10	0.771752	7.31909e-08	-1.90926e-10	0.567307	1.43242e-05	-1.90926e-10	0.787477
134459283	chr9:134459283:T:C	3.11158e-09	-1.55144	-1.39164	2.20351e-09	-1.51039	-1.42532	3.57537e-07	-1.51309	-1.3899
134459385	chr9:134459385:C:A	2.31086e-09	-1.82475	-1.41584	1.61136e-09	-1.82583	-1.42286	2.54696e-07	-1.82716	-1.415
134459401	chr9:134459401:C:T	1.73828e-08	-1.90926e-10	-1.22273	1.15425e-08	-1.90926e-10	-1.27973	1.91627e-06	-1.90926e-10	-1.2241
134459613	chr9:134459613:T:C	3.06383e-09	-1.77155	-1.18699	2.04874e-09	-1.75125	-1.25729	3.43144e-07	-1.76214	-1.18194
134459638	chr9:134459638:C:T	1.39787e-08	-1.90926e-10	-1.44067	9.84482e-09	-1.90926e-10	-1.43882	1.54369e-06	-1.90926e-10	-1.4403
134460426	chr9:134460426:G:A	2.572e-09	-1.75702	-1.37651	1.80431e-09	-1.75088	-1.38471	2.83344e-07	-1.76386	-1.37171
134460855	chr9:134460855:C:T	1.4016e-08	-1.90926e-10	-1.43801	9.82158e-09	-1.90926e-10	-1.44118	1.54818e-06	-1.90926e-10	-1.4374
134461104	chr9:134461104:C:A	1.99826e-08	-1.90926e-10	-1.08334	1.3203e-08	-1.90926e-10	-1.14532	2.2038e-06	-1.90926e-10	-1.08429
134461448	chr9:134461448:A:G	2.64394e-08	-1.82354	1.02018	2.56053e-08	-1.81431	1.33134	2.83978e-06	-1.82281	0.992064
134461753	chr9:134461753:G:A	1.10361e-08	-1.67704	-4.23322e-10	7.49742e-09	-1.7112	-4.23322e-10	1.22199e-06	-1.67399	-4.23322e-10
134461850	chr9:134461850:C:T	2.25733e-09	-1.82799	-1.43604	1.58306e-09	-1.82779	-1.43861	2.49244e-07	-1.82743	-1.43637
134462112	chr9:134462112:A:G	2.84645e-09	-1.65985	-1.37228	2.01506e-09	-1.62952	-1.39559	3.21491e-07	-1.63368	-1.37558
134462461	chr9:134462461:A:G	2.54902e-09	-1.80995	-1.33255	2.06939e-09	-1.82041	-1.17809	2.75254e-07	-1.8255	-1.33903
134462707	chr9:134462707:A:G	1.55903e-08	-1.90926e-10	-1.33156	1.16234e-08	-1.90926e-10	-1.27275	1.71482e-06	-1.90926e-10	-1.33517
134462758	chr9:134462758:T:C	1.53662e-08	-1.82318	0.477146	1.45362e-08	-1.81322	0.764095	1.65537e-06	-1.8223	0.451845
134463175	chr9:134463175:A:G	1.60979e-08	-1.82013	0.520609	1.5292e-08	-1.80835	0.809917	1.73539e-06	-1.81893	0.495687
134463318	chr9:134463318:A:G	1.64297e-08	-1.81787	0.538751	1.56574e-08	-1.80482	0.830005	1.77123e-06	-1.81648	0.513682
134463431	chr9:134463431:C:T	1.56511e-08	-1.90926e-10	-1.32767	1.15367e-08	-1.90926e-10	-1.28023	1.73033e-06	-1.90926e-10	-1.32617
134463520	chr9:134463520:T:G	1.49142e-08	-1.90926e-10	-1.3759	1.01806e-08	-1.90926e-10	-1.40528	1.64974e-06	-1.90926e-10	-1.37386
134463683	chr9:134463683:C:T	1.65895e-08	-1.90926e-10	-1.26944	1.12174e-08	-1.90926e-10	-1.3083	1.84001e-06	-1.90926e-10	-1.2647
134463866	chr9:134463866:G:A	1.03655e-08	-1.73973	-4.23322e-10	7.57408e-09	-1.70103	-4.23322e-10	1.155e-06	-1.73038	-4.23322e-10
134463983	chr9:134463983:G:T	2.61902e-08	-1.90926e-10	-0.812822	1.73241e-08	-1.90926e-10	-0.873665	2.92556e-06	-1.90926e-10	-0.800988
134464066	chr9:134464066:G:A	1.49441e-08	-1.90926e-10	-1.37389	1.0996e-08	-1.90926e-10	-1.32823	1.64391e-06	-1.90926e-10	-1.3774
134464382	chr9:134464382:C:T	3.36558e-09	-1.43274	-1.43187	2.57667e-09	-1.33965	-1.43962	3.77701e-07	-1.41908	-1.42905
134467084	chr9:134467084:T:G	6.57083e-09	-1.74115	-0.45442	4.34684e-09	-1.71351	-0.542808	7.39349e-07	-1.74216	-0.434298
134467137	chr9:134467137:G:T	1.67463e-08	-1.90926e-10	-1.26003	1.12691e-08	-1.90926e-10	-1.3037	1.85028e-06	-1.90926e-10	-1.25914
134467227	chr9:134467227:C:T	1.4792e-08	-1.90926e-10	-1.38412	1.01134e-08	-1.90926e-10	-1.4119	1.6274e-06	-1.90926e-10	-1.38749
134467355	chr9:134467355:G:A	2.80015e-09	-1.69161	-1.35692	1.76009e-09	-1.73316	-1.42724	3.09784e-07	-1.6955	-1.35086
134467618	chr9:134467618:A:G	2.27757e-09	-1.81347	-1.44163	1.59192e-09	-1.82496	-1.43587	2.4864e-07	-1.82489	-1.44133
134467634	chr9:134467634:C:T	1.69169e-08	-1.90926e-10	-1.2499	1.16818e-08	-1.90926e-10	-1.26773	1.87795e-06	-1.90926e-10	-1.2443
134467653	chr9:134467653:T:C	3.49185e-09	-1.81508	-1.0127	2.31721e-09	-1.82436	-1.06103	3.82793e-07	-1.82207	-1.01267
134467665	chr9:134467665:G:A	9.67104e-09	-1.80907	-4.23322e-10	6.91248e-09	-1.79244	-4.23322e-10	1.07879e-06	-1.79864	-4.23322e-10
134467789	chr9:134467789:G:A	3.42716e-09	-1.75909	-1.08739	2.04054e-09	-1.78424	-1.22831	3.72111e-07	-1.78922	-1.07382
134467843	chr9:134467843:C:T	2.81638e-09	-1.77215	-1.27061	2.18178e-09	-1.77676	-1.16886	3.05958e-07	-1.78088	-1.2779
134467852	chr9:134467852:A:C	3.06018e-09	-1.80954	-1.15019	2.12314e-09	-1.82065	-1.15222	3.36779e-07	-1.8153	-1.14751
134468102	chr9:134468102:G:A	2.44057e-09	-1.8136	-1.37238	1.67875e-09	-1.80108	-1.40664	2.71198e-07	-1.80808	-1.3713
134468147	chr9:134468147:C:T	1.56614e-08	-1.90926e-10	-1.32701	1.10806e-08	-1.90926e-10	-1.32057	1.72656e-06	-1.90926e-10	-1.32835
134468454	chr9:134468454:G:A	3.86559e-09	-1.58425	-1.14184	2.68598e-09	-1.55647	-1.18125	4.23852e-07	-1.60047	-1.13237
134468483	chr9:134468483:A:T	4.03692e-09	-1.59365	-1.08908	3.93965e-09	-1.63449	-0.720185	4.13473e-07	-1.6446	-1.11303
134468823	chr9:134468823:C:T	3.61403e-09	-1.7422	-1.05118	2.92699e-09	-1.75109	-0.9007	3.85948e-07	-1.7561	-1.07043
134468855	chr9:134468855:C:T	4.7526e-09	-1.81778	-0.701735	3.94193e-09	-1.82229	-0.531798	5.13301e-07	-1.82143	-0.719942
134468925	chr9:134468925:C:A	1.50539e-08	-1.90926e-10	-1.36657	1.02224e-08	-1.90926e-10	-1.40118	1.65698e-06	-1.90926e-10	-1.36948
134468965	chr9:134468965:G:C	9.49325e-09	-1.82763	-4.23322e-10	6.69567e-09	-1.8243	-4.23322e-10	1.04783e-06	-1.82775	-4.23322e-10
134469090	chr9:134469090:A:G	3.90565e-09	-1.27469	-1.44109	3.0393e-09	-1.2502	-1.36393	4.06934e-07	-1.3316	-1.44199
134469251	chr9:134469251:G:A	1.02791e-08	-1.74809	-4.23322e-10	7.46234e-09	-1.71589	-4.23322e-10	1.15243e-06	-1.73261	-4.23322e-10
134469533	chr9:134469533:C:T	3.07165e-09	-1.5738	-1.3822	2.4704e-09	-1.59599	-1.2254	3.22337e-07	-1.61637	-1.39026
134472043	chr9:134472043:C:T	5.58743e-09	-1.51613	-0.841559	4.26282e-09	-1.49251	-0.78332	6.35221e-07	-1.50101	-0.827252
134472294	chr9:134472294:T:G	1.71715e-08	-1.90926e-10	-1.23496	1.14251e-08	-1.90926e-10	-1.28995	1.89978e-06	-1.90926e-10	-1.23274
134473144	chr9:134473144:C:A	1.40567e-08	-1.90926e-10	-1.43511	9.8397e-09	-1.90926e-10	-1.43934	1.55271e-06	-1.90926e-10	-1.43448
134473181	chr9:134473181:G:A	9.21757e-09	-1.38561	-0.471484	7.19438e-09	-1.35631	-0.396156	1.05975e-06	-1.36765	-0.448792
134473299	chr9:134473299:C:T	3.27613e-09	-1.53633	-1.35521	2.34199e-09	-1.58433	-1.29044	3.46041e-07	-1.57278	-1.36289
134473313	chr9:134473313:G:T	1.62838e-08	-1.90926e-10	-1.28804	1.09325e-08	-1.90926e-10	-1.33402	1.80231e-06	-1.90926e-10	-1.28541
134473484	chr9:134473484:A:T	1.40052e-08	-1.90926e-10	-1.43878	9.87675e-09	-1.90926e-10	-1.43558	1.54549e-06	-1.90926e-10	-1.43913
134473602	chr9:134473602:C:A	1.60292e-08	-1.90926e-10	-1.3038	1.15601e-08	-1.90926e-10	-1.2782	1.77352e-06	-1.90926e-10	-1.30151
134474260	chr9:134474260:A:G	2.96541e-09	-1.67393	-1.31727	2.30116e-09	-1.69121	-1.20114	3.19571e-07	-1.69245	-1.3228
134474410	chr9:134474410:T:C	5.15679e-09	-1.75374	-0.684152	3.88662e-09	-1.77183	-0.596392	5.59925e-07	-1.76139	-0.693043
134474680	chr9:134474680:C:T	1.8843e-08	-1.90926e-10	-1.14207	1.26201e-08	-1.90926e-10	-1.19047	2.07709e-06	-1.90926e-10	-1.14351
134474694	chr9:134474694:A:G	3.2594e-09	-1.73411	-1.16255	2.69084e-09	-1.74343	-0.992478	3.5198e-07	-1.74732	-1.17133
134474844	chr9:134474844:G:A	1.04444e-08	-1.73214	-4.23322e-10	7.12184e-09	-1.7626	-4.23322e-10	1.13745e-06	-1.74569	-4.23322e-10
134475200	chr9:134475200:A:G	5.49547e-09	-1.75831	-0.615975	4.23804e-09	-1.77503	-0.506633	5.96548e-07	-1.76687	-0.624202
134475207	chr9:134475207:G:A	4.20185e-08	-1.90926e-10	-0.340097	3.39922e-08	-1.90926e-10	-0.199634	4.64366e-06	-1.90926e-10	-0.338973
134475422	chr9:134475422:A:G	8.60558e-09	-0.73552	-1.19028	7.11974e-09	-0.738137	-1.02476	1.00153e-06	-0.675375	-1.19757
134475475	chr9:134475475:C:T	1.46147e-08	-1.90926e-10	-1.39618	1.0038e-08	-1.90926e-10	-1.41938	1.61387e-06	-1.90926e-10	-1.39584
134475772	chr9:134475772:A:G	1.87404e-08	-1.90926e-10	-1.14753	1.28916e-08	-1.90926e-10	-1.16919	2.09356e-06	-1.90926e-10	-1.13561
134476542	chr9:134476542:T:C	4.27699e-09	-1.64439	-0.980567	2.86051e-09	-1.68712	-0.987645	4.5985e-07	-1.66725	-0.984084
134476698	chr9:134476698:G:A	1.55709e-08	-1.90926e-10	-1.33281	1.09197e-08	-1.90926e-10	-1.3352	1.72045e-06	-1.90926e-10	-1.33189
134476714	chr9:134476714:G:A	3.91325e-08	-1.90926e-10	-0.411254	3.15024e-08	-1.90926e-10	-0.275701	4.33727e-06	-1.90926e-10	-0.407231
134476993	chr9:134476993:C:G	1.52786e-08	-1.90926e-10	-1.35176	1.10456e-08	-1.90926e-10	-1.32373	1.68536e-06	-1.90926e-10	-1.35249
134477199	chr9:134477199:C:T	1.63941e-08	-1.90926e-10	-1.28128	1.09544e-08	-1.90926e-10	-1.33203	1.81062e-06	-1.90926e-10	-1.28081
134477235	chr9:134477235:G:A	2.41756e-08	-1.90926e-10	-0.892865	1.53738e-08	-1.90926e-10	-0.993101	2.66849e-06	-1.90926e-10	-0.892964
134477285	chr9:134477285:G:T	1.49586e-08	-1.37292	-4.23322e-10	9.98048e-09	-1.42513	-4.23322e-10	1.608e-06	-1.39948	-4.23322e-10
134477432	chr9:134477432:C:T	1.40643e-08	-1.90926e-10	-1.43457	9.86918e-09	-1.90926e-10	-1.43635	1.55634e-06	-1.90926e-10	-1.43214
134477543	chr9:134477543:G:A	3.02108e-08	-1.90926e-10	-0.670009	2.27911e-08	-1.90926e-10	-0.599394	3.33154e-06	-1.90926e-10	-0.671041
134477607	chr9:134477607:A:G	4.98691e-09	-1.26066	-1.21073	4.48989e-09	-1.27514	-0.948795	5.27944e-07	-1.29301	-1.22023
134477795	chr9:134477795:T:G	6.45016e-09	-1.7928	-0.421303	6.22688e-09	-1.77256	-0.124326	6.87772e-07	-1.79419	-0.454589
134478006	chr9:134478006:G:A	1.89665e-08	-1.90926e-10	-1.13553	1.35436e-08	-1.90926e-10	-1.11985	2.09763e-06	-1.90926e-10	-1.13367
134478593	chr9:134478593:A:G	6.41653e-07	-1.90926e-10	2.38584	3.61309e-07	-1.90926e-10	2.16397	7.38268e-05	-1.90926e-10	2.42725
134478893	chr9:134478893:A:C	1.90422e-08	-0.0042081	-1.12734	1.47996e-08	0.191028	-1.22219	2.00477e-06	-0.0529798	-1.12597
134478916	chr9:134478916:G:A	1.82679e-08	-1.90926e-10	-1.17306	1.31386e-08	-1.90926e-10	-1.15021	1.99845e-06	-1.90926e-10	-1.1821
134478956	chr9:134478956:C:T	3.23439e-09	-1.55967	-1.34469	2.22528e-09	-1.60428	-1.3216	3.46233e-07	-1.58841	-1.34671
134479182	chr9:134479182:C:T	1.0922e-08	-1.68743	-4.23322e-10	7.41395e-09	-1.7224	-4.23322e-10	1.182e-06	-1.70727	-4.23322e-10
134479309	chr9:134479309:C:T	1.89523e-08	-1.90926e-10	-1.13628	1.35336e-08	-1.90926e-10	-1.12059	2.09605e-06	-1.90926e-10	-1.13442
134479614	chr9:134479614:C:T	1.35342e-08	-1.47299	-4.23322e-10	9.992e-09	-1.42398	-4.23322e-10	1.52421e-06	-1.453	-4.23322e-10
134479878	chr9:134479878:A:C	3.50299e-09	-1.8231	-1.00149	2.66491e-09	-1.82634	-0.919255	3.84208e-07	-1.82374	-1.0073
134480000	chr9:134480000:T:C	2.36324e-08	-1.82705	0.911456	1.87978e-08	-1.82798	1.03595	2.60134e-06	-1.82737	0.908921
134480149	chr9:134480149:G:A	1.81963e-08	-1.90926e-10	-1.17699	1.19626e-08	-1.90926e-10	-1.24398	2.00933e-06	-1.90926e-10	-1.17668
134480568	chr9:134480568:A:G	9.70033e-09	-1.80605	-4.23322e-10	6.86626e-09	-1.79914	-4.23322e-10	1.06952e-06	-1.80726	-4.23322e-10
134481331	chr9:134481331:A:G	1.12744e-08	-1.65567	-4.23322e-10	7.61818e-09	-1.69523	-4.23322e-10	1.21705e-06	-1.67805	-4.23322e-10
134481752	chr9:134481752:T:C	5.13797e-09	-1.0134	-1.42815	3.51595e-09	-1.02983	-1.43862	5.55492e-07	-1.03553	-1.42685
134481808	chr9:134481808:G:A	1.10542e-08	-1.6754	-4.23322e-10	7.48729e-09	-1.71256	-4.23322e-10	1.19436e-06	-1.69686	-4.23322e-10
134481869	chr9:134481869:G:C	1.93264e-08	-1.90926e-10	-1.11674	1.24967e-08	-1.90926e-10	-1.2003	2.13713e-06	-1.90926e-10	-1.11501
134481879	chr9:134481879:C:T	2.00961e-08	-1.90926e-10	-1.07768	1.45035e-08	-1.90926e-10	-1.05137	2.19631e-06	-1.90926e-10	-1.0877
134481917	chr9:134481917:G:T	1.84739e-08	-1.90926e-10	-1.16185	1.20455e-08	-1.90926e-10	-1.23707	2.04612e-06	-1.90926e-10	-1.15853
134481969	chr9:134481969:G:A	2.04074e-08	-1.90926e-10	-1.06231	1.49505e-08	-1.90926e-10	-1.02102	2.2258e-06	-1.90926e-10	-1.07436
134482218	chr9:134482218:C:T	2.59397e-08	-1.90926e-10	-0.822432	2.02999e-08	-1.90926e-10	-0.715146	2.83691e-06	-1.90926e-10	-0.831761
134482231	chr9:134482231:C:T	2.20513e-08	-1.90926e-10	-0.984836	1.47807e-08	-1.90926e-10	-1.03244	2.42066e-06	-1.90926e-10	-0.990437
134482533	chr9:134482533:G:A	3.98666e-08	-1.90926e-10	-0.392668	3.30816e-08	-1.90926e-10	-0.226787	4.3928e-06	-1.90926e-10	-0.394508
134482634	chr9:134482634:G:T	9.50195e-09	-1.82671	-4.23322e-10	6.67649e-09	-1.82717	-4.23322e-10	1.04827e-06	-1.82733	-4.23322e-10
134482799	chr9:134482799:TCTC:T	1.16808e-08	-0.68589	-0.934375	8.18863e-09	-0.561094	-1.06192	1.22719e-06	-0.740489	-0.929263
134483157	chr9:134483157:C:T	1.55751e-08	-1.90926e-10	-1.33254	1.07412e-08	-1.90926e-10	-1.35168	1.72003e-06	-1.90926e-10	-1.33213
134483225	chr9:134483225:C:T	1.54255e-08	-1.90926e-10	-1.34218	1.1419e-08	-1.90926e-10	-1.29048	1.70686e-06	-1.90926e-10	-1.33982
134483351	chr9:134483351:G:T	1.39842e-08	-1.90926e-10	-1.44028	9.90534e-09	-1.90926e-10	-1.43269	1.5435e-06	-1.90926e-10	-1.44043
134483408	chr9:134483408:T:C	9.95631e-09	-1.78	-4.23322e-10	7.00879e-09	-1.7786	-4.23322e-10	1.10439e-06	-1.77518	-4.23322e-10
134483433	chr9:134483433:T:C	1.50727e-08	-1.90926e-10	-1.36532	1.06933e-08	-1.90926e-10	-1.35615	1.65289e-06	-1.90926e-10	-1.37195
134483463	chr9:134483463:G:A	9.39965e-08	-1.90926e-10	0.465049	5.34334e-08	-1.90926e-10	0.252673	1.04558e-05	-1.90926e-10	0.472678
134483570	chr9:134483570:G:A	1.50088e-08	-1.90926e-10	-1.36957	1.02549e-08	-1.90926e-10	-1.398	1.66091e-06	-1.90926e-10	-1.36711
134483677	chr9:134483677:C:T	1.97472e-08	-1.90926e-10	-1.09519	1.48065e-08	-1.90926e-10	-1.03069	2.1698e-06	-1.90926e-10	-1.09984
134483712	chr9:134483712:G:A	1.53791e-08	-1.90926e-10	-1.3452	1.09249e-08	-1.90926e-10	-1.33472	1.68517e-06	-1.90926e-10	-1.35261
134484280	chr9:134484280:C:T	1.07893e-08	-1.69965	-4.23322e-10	7.30616e-09	-1.73705	-4.23322e-10	1.16539e-06	-1.72142	-4.23322e-10
134485083	chr9:134485083:T:A	1.50562e-08	-1.90926e-10	-1.36642	1.06814e-08	-1.90926e-10	-1.35726	1.65117e-06	-1.90926e-10	-1.37299
134485466	chr9:134485466:G:T	1.47123e-08	-1.90926e-10	-1.38953	1.01678e-08	-1.90926e-10	-1.40654	1.62506e-06	-1.90926e-10	-1.38893
134485578	chr9:134485578:A:G	2.91921e-08	-1.90926e-10	-0.704311	2.19689e-08	-1.90926e-10	-0.636135	3.24352e-06	-1.90926e-10	-0.697818
134485599	chr9:134485599:G:A	1.34807e-08	-0.0690306	-1.40792	8.97163e-09	-0.0990478	-1.43265	1.50656e-06	-0.0562658	-1.40838
134485655	chr9:134485655:C:T	1.68597e-08	-1.90926e-10	-1.25328	1.15226e-08	-1.90926e-10	-1.28145	1.87147e-06	-1.90926e-10	-1.24775
134485980	chr9:134485980:G:A	2.554e-08	-1.90926e-10	-0.837963	1.68746e-08	-1.90926e-10	-0.899954	2.82658e-06	-1.90926e-10	-0.835408
134486814	chr9:134486814:G:A	9.72693e-09	-1.80331	-4.23322e-10	6.85232e-09	-1.80118	-4.23322e-10	1.07386e-06	-1.80322	-4.23322e-10
134487184	chr9:134487184:G:A	4.16108e-08	-1.90926e-10	-0.349847	2.53789e-08	-1.90926e-10	-0.491845	4.60998e-06	-1.90926e-10	-0.346252
134487320	chr9:134487320:C:G	1.60874e-08	0.091177	-1.39135	1.15085e-08	0.059947	-1.34262	1.78366e-06	0.0949928	-1.3908
134487415	chr9:134487415:C:T	7.83344e-09	-0.717932	-1.30187	5.77111e-09	-0.751729	-1.22117	8.70747e-07	-0.711022	-1.30186
134487429	chr9:134487429:C:T	1.70126e-08	-1.24425	-4.23322e-10	1.08772e-08	-1.33909	-4.23322e-10	1.80999e-06	-1.28115	-4.23322e-10
134487494	chr9:134487494:C:T	2.09488e-08	-1.90926e-10	-1.03613	1.54977e-08	-1.90926e-10	-0.985075	2.32229e-06	-1.90926e-10	-1.03192
134487552	chr9:134487552:T:C	2.34802e-09	-1.79914	-1.4255	1.62249e-09	-1.80606	-1.43575	2.57147e-07	-1.81042	-1.42217
134487596	chr9:134487596:C:T	4.40194e-08	1.13927	-1.43285	2.85537e-08	1.00682	-1.38079	5.31927e-06	1.23195	-1.43509
134487615	chr9:134487615:C:T	2.07722e-08	-1.90926e-10	-1.04459	1.47203e-08	-1.90926e-10	-1.03654	2.26001e-06	-1.90926e-10	-1.05911
134487675	chr9:134487675:T:C	2.51e-09	-1.81754	-1.34038	1.71171e-09	-1.82185	-1.36642	2.77027e-07	-1.82361	-1.3345
134487789	chr9:134487789:A:G	2.62066e-09	-1.78231	-1.33247	1.78123e-09	-1.79054	-1.35793	2.87198e-07	-1.79571	-1.32635
134488093	chr9:134488093:G:A	2.63595e-09	-1.81134	-1.29763	1.79196e-09	-1.81689	-1.32557	2.90783e-07	-1.81895	-1.2907
134488276	chr9:134488276:G:C	2.11146e-08	-1.90926e-10	-1.02824	1.36094e-08	-1.90926e-10	-1.115	2.32537e-06	-1.90926e-10	-1.0306
134488670	chr9:134488670:C:T	2.99035e-09	-1.82726	-1.15556	2.0059e-09	-1.8273	-1.20237	3.34892e-07	-1.82575	-1.14268
134488873	chr9:134488873:G:A	2.44991e-09	-1.82643	-1.35572	1.70025e-09	-1.82787	-1.36712	2.71657e-07	-1.82796	-1.34973
134489040	chr9:134489040:C:T	1.3052e-08	-0.380357	-1.12891	1.00427e-08	-0.451294	-0.967623	1.35178e-06	-0.436629	-1.13643
134489053	chr9:134489053:G:A	1.18139e-08	-1.60893	-4.23322e-10	7.84571e-09	-1.6658	-4.23322e-10	1.26352e-06	-1.64058	-4.23322e-10
134489105	chr9:134489105:G:A	2.44907e-09	-1.82777	-1.35473	1.67048e-09	-1.82775	-1.38491	2.71909e-07	-1.82794	-1.34882
134489180	chr9:134489180:A:C	3.73996e-09	-1.75077	-1.00837	2.58975e-09	-1.7532	-1.021	4.11654e-07	-1.7579	-1.00415
134489312	chr9:134489312:A:G	3.14013e-09	-1.82168	-1.11226	2.17386e-09	-1.81951	-1.12975	3.48196e-07	-1.82016	-1.1093
134489336	chr9:134489336:A:G	9.16855e-08	1.67637	-1.23621	1.014e-07	1.8891	-0.995797	9.46626e-06	1.62648	-1.25322
134489514	chr9:134489514:G:A	3.50834e-08	-1.90926e-10	-0.520479	2.50307e-08	-1.90926e-10	-0.505659	3.86698e-06	-1.90926e-10	-0.522002
134489520	chr9:134489520:T:C	2.97526e-09	-1.80331	-1.18457	1.98209e-09	-1.81039	-1.23122	3.28192e-07	-1.8131	-1.17553
134489754	chr9:134489754:G:A	8.18061e-09	-1.03785	-0.93859	6.24785e-09	-1.12127	-0.772261	9.15882e-07	-1.03408	-0.928264
134490211	chr9:134490211:C:G	8.65604e-09	-0.813896	-1.10605	6.8996e-09	-0.866592	-0.927707	9.12549e-07	-0.852662	-1.11333
134490272	chr9:134490272:G:A	4.01693e-08	-1.90926e-10	-0.385106	2.89291e-08	-1.90926e-10	-0.360914	4.47071e-06	-1.90926e-10	-0.376928
134490297	chr9:134490297:C:T	2.51791e-08	-1.90926e-10	-0.852195	1.64138e-08	-1.90926e-10	-0.927643	2.7561e-06	-1.90926e-10	-0.86066
134490419	chr9:134490419:A:G	5.31776e-09	-1.04316	-1.364	3.99775e-09	-1.08243	-1.2576	5.6432e-07	-1.07718	-1.36943
134490783	chr9:134490783:C:A	3.82812e-09	-1.32806	-1.40777	2.95543e-09	-1.3798	-1.26232	3.93862e-07	-1.39159	-1.41464
134490818	chr9:134490818:C:T	7.62425e-09	-0.832776	-1.2141	5.57021e-09	-0.9021	-1.10623	8.42339e-07	-0.832781	-1.21327
134490890	chr9:134490890:C:T	1.22737e-08	-1.57075	-4.23322e-10	9.23384e-09	-1.50289	-4.23322e-10	1.33032e-06	-1.58906	-4.23322e-10
134490900	chr9:134490900:G:A	2.58059e-08	-1.90926e-10	-0.827603	1.82515e-08	-1.90926e-10	-0.821514	2.88283e-06	-1.90926e-10	-0.815703
134491195	chr9:134491195:C:T	6.74373e-09	-0.941866	-1.22773	4.87605e-09	-1.0221	-1.11933	7.42422e-07	-0.945268	-1.22705
134491381	chr9:134491381:T:C	8.1754e-09	-0.551468	-1.42561	5.40835e-09	-0.669342	-1.36848	8.3379e-07	-0.628546	-1.4277
134491613	chr9:134491613:C:T	1.52471e-08	-1.90926e-10	-1.35382	1.0597e-08	-1.90926e-10	-1.36519	1.6758e-06	-1.90926e-10	-1.35818
134491708	chr9:134491708:A:G	2.02554e-08	-1.90926e-10	-1.06979	1.44917e-08	-1.90926e-10	-1.05219	2.22557e-06	-1.90926e-10	-1.07446
134491752	chr9:134491752:G:A	1.79537e-08	-1.90926e-10	-1.19041	1.25496e-08	-1.90926e-10	-1.19608	2.01779e-06	-1.90926e-10	-1.17247
134491964	chr9:134491964:G:A	4.70632e-08	-0.226717	-4.23322e-10	2.80221e-08	-0.392769	-4.23322e-10	5.05811e-06	-0.253483	-4.23322e-10
134492095	chr9:134492095:T:A	6.71925e-09	-0.748546	-1.42468	4.50069e-09	-0.854909	-1.36662	6.8997e-07	-0.818617	-1.42697
134492188	chr9:134492188:C:T	4.35452e-08	-1.90926e-10	-0.304409	3.13614e-08	-1.90926e-10	-0.280184	4.84327e-06	-1.90926e-10	-0.296886
134492294	chr9:134492294:T:C	6.84674e-09	-0.717654	-1.43678	4.49705e-09	-0.827213	-1.39513	7.02326e-07	-0.789842	-1.43799
134492598	chr9:134492598:T:C	3.04001e-09	-1.52455	-1.44179	2.06302e-09	-1.56348	-1.43811	3.16712e-07	-1.58212	-1.44212
134492801	chr9:134492801:A:G	3.84164e-09	-1.29785	-1.43445	2.81886e-09	-1.34789	-1.34154	3.96929e-07	-1.36124	-1.43723
134493163	chr9:134493163:C:T	1.51428e-08	-1.90926e-10	-1.36069	1.03212e-08	-1.90926e-10	-1.39157	1.6695e-06	-1.90926e-10	-1.36195
134493363	chr9:134493363:T:C	1.21617e-08	-0.214183	-1.36573	7.28236e-09	-0.318962	-1.42135	1.24259e-06	-0.295987	-1.36129
134493385	chr9:134493385:G:T	1.55413e-08	-1.90926e-10	-1.33471	1.1086e-08	-1.90926e-10	-1.32008	1.70666e-06	-1.90926e-10	-1.33994
134493410	chr9:134493410:G:A	1.56019e-08	-1.90926e-10	-1.33081	1.11359e-08	-1.90926e-10	-1.31559	1.71323e-06	-1.90926e-10	-1.33609
134493802	chr9:134493802:T:C	5.72955e-09	-0.905051	-1.42752	3.54902e-09	-1.01687	-1.44222	5.92616e-07	-0.970948	-1.42674
134493913	chr9:134493913:A:G	1.28249e-08	-1.52682	-4.23322e-10	8.43592e-09	-1.59326	-4.23322e-10	1.36186e-06	-1.56563	-4.23322e-10
134493967	chr9:134493967:G:A	1.28677e-08	-1.52349	-4.23322e-10	8.46225e-09	-1.59015	-4.23322e-10	1.36415e-06	-1.56395	-4.23322e-10
134494517	chr9:134494517:C:T	2.14131e-08	-1.90926e-10	-1.01421	1.67467e-08	-1.90926e-10	-0.907561	2.34416e-06	-1.90926e-10	-1.02255
134495175	chr9:134495175:A:G	4.06251e-09	-1.69102	-0.985386	3.28998e-09	-1.65354	-0.881337	4.31274e-07	-1.71686	-0.998628
134495183	chr9:134495183:C:T	2.96799e-09	-1.60955	-1.38077	2.12432e-09	-1.66735	-1.30497	3.16179e-07	-1.64752	-1.37841
134495606	chr9:134495606:C:T	3.97764e-08	-1.90926e-10	-0.394935	2.45587e-08	-1.90926e-10	-0.524698	4.41131e-06	-1.90926e-10	-0.390305
134495661	chr9:134495661:C:T	1.50086e-08	-1.90926e-10	-1.36959	1.06999e-08	-1.90926e-10	-1.35553	1.65118e-06	-1.90926e-10	-1.37299
134495738	chr9:134495738:G:A	5.50214e-09	-1.01399	-1.35908	4.83075e-09	-0.880472	-1.27029	5.34857e-07	-1.13166	-1.36857
134495752	chr9:134495752:G:A	1.00934e-08	-1.76633	-4.23322e-10	7.45826e-09	-1.71644	-4.23322e-10	1.19712e-06	-1.69456	-4.23322e-10
134495910	chr9:134495910:A:G	4.89011e-08	-1.90926e-10	-0.188408	3.63921e-08	-1.90926e-10	-0.131411	5.4831e-06	-1.90926e-10	-0.172805
134496016	chr9:134496016:G:A	1.88185e-08	-1.90926e-10	-1.14337	1.41864e-08	-1.90926e-10	-1.07348	2.06261e-06	-1.90926e-10	-1.1505
134496511	chr9:134496511:C:T	7.38037e-09	-1.50218	-0.577202	7.16829e-09	-1.45389	-0.302209	7.99262e-07	-1.4929	-0.605645
134496518	chr9:134496518:C:T	5.02083e-08	-1.90926e-10	-0.162027	3.05013e-08	-1.90926e-10	-0.307996	5.56858e-06	-1.90926e-10	-0.157335
134496583	chr9:134496583:T:C	1.54742e-08	-1.90926e-10	-1.33903	1.10603e-08	-1.90926e-10	-1.32241	1.70128e-06	-1.90926e-10	-1.3431
134496754	chr9:134496754:T:C	2.32419e-09	-1.79264	-1.44219	1.64693e-09	-1.79605	-1.4308	2.6086e-07	-1.77605	-1.44219
134497157	chr9:134497157:T:A	1.49008e-08	-1.90926e-10	-1.37679	1.06222e-08	-1.90926e-10	-1.36282	1.63845e-06	-1.90926e-10	-1.38072
134497171	chr9:134497171:C:T	1.40834e-08	-1.90926e-10	-1.43321	9.83411e-09	-1.90926e-10	-1.43991	1.55535e-06	-1.90926e-10	-1.43278
134497494	chr9:134497494:C:A	2.5138e-08	-1.90926e-10	-0.853826	1.61954e-08	-1.90926e-10	-0.941036	2.76475e-06	-1.90926e-10	-0.857527
134497729	chr9:134497729:G:A	7.33728e-08	-1.90926e-10	0.217345	5.43457e-08	-1.90926e-10	0.269602	8.18098e-06	-1.90926e-10	0.227336
134497752	chr9:134497752:G:T	1.66236e-08	-1.90926e-10	-1.26738	1.10391e-08	-1.90926e-10	-1.32432	1.83553e-06	-1.90926e-10	-1.26714
134498107	chr9:134498107:C:T	2.83159e-09	-1.80245	-1.23492	1.91113e-09	-1.80306	-1.27501	3.19319e-07	-1.79212	-1.22392
134498285	chr9:134498285:C:T	3.77108e-08	-1.90926e-10	-0.448262	2.68461e-08	-1.90926e-10	-0.435643	4.1578e-06	-1.90926e-10	-0.449489
134498316	chr9:134498316:CCT:C	4.58393e-09	-1.14231	-1.41334	3.54391e-09	-1.06671	-1.39383	4.7291e-07	-1.2053	-1.41802
134498625	chr9:134498625:C:T	3.64444e-08	-1.90926e-10	-0.482419	2.2815e-08	-1.90926e-10	-0.598347	4.04288e-06	-1.90926e-10	-0.477519
134498992	chr9:134498992:G:A	2.28556e-08	-1.90926e-10	-0.949013	1.4773e-08	-1.90926e-10	-1.03296	2.51211e-06	-1.90926e-10	-0.953352
134499071	chr9:134499071:T:TG	1.50893e-08	-1.90926e-10	-1.36422	1.04164e-08	-1.90926e-10	-1.38238	1.67464e-06	-1.90926e-10	-1.35888
134499332	chr9:134499332:T:TG	1.58049e-08	-1.90926e-10	-1.31789	1.17579e-08	-1.90926e-10	-1.26124	1.73702e-06	-1.90926e-10	-1.3223
134499746	chr9:134499746:T:A	1.74571e-08	-1.90926e-10	-1.21846	1.32114e-08	-1.90926e-10	-1.14468	1.91699e-06	-1.90926e-10	-1.22372
134500007	chr9:134500007:G:A	2.88425e-09	-1.78736	-1.23158	1.94403e-09	-1.78914	-1.27186	3.2544e-07	-1.77637	-1.22068
134500859	chr9:134500859:T:G	2.76395e-09	-1.82799	-1.23356	1.86192e-09	-1.82783	-1.27633	3.08598e-07	-1.82724	-1.22296
134500910	chr9:134500910:G:A	1.54427e-08	-1.90926e-10	-1.34107	1.06608e-08	-1.90926e-10	-1.35919	1.70649e-06	-1.90926e-10	-1.34004
134501199	chr9:134501199:A:C	2.96477e-08	-1.90926e-10	-0.688825	2.13454e-08	-1.90926e-10	-0.664927	3.20271e-06	-1.90926e-10	-0.71048
134501660	chr9:134501660:G:A	1.62849e-08	-1.90926e-10	-1.28797	1.20141e-08	-1.90926e-10	-1.23968	1.79544e-06	-1.90926e-10	-1.28922
134501865	chr9:134501865:T:C	1.79858e-08	-1.90926e-10	-1.18862	1.19068e-08	-1.90926e-10	-1.24865	2.01657e-06	-1.90926e-10	-1.17308
134502082	chr9:134502082:C:T	1.46185e-08	-1.90926e-10	-1.39592	1.01223e-08	-1.90926e-10	-1.41102	1.6137e-06	-1.90926e-10	-1.39595
134502127	chr9:134502127:G:A	1.69583e-08	-1.90926e-10	-1.24745	1.19099e-08	-1.90926e-10	-1.24839	1.86038e-06	-1.90926e-10	-1.2537
134502136	chr9:134502136:G:A	1.39704e-08	-1.90926e-10	-1.44126	9.81123e-09	-1.90926e-10	-1.44224	1.54217e-06	-1.90926e-10	-1.44129
134502346	chr9:134502346:G:T	1.40579e-08	-1.90926e-10	-1.43502	9.84829e-09	-1.90926e-10	-1.43847	1.55191e-06	-1.90926e-10	-1.43499
134502593	chr9:134502593:T:C	5.70699e-09	-1.77735	-0.559163	5.06823e-09	-1.73551	-0.367267	6.27541e-07	-1.77664	-0.56378
134502741	chr9:134502741:G:A	6.02225e-09	-1.80066	-0.482087	6.01331e-09	-1.77376	-0.158027	6.61483e-07	-1.79729	-0.490461
134502793	chr9:134502793:C:T	1.42065e-08	-1.90926e-10	-1.42451	1.00776e-08	-1.90926e-10	-1.41545	1.56274e-06	-1.90926e-10	-1.42804
134502959	chr9:134502959:G:A	3.62437e-09	-1.76934	-1.02119	3.21711e-09	-1.72177	-0.835513	4.02432e-07	-1.76203	-1.02268
134503391	chr9:134503391:A:G	4.93019e-08	-1.90926e-10	-0.180246	3.66261e-08	-1.90926e-10	-0.125002	5.2219e-06	-1.90926e-10	-0.221615
134503423	chr9:134503423:C:A	4.20559e-09	-1.26984	-1.37195	2.72697e-09	-1.35048	-1.3721	4.6961e-07	-1.25578	-1.37455
134503498	chr9:134503498:G:A	1.48238e-08	-1.90926e-10	-1.38197	1.03815e-08	-1.90926e-10	-1.38574	1.64124e-06	-1.90926e-10	-1.37902
134503625	chr9:134503625:A:G	1.93728e-08	-1.90926e-10	-1.11434	1.25614e-08	-1.90926e-10	-1.19514	2.13427e-06	-1.90926e-10	-1.11635
134503895	chr9:134503895:A:G	2.052e-08	-1.90926e-10	-1.05681	1.50749e-08	-1.90926e-10	-1.01273	2.24283e-06	-1.90926e-10	-1.06674
134503974	chr9:134503974:G:A	1.98258e-08	-1.90926e-10	-1.09122	1.4647e-08	-1.90926e-10	-1.04153	2.17558e-06	-1.90926e-10	-1.09718
134504051	chr9:134504051:G:C	6.7645e-09	-1.81777	-0.348747	6.68434e-09	-1.82725	0.00125952	7.42095e-07	-1.82278	-0.349972
134504055	chr9:134504055:AG:A	2.11742e-08	-1.90926e-10	-1.02542	1.55993e-08	-1.90926e-10	-0.978536	2.31021e-06	-1.90926e-10	-1.03714
134504150	chr9:134504150:A:G	2.97661e-08	-1.90926e-10	-0.684839	2.17408e-08	-1.90926e-10	-0.646574	3.27627e-06	-1.90926e-10	-0.687769
134504166	chr9:134504166:G:A	1.63059e-08	-1.90926e-10	-1.28668	1.15858e-08	-1.90926e-10	-1.27598	1.7978e-06	-1.90926e-10	-1.28791
134504647	chr9:134504647:T:G	2.58441e-08	-1.82323	0.997105	3.21543e-08	-1.81019	1.55497	2.85538e-06	-1.8165	0.991233
134504662	chr9:134504662:T:C	1.9445e-08	-1.90926e-10	-1.11062	1.5615e-08	-1.90926e-10	-0.977532	2.1351e-06	-1.90926e-10	-1.11596
134504889	chr9:134504889:A:G	1.98575e-08	-1.90926e-10	-1.08963	1.49833e-08	-1.90926e-10	-1.01883	2.19061e-06	-1.90926e-10	-1.0903
134505746	chr9:134505746:C:T	1.36553e-07	-1.48135	2.31985	3.04777e-07	-1.25211	3.24593	1.66118e-05	-1.36169	2.29733
134505763	chr9:134505763:A:G	6.16004e-07	-1.90926e-10	2.34505	1.10351e-06	-1.90926e-10	3.28049	6.63962e-05	-1.90926e-10	2.32116
134506107	chr9:134506107:G:A	2.34838e-08	-1.90926e-10	-0.921897	1.58299e-08	-1.90926e-10	-0.963864	2.65622e-06	-1.90926e-10	-0.897573
134506172	chr9:134506172:T:C	1.40939e-08	-1.90926e-10	-1.43247	9.96695e-09	-1.90926e-10	-1.42649	1.55208e-06	-1.90926e-10	-1.43488
134506410	chr9:134506410:C:G	3.07584e-09	-1.51799	-1.43664	2.97749e-09	-1.21093	-1.42375	3.64663e-07	-1.44856	-1.4347
134506568	chr9:134506568:C:T	2.2449e-09	-1.82774	-1.44181	1.6098e-09	-1.8164	-1.43325	2.48445e-07	-1.82588	-1.44113
134506621	chr9:134506621:G:A	3.93351e-08	-1.90926e-10	-0.406091	2.79167e-08	-1.90926e-10	-0.396537	4.3105e-06	-1.90926e-10	-0.413422
134506623	chr9:134506623:A:T	1.9215e-08	-1.90926e-10	-1.12252	1.41356e-08	-1.90926e-10	-1.07707	2.09984e-06	-1.90926e-10	-1.13262
134507070	chr9:134507070:G:T	1.59326e-08	-1.90926e-10	-1.30984	1.07326e-08	-1.90926e-10	-1.35247	1.75037e-06	-1.90926e-10	-1.31465
134507087	chr9:134507087:A:G	7.09194e-08	-1.90926e-10	0.183337	6.3636e-08	-1.90926e-10	0.427415	7.64314e-06	-1.90926e-10	0.159333
134507173	chr9:134507173:T:C	3.16206e-09	-1.79133	-1.13566	2.54868e-09	-1.81621	-0.973975	3.47461e-07	-1.79812	-1.13345
134507410	chr9:134507410:A:G	4.90514e-08	-0.906796	0.721458	8.03108e-08	-0.50347	1.16361	6.34615e-06	-0.74692	0.720293
134507467	chr9:134507467:A:G	1.70677e-08	-1.90926e-10	-1.24102	1.14136e-08	-1.90926e-10	-1.29096	1.86816e-06	-1.90926e-10	-1.24952
134507764	chr9:134507764:A:G	1.45275e-08	-1.90926e-10	-1.40216	1.08575e-08	-1.90926e-10	-1.34091	1.59925e-06	-1.90926e-10	-1.40494
134507999	chr9:134507999:T:A	1.43982e-08	-1.90926e-10	-1.4111	1.07006e-08	-1.90926e-10	-1.35547	1.58565e-06	-1.90926e-10	-1.41348
134508170	chr9:134508170:C:T	1.44784e-08	-1.90926e-10	-1.40555	1.02749e-08	-1.90926e-10	-1.39606	1.59266e-06	-1.90926e-10	-1.40907
134508350	chr9:134508350:G:C	1.40311e-08	-1.90926e-10	-1.43693	9.94188e-09	-1.90926e-10	-1.42901	1.5488e-06	-1.90926e-10	-1.437
134508430	chr9:134508430:T:G	3.17842e-09	-1.48899	-1.43283	3.15729e-09	-1.1589	-1.41715	3.79364e-07	-1.41333	-1.4304
134508836	chr9:134508836:A:T	4.26261e-08	-1.52915	1.20341	6.04186e-08	-1.50061	1.87614	4.7707e-06	-1.49602	1.18404
134509312	chr9:134509312:G:C	4.27672e-08	-1.90926e-10	-0.322437	3.42607e-08	-1.90926e-10	-0.191764	4.65336e-06	-1.90926e-10	-0.336887
134509424	chr9:134509424:T:C	1.92982e-08	-1.90926e-10	-1.1182	1.55279e-08	-1.90926e-10	-0.983122	2.1112e-06	-1.90926e-10	-1.12722
134509837	chr9:134509837:ATCT:A	2.74864e-09	-1.62717	-1.43993	2.52139e-09	-1.36953	-1.43142	3.21391e-07	-1.57088	-1.43869
134509928	chr9:134509928:G:A	1.07464e-08	-1.78882	0.0851819	1.37752e-08	-1.68044	0.577543	1.22521e-06	-1.74971	0.0783479
134510162	chr9:134510162:T:C	1.13183e-07	-1.47179	2.12258	2.47326e-07	-1.23655	3.02149	1.37574e-05	-1.35005	2.09715
134510219	chr9:134510219:C:T	3.07912e-09	-1.54368	-1.40989	2.93024e-09	-1.23468	-1.416	3.60501e-07	-1.48001	-1.41472
134510222	chr9:134510222:G:A	1.40216e-08	-1.90926e-10	-1.43761	9.99183e-09	-1.90926e-10	-1.424	1.54744e-06	-1.90926e-10	-1.43787
134510291	chr9:134510291:T:C	1.64489e-08	-1.90926e-10	-1.27795	1.27523e-08	-1.90926e-10	-1.18005	1.80462e-06	-1.90926e-10	-1.28412
134510306	chr9:134510306:T:C	2.00576e-08	-1.90926e-10	-1.0796	1.44566e-08	-1.90926e-10	-1.05461	2.21541e-06	-1.90926e-10	-1.07904
134510575	chr9:134510575:A:G	1.82361e-08	-1.90926e-10	-1.17481	1.20564e-08	-1.90926e-10	-1.23616	1.99141e-06	-1.90926e-10	-1.18563
134511248	chr9:134511248:C:T	1.86389e-08	-1.90926e-10	-1.15296	1.49328e-08	-1.90926e-10	-1.02221	2.03968e-06	-1.90926e-10	-1.16168
134511817	chr9:134511817:A:G	5.78133e-08	-1.90926e-10	-0.0209888	4.75128e-08	-1.90926e-10	0.135235	6.29814e-06	-1.90926e-10	-0.0342213
134512064	chr9:134512064:A:G	3.1866e-08	-1.90926e-10	-0.616669	2.27127e-08	-1.90926e-10	-0.602841	3.47203e-06	-1.90926e-10	-0.629736
134512347	chr9:134512347:T:A	4.77472e-08	-1.90926e-10	-0.212288	3.86527e-08	-1.90926e-10	-0.0711472	5.20109e-06	-1.90926e-10	-0.225607
134512460	chr9:134512460:G:A	1.67904e-08	-1.90926e-10	-1.2574	1.21815e-08	-1.90926e-10	-1.22584	1.8376e-06	-1.90926e-10	-1.26601
134512991	chr9:134512991:C:T	4.59255e-08	-1.90926e-10	-0.251187	3.88521e-08	-1.90926e-10	-0.0660001	4.9903e-06	-1.90926e-10	-0.266981
134513433	chr9:134513433:C:T	2.37926e-09	-1.7964	-1.41502	1.97733e-09	-1.66961	-1.3744	2.70714e-07	-1.76884	-1.41233
134513438	chr9:134513438:C:T	1.47684e-08	-1.90926e-10	-1.38572	1.06861e-08	-1.90926e-10	-1.35682	1.62919e-06	-1.90926e-10	-1.38639
134513455	chr9:134513455:C:T	1.44372e-08	-1.90926e-10	-1.4084	1.03788e-08	-1.90926e-10	-1.386	1.59197e-06	-1.90926e-10	-1.4095
134513586	chr9:134513586:G:A	2.71467e-08	-0.776953	-4.23322e-10	1.89533e-08	-0.783785	-4.23322e-10	2.84331e-06	-0.829508	-4.23322e-10
134513707	chr9:134513707:C:T	2.35612e-09	-1.81958	-1.40161	1.65117e-09	-1.79298	-1.4313	2.62857e-07	-1.81433	-1.39629
134513901	chr9:134513901:C:T	2.72491e-09	-1.65726	-1.41851	2.49721e-09	-1.41393	-1.39666	3.17942e-07	-1.60562	-1.41474
134514207	chr9:134514207:A:T	3.46944e-08	-0.531631	-4.23322e-10	2.84884e-08	-0.376266	-4.23322e-10	3.49553e-06	-0.622991	-4.23322e-10
134514256	chr9:134514256:A:G	1.82662e-08	-1.90926e-10	-1.17316	1.40268e-08	-1.90926e-10	-1.08479	1.99983e-06	-1.90926e-10	-1.18142
134514359	chr9:134514359:T:C	6.92068e-08	-1.90926e-10	0.158891	6.49261e-08	-1.90926e-10	0.447486	7.44873e-06	-1.90926e-10	0.133568
134514508	chr9:134514508:C:T	1.10447e-08	-1.56058	-0.115679	1.49514e-08	-1.32074	0.299781	1.34247e-06	-1.46508	-0.114884
134514683	chr9:134514683:T:C	2.63626e-09	-1.82274	-1.28611	2.25538e-09	-1.74852	-1.16392	2.96436e-07	-1.80659	-1.28381
134514792	chr9:134514792:G:A	2.56757e-09	-1.71811	-1.41714	2.2724e-09	-1.51176	-1.39316	2.96718e-07	-1.67612	-1.41333
134514964	chr9:134514964:T:A	1.43982e-08	-1.90926e-10	-1.4111	1.03678e-08	-1.90926e-10	-1.38706	1.5913e-06	-1.90926e-10	-1.40992
134515001	chr9:134515001:T:C	3.76276e-08	-1.90926e-10	-0.450471	2.99853e-08	-1.90926e-10	-0.325058	4.09615e-06	-1.90926e-10	-0.464428
134515048	chr9:134515048:C:T	8.78075e-09	-0.893854	-1.01179	6.96491e-09	-0.86993	-0.914949	8.63959e-07	-0.999489	-1.02122
134515221	chr9:134515221:G:A	1.71476e-08	-1.90926e-10	-1.23635	1.14853e-08	-1.90926e-10	-1.28469	1.8804e-06	-1.90926e-10	-1.24299
134515349	chr9:134515349:T:G	1.05767e-08	-0.930882	-0.78867	8.57817e-09	-0.90661	-0.669932	1.03889e-06	-1.03589	-0.800434
134515524	chr9:134515524:C:T	1.8114e-08	-1.90926e-10	-1.18152	1.33614e-08	-1.90926e-10	-1.13339	2.01761e-06	-1.90926e-10	-1.17256
134515833	chr9:134515833:G:A	1.3977e-08	-1.90926e-10	-1.4408	9.94244e-09	-1.90926e-10	-1.42895	1.54284e-06	-1.90926e-10	-1.44085
134516061	chr9:134516061:TTG:T	3.57802e-08	-1.35645	0.855636	4.18953e-08	-1.30167	1.31108	3.34249e-06	-1.47345	0.805687
134516246	chr9:134516246:T:C	2.96291e-07	0.458324	1.15481	3.24379e-07	0.561396	1.49475	2.66648e-05	0.282905	1.12596
134516586	chr9:134516586:T:G	4.61634e-09	-1.15135	-1.39726	2.78604e-09	-1.30896	-1.39219	5.07735e-07	-1.15758	-1.39469
134516736	chr9:134516736:C:T	4.90334e-08	-1.90926e-10	-0.185705	3.39283e-08	-1.90926e-10	-0.201513	5.34238e-06	-1.90926e-10	-0.198805
134516871	chr9:134516871:G:A	3.11604e-09	-1.50249	-1.43915	2.00928e-09	-1.59255	-1.43543	3.44103e-07	-1.50186	-1.43943
134516935	chr9:134516935:T:C	1.92146e-08	-1.90926e-10	-1.12254	1.40124e-08	-1.90926e-10	-1.08582	2.11832e-06	-1.90926e-10	-1.12385
134517021	chr9:134517021:C:T	9.18207e-09	-0.425249	-1.43571	6.522e-09	-0.415969	-1.43461	1.09814e-06	-0.345533	-1.43532
134517095	chr9:134517095:G:A	2.31582e-09	-1.79779	-1.44065	1.62795e-09	-1.82287	-1.41557	2.51702e-07	-1.81247	-1.44151
134517722	chr9:134517722:C:G	1.40974e-08	-1.90926e-10	-1.43222	9.85184e-09	-1.90926e-10	-1.43811	1.55567e-06	-1.90926e-10	-1.43257
134518082	chr9:134518082:G:A	1.66939e-08	-1.90926e-10	-1.26317	1.11861e-08	-1.90926e-10	-1.3111	1.84722e-06	-1.90926e-10	-1.26079
134518083	chr9:134518083:C:T	1.41151e-08	-1.90926e-10	-1.43096	1.01091e-08	-1.90926e-10	-1.41232	1.55644e-06	-1.90926e-10	-1.43207
134518096	chr9:134518096:G:A	1.78444e-08	-1.19652	-4.23322e-10	1.19718e-08	-1.24321	-4.23322e-10	2.04941e-06	-1.15692	-4.23322e-10
134518195	chr9:134518195:C:T	1.17829e-08	-1.61156	-4.23322e-10	8.32507e-09	-1.60649	-4.23322e-10	1.30747e-06	-1.60638	-4.23322e-10
134518414	chr9:134518414:G:A	1.39569e-08	-1.90926e-10	-1.44223	9.82576e-09	-1.90926e-10	-1.44076	1.54067e-06	-1.90926e-10	-1.44226
134518493	chr9:134518493:C:T	2.21808e-08	-1.90926e-10	-0.978982	1.52789e-08	-1.90926e-10	-0.999294	2.4664e-06	-1.90926e-10	-0.971717
134518561	chr9:134518561:C:T	3.14551e-09	-1.58077	-1.35146	2.07662e-09	-1.62344	-1.37158	3.5551e-07	-1.55896	-1.34972
134518614	chr9:134518614:T:G	1.56827e-08	-1.90926e-10	-1.32565	1.13195e-08	-1.90926e-10	-1.29923	1.73325e-06	-1.90926e-10	-1.32448
134518957	chr9:134518957:C:T	2.31805e-08	-1.90926e-10	-0.934897	1.58568e-08	-1.90926e-10	-0.962164	2.55727e-06	-1.90926e-10	-0.935536
134518990	chr9:134518990:G:C	1.77034e-08	-1.90926e-10	-1.20445	1.17295e-08	-1.90926e-10	-1.26366	1.96604e-06	-1.90926e-10	-1.19845
134519009	chr9:134519009:G:A	4.88665e-08	-1.90926e-10	-0.189115	3.12098e-08	-1.90926e-10	-0.285031	5.53599e-06	-1.90926e-10	-0.163206
134519379	chr9:134519379:C:A	1.8894e-08	-1.90926e-10	-1.13936	1.23974e-08	-1.90926e-10	-1.20828	2.09996e-06	-1.90926e-10	-1.13256
134519393	chr9:134519393:C:T	5.42201e-09	-1.80068	-0.587057	3.97089e-09	-1.74542	-0.60135	6.01278e-07	-1.78875	-0.594424
134519503	chr9:134519503:T:A	3.88586e-09	-1.8226	-0.898268	2.58441e-09	-1.82039	-0.95588	4.28813e-07	-1.82204	-0.899167
134519576	chr9:134519576:A:G	2.68207e-08	-1.10507	0.316038	3.28399e-08	-1.26083	1.02672	2.79969e-06	-1.15286	0.307897
134519866	chr9:134519866:C:A	1.59473e-08	-1.90926e-10	-1.30892	1.13098e-08	-1.90926e-10	-1.30009	1.75373e-06	-1.90926e-10	-1.31273
134520718	chr9:134520718:C:T	4.76057e-09	-1.34147	-1.17637	3.01652e-09	-1.39273	-1.22893	5.32768e-07	-1.33457	-1.16958
134520777	chr9:134520777:T:G	2.31034e-08	-1.90926e-10	-0.938227	1.60225e-08	-1.90926e-10	-0.951772	2.54972e-06	-1.90926e-10	-0.938492
134521044	chr9:134521044:G:A	1.45933e-08	-1.90926e-10	-1.39764	1.05818e-08	-1.90926e-10	-1.36663	1.60618e-06	-1.90926e-10	-1.40062
134521492	chr9:134521492:T:C	1.1411e-08	-1.05919	-0.584441	1.01609e-08	-1.18185	-0.225364	1.17996e-06	-1.11616	-0.592836
134521554	chr9:134521554:T:C	3.63899e-09	-1.62705	-1.15945	2.50591e-09	-1.67363	-1.13348	3.9589e-07	-1.64527	-1.15582
134521598	chr9:134521598:T:G	1.60374e-08	-1.10609	-0.197196	1.56657e-08	-1.22052	0.246237	1.66453e-06	-1.1596	-0.20534
134521771	chr9:134521771:C:A	2.24507e-09	-1.82771	-1.44176	1.58287e-09	-1.82684	-1.43968	2.48367e-07	-1.82564	-1.44168
134521951	chr9:134521951:G:A	2.81789e-09	-1.81178	-1.23044	1.85699e-09	-1.81364	-1.29317	3.13895e-07	-1.80932	-1.22385
134521964	chr9:134521964:C:T	1.43517e-08	-1.90926e-10	-1.41434	9.9247e-09	-1.90926e-10	-1.43074	1.58574e-06	-1.90926e-10	-1.41342
134521999	chr9:134521999:G:A	4.55791e-09	-1.78501	-0.776338	3.10251e-09	-1.78135	-0.812203	5.0566e-07	-1.78469	-0.771672
134522065	chr9:134522065:C:T	2.26553e-09	-1.82546	-1.43494	1.62665e-09	-1.82349	-1.41575	2.51023e-07	-1.82135	-1.43534
134522182	chr9:134522182:C:T	1.40073e-08	-1.90926e-10	-1.43863	9.9754e-09	-1.90926e-10	-1.42564	1.54595e-06	-1.90926e-10	-1.43884
134522238	chr9:134522238:C:T	8.65386e-09	-1.06454	-0.855663	7.30296e-09	-1.18104	-0.556446	8.97698e-07	-1.12009	-0.86231
134522296	chr9:134522296:C:T	5.04247e-09	-1.42436	-1.03595	3.44681e-09	-1.4898	-0.998515	5.43471e-07	-1.45291	-1.03134
134522309	chr9:134522309:G:A	9.68997e-09	-1.80712	-4.23322e-10	6.87959e-09	-1.7972	-4.23322e-10	1.08274e-06	-1.79498	-4.23322e-10
134522522	chr9:134522522:T:C	1.61677e-08	-1.90926e-10	-1.29519	1.16557e-08	-1.90926e-10	-1.26997	1.7861e-06	-1.90926e-10	-1.29444
134522634	chr9:134522634:T:C	5.93808e-09	-1.36436	-0.932464	4.06153e-09	-1.43119	-0.893013	6.40084e-07	-1.39368	-0.926947
134523096	chr9:134523096:C:T	1.40578e-08	-1.90926e-10	-1.43503	9.84976e-09	-1.90926e-10	-1.43832	1.55428e-06	-1.90926e-10	-1.43346
134523448	chr9:134523448:T:C	2.27106e-09	-1.81994	-1.43802	1.6246e-09	-1.8174	-1.4231	2.52199e-07	-1.8137	-1.43831
134523473	chr9:134523473:C:T	5.1457e-09	-1.26388	-1.17616	3.23482e-09	-1.32054	-1.23125	5.79467e-07	-1.25081	-1.16931
134523496	chr9:134523496:T:C	1.80672e-08	-0.882206	-0.301906	1.97269e-08	-1.00538	0.261604	1.86186e-06	-0.940246	-0.312657
134525093	chr9:134525093:C:T	2.93024e-08	-1.90926e-10	-0.700537	2.19514e-08	-1.90926e-10	-0.636931	3.27074e-06	-1.90926e-10	-0.689459
134525130	chr9:134525130:C:T	6.98014e-09	-1.81423	-0.320911	4.71136e-09	-1.81177	-0.364017	7.74266e-07	-1.81362	-0.316697
134525269	chr9:134525269:T:C	3.8374e-09	-1.39796	-1.33545	2.58614e-09	-1.47165	-1.30395	4.12772e-07	-1.42558	-1.33376
134525366	chr9:134525366:G:A	1.43748e-08	-1.90926e-10	-1.41273	1.02556e-08	-1.90926e-10	-1.39794	1.58464e-06	-1.90926e-10	-1.41412
134525430	chr9:134525430:A:G	2.37401e-08	-0.911043	-4.23322e-10	1.56796e-08	-0.973401	-4.23322e-10	2.75079e-06	-0.862589	-4.23322e-10
134525459	chr9:134525459:A:G	3.55877e-09	-1.43866	-1.37013	2.39583e-09	-1.50716	-1.34487	3.83359e-07	-1.46483	-1.36843
134525462	chr9:134525462:G:T	3.15382e-09	-1.49128	-1.43832	2.11344e-09	-1.53572	-1.44173	3.51839e-07	-1.48148	-1.43758
134525616	chr9:134525616:C:T	1.3962e-08	-1.90926e-10	-1.44187	9.82641e-09	-1.90926e-10	-1.44069	1.54144e-06	-1.90926e-10	-1.44176
134525771	chr9:134525771:C:T	1.91114e-08	-1.90926e-10	-1.12792	1.39854e-08	-1.90926e-10	-1.08775	2.12984e-06	-1.90926e-10	-1.11843
134525939	chr9:134525939:C:T	1.45724e-08	-1.90926e-10	-1.39908	1.01732e-08	-1.90926e-10	-1.40601	1.60376e-06	-1.90926e-10	-1.40212
134526094	chr9:134526094:G:A	4.66549e-09	-1.40007	-1.13794	2.97175e-09	-1.44455	-1.19206	5.26365e-07	-1.3857	-1.13054
134526269	chr9:134526269:G:T	2.73059e-08	-0.771105	-4.23322e-10	1.79283e-08	-0.839384	-4.23322e-10	3.18158e-06	-0.717098	-4.23322e-10
134526306	chr9:134526306:G:A	1.40381e-08	-1.90926e-10	-1.43643	9.82373e-09	-1.90926e-10	-1.44096	1.54968e-06	-1.90926e-10	-1.43643
134526626	chr9:134526626:C:G	1.41821e-08	-1.90926e-10	-1.42623	1.02528e-08	-1.90926e-10	-1.39821	1.56324e-06	-1.90926e-10	-1.42772
134526862	chr9:134526862:C:T	3.61091e-09	-1.69853	-1.09571	3.01385e-09	-1.66159	-0.960956	3.97945e-07	-1.68484	-1.11107
134526943	chr9:134526943:G:A	1.67582e-08	-1.90926e-10	-1.25932	1.12581e-08	-1.90926e-10	-1.30467	1.85866e-06	-1.90926e-10	-1.25462
134527056	chr9:134527056:C:A	2.45213e-09	-1.82654	-1.35471	1.88917e-09	-1.82548	-1.26414	2.7111e-07	-1.82127	-1.35843
134527128	chr9:134527128:G:A	1.48282e-08	-1.90926e-10	-1.38167	1.07505e-08	-1.90926e-10	-1.35081	1.63147e-06	-1.90926e-10	-1.38499
134527234	chr9:134527234:T:C	1.40111e-08	-1.90926e-10	-1.43836	9.83025e-09	-1.90926e-10	-1.4403	1.5481e-06	-1.90926e-10	-1.43745
134527463	chr9:134527463:A:C	2.84648e-08	-1.90926e-10	-0.729541	2.13087e-08	-1.90926e-10	-0.666647	3.17705e-06	-1.90926e-10	-0.718522
134527475	chr9:134527475:A:G	1.40086e-08	-1.90926e-10	-1.43854	9.82899e-09	-1.90926e-10	-1.44043	1.54778e-06	-1.90926e-10	-1.43765
134527497	chr9:134527497:C:T	5.6133e-09	-1.29162	-1.06145	3.52239e-09	-1.35345	-1.11317	6.32366e-07	-1.27779	-1.05497
134527531	chr9:134527531:T:C	1.54669e-08	-0.766202	-0.573303	1.34655e-08	-0.913924	-0.21171	1.59701e-06	-0.828961	-0.577385
134527532	chr9:134527532:G:A	5.72728e-09	-1.30067	-1.03229	3.56426e-09	-1.36117	-1.09364	6.48335e-07	-1.2848	-1.02303
134527565	chr9:134527565:C:T	2.34361e-09	-1.82545	-1.40106	1.7086e-09	-1.82372	-1.36637	2.59553e-07	-1.82113	-1.40214
134527568	chr9:134527568:A:G	5.91573e-09	-1.28127	-1.01932	3.70265e-09	-1.3431	-1.07361	6.66578e-07	-1.2676	-1.01247
134527610	chr9:134527610:A:G	6.74205e-09	-1.81676	-0.353087	4.55622e-09	-1.81463	-0.394642	7.4765e-07	-1.81621	-0.34909
134527891	chr9:134527891:C:T	6.50877e-09	-0.818699	-1.38636	4.39037e-09	-0.868054	-1.3783	7.5407e-07	-0.772875	-1.38387
134527941	chr9:134527941:T:G	3.49042e-08	-1.90926e-10	-0.5256	2.24871e-08	-1.90926e-10	-0.61282	3.93444e-06	-1.90926e-10	-0.504706
134527961	chr9:134527961:C:G	3.57448e-08	-1.90926e-10	-0.501802	2.30022e-08	-1.90926e-10	-0.590175	4.03028e-06	-1.90926e-10	-0.48064
134527972	chr9:134527972:C:T	2.47218e-09	-1.82705	-1.34605	1.90796e-09	-1.82773	-1.252	2.71611e-07	-1.82776	-1.3501
134528269	chr9:134528269:A:G	5.78567e-09	-0.964139	-1.35868	3.91628e-09	-1.00909	-1.35153	6.68409e-07	-0.921438	-1.35589
134528319	chr9:134528319:T:C	1.43375e-08	-1.90926e-10	-1.41533	1.03211e-08	-1.90926e-10	-1.39157	1.57965e-06	-1.90926e-10	-1.41727
134528628	chr9:134528628:C:T	5.99399e-09	-0.936595	-1.35086	4.05901e-09	-0.982189	-1.34264	6.92727e-07	-0.893511	-1.34808
134528675	chr9:134528675:A:G	4.93804e-08	-0.800056	0.621401	4.47591e-08	-0.932434	1.00797	5.13112e-06	-0.85884	0.619689
134528962	chr9:134528962:A:G	5.59854e-09	-0.945624	-1.41008	3.76949e-09	-0.997054	-1.40177	6.33087e-07	-0.921051	-1.41057
134529487	chr9:134529487:T:G	2.54289e-09	-1.82777	-1.31714	1.98865e-09	-1.8272	-1.21111	2.80392e-07	-1.82441	-1.32163
134529521	chr9:134529521:A:G	5.17866e-09	-1.02358	-1.41008	3.49694e-09	-1.07211	-1.40177	5.84733e-07	-1.0005	-1.41057
134529538	chr9:134529538:T:C	1.40059e-08	-1.90926e-10	-1.43873	9.82547e-09	-1.90926e-10	-1.44079	1.54782e-06	-1.90926e-10	-1.43763
134529622	chr9:134529622:G:A	2.72916e-08	-1.90926e-10	-0.77163	2.08698e-08	-1.90926e-10	-0.68746	2.95948e-06	-1.90926e-10	-0.789464
134529820	chr9:134529820:A:G	2.51882e-09	-1.82784	-1.32658	1.96274e-09	-1.82734	-1.22408	2.77702e-07	-1.82476	-1.33092
134529993	chr9:134529993:G:A	1.40549e-08	-1.90926e-10	-1.43524	9.83013e-09	-1.90926e-10	-1.44031	1.55159e-06	-1.90926e-10	-1.4352
134530638	chr9:134530638:A:G	1.7289e-08	-1.21442	-0.0137111	1.44127e-08	-1.30208	0.244427	1.81801e-06	-1.26352	-0.0132153
134530841	chr9:134530841:A:G	1.45534e-08	-1.90926e-10	-1.40038	1.05356e-08	-1.90926e-10	-1.37101	1.60305e-06	-1.90926e-10	-1.40257
134530918	chr9:134530918:T:A	1.41026e-08	-1.90926e-10	-1.43185	9.82004e-09	-1.90926e-10	-1.44134	1.55635e-06	-1.90926e-10	-1.43214
134531059	chr9:134531059:A:G	1.40375e-08	-1.90926e-10	-1.43648	1.00823e-08	-1.90926e-10	-1.41498	1.54829e-06	-1.90926e-10	-1.43732
134531086	chr9:134531086:A:T	6.0164e-09	-0.870456	-1.41326	4.04314e-09	-0.924818	-1.40392	6.80617e-07	-0.845503	-1.41373
134531524	chr9:134531524:C:T	1.40726e-08	-1.90926e-10	-1.43398	9.81494e-09	-1.90926e-10	-1.44186	1.55326e-06	-1.90926e-10	-1.43412
134531547	chr9:134531547:G:A	1.29741e-08	-1.20584	-0.309414	1.03232e-08	-1.30809	-0.0832799	1.36253e-06	-1.2575	-0.307632
134531605	chr9:134531605:G:A	2.26891e-09	-1.818	-1.44091	1.61693e-09	-1.81465	-1.43059	2.5238e-07	-1.81023	-1.44107
134531638	chr9:134531638:A:G	5.20495e-09	-1.82299	-0.605609	3.79227e-09	-1.82035	-0.572449	5.71096e-07	-1.82265	-0.612019
134531820	chr9:134531820:A:G	7.00308e-09	-1.2908	-0.841062	4.28995e-09	-1.35207	-0.917418	7.93832e-07	-1.27552	-0.829837
134532135	chr9:134532135:C:T	2.54038e-08	-1.90926e-10	-0.843311	1.90161e-08	-1.90926e-10	-0.780479	2.83041e-06	-1.90926e-10	-0.834053
134532196	chr9:134532196:G:A	4.06979e-09	-1.77533	-0.899284	2.58108e-09	-1.79788	-0.979673	4.52022e-07	-1.77596	-0.892541
134532208	chr9:134532208:T:C	2.24522e-09	-1.82725	-1.44215	1.61094e-09	-1.82566	-1.42328	2.48976e-07	-1.82264	-1.44223
134532256	chr9:134532256:G:A	4.08201e-09	-1.78705	-0.88457	2.59384e-09	-1.80637	-0.966259	4.53625e-07	-1.78754	-0.877419
134532269	chr9:134532269:C:T	3.42921e-09	-1.7625	-1.08338	2.19853e-09	-1.78515	-1.15282	3.80405e-07	-1.76262	-1.07838
134532387	chr9:134532387:C:T	3.99881e-09	-1.78165	-0.910559	2.54164e-09	-1.80251	-0.990447	4.44254e-07	-1.78231	-0.903522
134532511	chr9:134532511:A:G	1.41777e-08	-1.90926e-10	-1.42654	1.00771e-08	-1.90926e-10	-1.4155	1.56357e-06	-1.90926e-10	-1.42751
134532566	chr9:134532566:T:C	4.07545e-09	-1.80162	-0.87161	2.60668e-09	-1.81652	-0.951164	4.52827e-07	-1.80233	-0.864392
134532598	chr9:134532598:T:A	2.26126e-09	-1.82799	-1.4343	1.58056e-09	-1.82767	-1.44032	2.50446e-07	-1.8259	-1.43309
134532822	chr9:134532822:G:T	3.98429e-09	-1.79865	-0.897201	2.54962e-09	-1.8145	-0.97532	4.42889e-07	-1.79934	-0.889569
134532859	chr9:134532859:C:T	6.29917e-09	-0.795708	-1.44208	4.6514e-09	-0.747882	-1.44071	7.34795e-07	-0.740838	-1.4418
134532938	chr9:134532938:T:C	4.83755e-09	-1.80132	-0.700483	3.05541e-09	-1.81604	-0.792813	5.38667e-07	-1.80181	-0.691327
134533118	chr9:134533118:C:T	1.95233e-08	-1.90926e-10	-1.1066	1.31449e-08	-1.90926e-10	-1.14973	2.16193e-06	-1.90926e-10	-1.10348
134533193	chr9:134533193:C:T	2.24574e-09	-1.82794	-1.44123	1.59477e-09	-1.82734	-1.43169	2.48748e-07	-1.82504	-1.44076
134533203	chr9:134533203:T:C	4.02849e-09	-1.8274	-0.857418	3.96282e-09	-1.82584	-0.522973	4.39091e-07	-1.82715	-0.870376
134533241	chr9:134533241:G:A	1.39713e-08	-1.90926e-10	-1.4412	9.81112e-09	-1.90926e-10	-1.44225	1.54213e-06	-1.90926e-10	-1.44131
134533396	chr9:134533396:G:A	1.41397e-08	-1.90926e-10	-1.42922	1.01244e-08	-1.90926e-10	-1.41081	1.55846e-06	-1.90926e-10	-1.43078
134533779	chr9:134533779:C:T	2.31749e-08	-1.90926e-10	-0.935139	1.60654e-08	-1.90926e-10	-0.949098	2.55613e-06	-1.90926e-10	-0.935983
134533837	chr9:134533837:C:T	2.506e-09	-1.82427	-1.33525	1.98698e-09	-1.82269	-1.21646	2.77912e-07	-1.81549	-1.33944
134533932	chr9:134533932:G:A	1.49415e-08	-1.90926e-10	-1.37406	1.08514e-08	-1.90926e-10	-1.34146	1.64288e-06	-1.90926e-10	-1.37803
134534013	chr9:134534013:A:C	2.27631e-09	-1.81546	-1.4402	1.62968e-09	-1.80812	-1.42926	2.53336e-07	-1.80704	-1.44048
134534035	chr9:134534035:G:A	1.44335e-08	-1.90926e-10	-1.40866	1.00052e-08	-1.90926e-10	-1.42265	1.59131e-06	-1.90926e-10	-1.40992
134534081	chr9:134534081:C:T	2.40184e-09	-1.82629	-1.37568	1.8587e-09	-1.82791	-1.27797	2.63835e-07	-1.82799	-1.37892
134534273	chr9:134534273:C:T	2.55768e-09	-1.82027	-1.31884	2.02743e-09	-1.82329	-1.19571	2.78992e-07	-1.82134	-1.32971
134534307	chr9:134534307:A:T	2.55279e-09	-1.81933	-1.32169	2.0738e-09	-1.82343	-1.17296	2.78056e-07	-1.82577	-1.32864
134534488	chr9:134534488:C:A	2.5091e-09	-1.8264	-1.33189	2.04299e-09	-1.82774	-1.1836	2.74825e-07	-1.82796	-1.33814
134534786	chr9:134534786:G:A	1.47166e-07	-1.90926e-10	0.913351	9.60328e-08	-1.90926e-10	0.838926	1.6641e-05	-1.90926e-10	0.937396
134534912	chr9:134534912:T:C	5.6055e-09	-0.912237	-1.44222	4.15947e-09	-0.858226	-1.44215	6.42979e-07	-0.87389	-1.44223
134535061	chr9:134535061:C:T	2.29757e-09	-1.81579	-1.43057	1.62424e-09	-1.81763	-1.42309	2.53334e-07	-1.81795	-1.42957
134535089	chr9:134535089:G:A	4.70649e-09	-1.15479	-1.37447	2.80551e-09	-1.27973	-1.41445	5.12241e-07	-1.1718	-1.37164
134535115	chr9:134535115:T:C	4.41446e-09	-1.23702	-1.35631	3.36744e-09	-1.18284	-1.32877	4.97831e-07	-1.21575	-1.35623
134535352	chr9:134535352:T:C	2.75994e-09	-1.70885	-1.35415	2.19842e-09	-1.66476	-1.27327	3.04265e-07	-1.70987	-1.35446
134535491	chr9:134535491:T:C	1.75984e-07	0.0304223	1.06177	2.35901e-07	-0.125654	1.8633	1.77895e-05	-0.0511432	1.05528
134535596	chr9:134535596:T:C	2.22101e-08	-0.403262	-0.574401	1.72135e-08	-0.562646	-0.317423	2.32092e-06	-0.456576	-0.575936
134535681	chr9:134535681:G:A	2.83671e-09	-1.79764	-1.23792	2.24061e-09	-1.78565	-1.13337	3.14507e-07	-1.79754	-1.23369
134535754	chr9:134535754:T:C	1.41453e-08	-1.90926e-10	-1.42883	9.8437e-09	-1.90926e-10	-1.43893	1.56373e-06	-1.90926e-10	-1.4274
134535773	chr9:134535773:C:T	2.40486e-08	-1.90926e-10	-0.898131	1.63719e-08	-1.90926e-10	-0.930194	2.65453e-06	-1.90926e-10	-0.898207
134535779	chr9:134535779:A:G	2.90222e-09	-1.61153	-1.4012	2.04505e-09	-1.62557	-1.38477	3.19339e-07	-1.61259	-1.40339
134535921	chr9:134535921:G:A	1.91631e-08	-0.0358792	-1.08934	1.26002e-08	-0.0980327	-1.09402	2.12179e-06	-0.0359383	-1.08628
134536049	chr9:134536049:T:C	1.46684e-08	-1.90926e-10	-1.39251	1.04417e-08	-1.90926e-10	-1.37996	1.6196e-06	-1.90926e-10	-1.3923
134536542	chr9:134536542:C:T	4.16041e-08	-1.90926e-10	-0.350009	3.62602e-08	-1.90926e-10	-0.135043	4.62884e-06	-1.90926e-10	-0.342171
134536579	chr9:134536579:T:G	2.3309e-09	-1.82497	-1.40698	1.64093e-09	-1.82784	-1.40266	2.57417e-07	-1.82696	-1.40457
134536680	chr9:134536680:G:A	2.13336e-08	-1.90926e-10	-1.01793	1.5518e-08	-1.90926e-10	-0.983763	2.36194e-06	-1.90926e-10	-1.01499
134536711	chr9:134536711:C:T	2.14132e-08	-1.90926e-10	-1.0142	1.55729e-08	-1.90926e-10	-0.980231	2.37058e-06	-1.90926e-10	-1.01134
134536760	chr9:134536760:C:G	5.07897e-09	-1.37507	-1.07803	3.3708e-09	-1.40537	-1.10524	5.65886e-07	-1.36943	-1.07441
134536809	chr9:134536809:C:T	1.64854e-08	-1.90926e-10	-1.27573	1.21606e-08	-1.90926e-10	-1.22756	1.82482e-06	-1.90926e-10	-1.27299
134536810	chr9:134536810:G:A	8.04737e-09	-1.80489	-0.187972	5.71915e-09	-1.80268	-0.179268	8.80731e-07	-1.8065	-0.194975
134536915	chr9:134536915:C:A	1.68473e-08	-1.90926e-10	-1.25402	1.26311e-08	-1.90926e-10	-1.1896	1.85788e-06	-1.90926e-10	-1.25504
134537089	chr9:134537089:G:A	6.57221e-09	-1.79274	-0.402618	4.68714e-09	-1.78987	-0.391069	7.20057e-07	-1.79458	-0.408325
134537254	chr9:134537254:G:A	4.50894e-09	-1.2891	-1.28304	2.99394e-09	-1.32371	-1.30546	5.02215e-07	-1.28327	-1.27994
134537343	chr9:134537343:C:T	4.55034e-09	-1.26949	-1.29352	3.06731e-09	-1.29052	-1.31445	5.10763e-07	-1.25562	-1.2907
134537506	chr9:134537506:A:G	4.1869e-09	-1.3149	-1.33134	2.80482e-09	-1.34934	-1.34508	4.65663e-07	-1.30997	-1.3288
134537550	chr9:134537550:A:G	4.4273e-09	-1.30059	-1.28983	2.94066e-09	-1.33561	-1.31152	4.92798e-07	-1.29535	-1.28678
134537561	chr9:134537561:G:A	4.54899e-09	-1.27759	-1.28571	3.02269e-09	-1.31187	-1.30775	5.07202e-07	-1.27074	-1.28258
134537720	chr9:134537720:C:T	1.39638e-08	-1.90926e-10	-1.44174	9.81139e-09	-1.90926e-10	-1.44222	1.54195e-06	-1.90926e-10	-1.44143
134537744	chr9:134537744:A:G	4.46884e-09	-1.38246	-1.19862	3.04994e-09	-1.41167	-1.19898	4.94967e-07	-1.37552	-1.20222
134537818	chr9:134537818:G:A	1.70958e-08	-1.90926e-10	-1.23938	1.27989e-08	-1.90926e-10	-1.1764	1.88342e-06	-1.90926e-10	-1.24139
134537825	chr9:134537825:TGGGGTCTG:T	4.22715e-09	-1.32567	-1.31101	2.81086e-09	-1.36004	-1.33224	4.7028e-07	-1.32058	-1.30833
134537873	chr9:134537873:T:C	4.46018e-09	-1.28481	-1.29821	2.96153e-09	-1.32018	-1.31988	4.9616e-07	-1.27997	-1.29536
134537878	chr9:134537878:A:G	1.46757e-08	-1.90926e-10	-1.39202	1.02788e-08	-1.90926e-10	-1.39568	1.62169e-06	-1.90926e-10	-1.39101
134538006	chr9:134538006:G:A	1.80504e-08	-1.90926e-10	-1.18504	1.28558e-08	-1.90926e-10	-1.17197	1.98764e-06	-1.90926e-10	-1.18753
134538025	chr9:134538025:C:T	3.27099e-08	-1.82702	1.23649	2.08013e-08	-1.82718	1.13643	3.61033e-06	-1.82745	1.23677
134538030	chr9:134538030:G:A	4.63789e-09	-1.28038	-1.26356	3.07064e-09	-1.31524	-1.28864	5.1659e-07	-1.27443	-1.26056
134538056	chr9:134538056:A:G	1.44771e-08	-1.90926e-10	-1.40564	1.04375e-08	-1.90926e-10	-1.38035	1.59396e-06	-1.90926e-10	-1.40825
134538137	chr9:134538137:G:A	4.6015e-09	-1.31399	-1.23783	3.06275e-09	-1.34668	-1.25978	5.12267e-07	-1.30923	-1.23416
134538160	chr9:134538160:A:G	1.54375e-08	-1.90926e-10	-1.34141	1.15541e-08	-1.90926e-10	-1.27872	1.70975e-06	-1.90926e-10	-1.33813
134538164	chr9:134538164:G:A	4.79418e-09	-1.2871	-1.22371	3.18087e-09	-1.32209	-1.24651	5.33194e-07	-1.28341	-1.21994
134538314	chr9:134538314:C:T	1.65833e-08	-1.90926e-10	-1.26981	1.11406e-08	-1.90926e-10	-1.31517	1.84566e-06	-1.90926e-10	-1.26164
134538435	chr9:134538435:A:G	4.20974e-09	-1.32297	-1.31784	2.89077e-09	-1.35455	-1.30969	4.68005e-07	-1.31347	-1.32028
134538525	chr9:134538525:A:G	7.32127e-08	-1.90926e-10	0.215161	4.43088e-08	-1.90926e-10	0.0654206	8.13291e-06	-1.90926e-10	0.221443
134538605	chr9:134538605:C:T	2.17812e-08	-1.90926e-10	-0.997159	1.40862e-08	-1.90926e-10	-1.08057	2.41752e-06	-1.90926e-10	-0.991733
134538683	chr9:134538683:G:A	3.54952e-08	-1.90926e-10	-0.508812	2.22828e-08	-1.90926e-10	-0.62195	3.94143e-06	-1.90926e-10	-0.502933
134538828	chr9:134538828:A:G	7.25542e-09	-1.2687	-0.827757	4.94555e-09	-1.30296	-0.824317	8.05362e-07	-1.2612	-0.829735
134538872	chr9:134538872:G:A	4.19761e-09	-1.30015	-1.34354	2.8958e-09	-1.3413	-1.3212	4.66286e-07	-1.29197	-1.34546
134538880	chr9:134538880:T:C	4.2776e-09	-1.28277	-1.34204	2.94755e-09	-1.32543	-1.31936	4.7505e-07	-1.27493	-1.34388
134538952	chr9:134538952:T:C	2.93425e-08	-1.90926e-10	-0.699171	1.85455e-08	-1.90926e-10	-0.805537	3.25829e-06	-1.90926e-10	-0.693275
134539005	chr9:134539005:A:G	2.75154e-08	-1.90926e-10	-0.763463	1.75704e-08	-1.90926e-10	-0.859549	3.05542e-06	-1.90926e-10	-0.757559
134539052	chr9:134539052:C:T	3.9847e-09	-1.26312	-1.43263	2.76187e-09	-1.27212	-1.43773	4.4508e-07	-1.25175	-1.43222
134539079	chr9:134539079:T:C	1.63941e-08	-1.90926e-10	-1.28129	1.17662e-08	-1.90926e-10	-1.26053	1.8112e-06	-1.90926e-10	-1.28049
134539093	chr9:134539093:T:C	6.22706e-09	-1.26354	-0.985762	4.23149e-09	-1.29577	-0.987439	6.92563e-07	-1.25407	-0.987763
134539507	chr9:134539507:TATC:T	4.08581e-09	-1.26322	-1.40746	2.75904e-09	-1.27896	-1.43192	4.62973e-07	-1.24052	-1.40405
134539527	chr9:134539527:T:C	1.38289e-07	0.0525268	0.798614	1.91528e-07	-0.0237403	1.55301	1.45539e-05	0.0101692	0.793217
134539602	chr9:134539602:G:A	3.99954e-09	-1.31962	-1.37241	2.80738e-09	-1.33539	-1.35812	4.46727e-07	-1.30636	-1.37392
134539615	chr9:134539615:C:T	3.9954e-09	-1.31836	-1.3747	2.80216e-09	-1.33496	-1.36041	4.46039e-07	-1.30567	-1.37615
134539616	chr9:134539616:A:G	3.95701e-09	-1.32322	-1.3795	2.77392e-09	-1.33974	-1.36576	4.41746e-07	-1.31059	-1.38091
134539911	chr9:134539911:G:C	4.25929e-09	-1.21701	-1.4121	2.94916e-09	-1.22255	-1.42169	4.76345e-07	-1.20495	-1.41114
134539967	chr9:134539967:C:T	1.40922e-08	-1.90926e-10	-1.43258	9.897e-09	-1.90926e-10	-1.43353	1.55679e-06	-1.90926e-10	-1.43185
134540114	chr9:134540114:C:A	2.86195e-09	-1.76279	-1.26392	2.22269e-09	-1.71435	-1.21269	3.18935e-07	-1.74827	-1.26897
134540276	chr9:134540276:G:A	1.4497e-08	-1.90926e-10	-1.40427	1.03548e-08	-1.90926e-10	-1.38832	1.59751e-06	-1.90926e-10	-1.40603
134540295	chr9:134540295:C:T	4.96474e-09	-1.82083	-0.655013	3.54101e-09	-1.82026	-0.641096	5.45445e-07	-1.82219	-0.658442
134540402	chr9:134540402:G:A	4.43891e-09	-1.19985	-1.38795	3.05524e-09	-1.21097	-1.39793	4.96821e-07	-1.18699	-1.38701
134540607	chr9:134540607:T:C	1.46999e-08	-1.90926e-10	-1.39037	1.05392e-08	-1.90926e-10	-1.37066	1.61987e-06	-1.90926e-10	-1.39213
134540726	chr9:134540726:T:TA	1.41533e-08	-1.90926e-10	-1.42826	9.90153e-09	-1.90926e-10	-1.43307	1.56261e-06	-1.90926e-10	-1.42812
134540803	chr9:134540803:G:A	5.97339e-09	-1.82539	-0.465506	4.28569e-09	-1.82494	-0.445544	6.56306e-07	-1.82599	-0.46961
134541068	chr9:134541068:G:C	6.0957e-09	-1.82607	-0.444555	4.36795e-09	-1.82565	-0.42582	6.69911e-07	-1.82657	-0.448513
134541081	chr9:134541081:T:C	6.76796e-09	-1.82552	-0.340485	4.82832e-09	-1.82491	-0.32635	7.42646e-07	-1.82616	-0.345849
134541114	chr9:134541114:G:A	3.49693e-09	-1.81991	-1.00641	2.34084e-09	-1.82062	-1.05463	3.88948e-07	-1.8196	-0.999184
134541342	chr9:134541342:G:A	6.7753e-09	-1.82742	-0.337508	4.86736e-09	-1.82754	-0.315671	7.44716e-07	-1.82705	-0.34218
134541519	chr9:134541519:T:C	1.39796e-08	-1.90926e-10	-1.44061	9.81867e-09	-1.90926e-10	-1.44148	1.54446e-06	-1.90926e-10	-1.4398
134541567	chr9:134541567:G:A	6.86949e-09	-1.82742	-0.323695	4.89416e-09	-1.82713	-0.310595	7.5383e-07	-1.82771	-0.329359
134541590	chr9:134541590:C:A	2.24561e-09	-1.82792	-1.44131	1.57864e-09	-1.827	-1.4422	2.47911e-07	-1.82793	-1.44123
134541656	chr9:134541656:T:C	6.36806e-09	-1.82579	-0.401125	4.55853e-09	-1.82541	-0.383351	6.99648e-07	-1.82635	-0.405302
134541672	chr9:134541672:G:A	6.29064e-09	-1.82345	-0.415698	4.50356e-09	-1.82284	-0.398058	6.90923e-07	-1.82426	-0.419945
134541703	chr9:134541703:G:A	3.02995e-08	-1.90926e-10	-0.667076	2.31349e-08	-1.90926e-10	-0.584423	3.29136e-06	-1.90926e-10	-0.683175
134541751	chr9:134541751:C:T	1.49953e-08	-1.90926e-10	-1.37047	1.05743e-08	-1.90926e-10	-1.36734	1.65827e-06	-1.90926e-10	-1.3687
134541843	chr9:134541843:G:A	6.28486e-09	-1.82437	-0.415698	4.49934e-09	-1.82377	-0.398058	6.90365e-07	-1.82506	-0.419945
134541911	chr9:134541911:C:T	7.23847e-09	-1.82269	-0.276108	5.18567e-09	-1.8222	-0.257667	7.95487e-07	-1.82372	-0.279557
134541918	chr9:134541918:C:G	6.72692e-09	-1.82431	-0.347779	4.80978e-09	-1.82381	-0.331302	7.38441e-07	-1.82504	-0.352647
134542123	chr9:134542123:A:G	7.38015e-09	-1.82419	-0.255226	5.22143e-09	-1.82407	-0.248922	8.1084e-07	-1.8252	-0.258965
134542280	chr9:134542280:A:G	1.62134e-08	-1.90926e-10	-1.29237	1.23069e-08	-1.90926e-10	-1.2156	1.79353e-06	-1.90926e-10	-1.29029
134542309	chr9:134542309:C:T	1.90513e-08	-1.90926e-10	-1.13107	1.407e-08	-1.90926e-10	-1.08172	2.08566e-06	-1.90926e-10	-1.13939
134542389	chr9:134542389:C:T	7.35721e-07	-1.90926e-10	2.52264	5.87131e-07	-1.90926e-10	2.64948	8.20786e-05	-1.90926e-10	2.5332
134542491	chr9:134542491:T:A	5.13565e-09	-1.02157	-1.42044	3.51051e-09	-1.0547	-1.41531	5.74825e-07	-1.00679	-1.42138
134542600	chr9:134542600:A:G	5.47821e-09	-1.03277	-1.34466	3.68943e-09	-1.05547	-1.36482	6.15474e-07	-1.0169	-1.34294
134542742	chr9:134542742:C:A	1.68824e-08	-1.90926e-10	-1.25193	1.26159e-08	-1.90926e-10	-1.1908	1.86107e-06	-1.90926e-10	-1.25332
134542772	chr9:134542772:T:A	7.36547e-09	-1.8228	-0.258605	5.24614e-09	-1.82188	-0.246394	8.07275e-07	-1.82373	-0.264832
134543621	chr9:134543621:C:T	1.24089e-08	-1.5598	-4.23322e-10	8.57655e-09	-1.57673	-4.23322e-10	1.33973e-06	-1.58201	-4.23322e-10
134543688	chr9:134543688:G:A	1.41256e-08	-1.90926e-10	-1.43022	9.83712e-09	-1.90926e-10	-1.4396	1.56309e-06	-1.90926e-10	-1.42781
134543831	chr9:134543831:C:T	1.53077e-08	-1.90926e-10	-1.34985	1.07991e-08	-1.90926e-10	-1.3463	1.69321e-06	-1.90926e-10	-1.34785
134544144	chr9:134544144:G:A	1.18325e-08	-1.27109	-0.33627	8.24122e-09	-1.27851	-0.338108	1.32152e-06	-1.26097	-0.334718
134544353	chr9:134544353:G:T	1.70957e-08	-1.90926e-10	-1.23938	1.29495e-08	-1.90926e-10	-1.1647	1.89864e-06	-1.90926e-10	-1.23334
134544368	chr9:134544368:G:C	3.24302e-09	-1.55287	-1.34883	2.23321e-09	-1.58834	-1.33398	3.55025e-07	-1.56308	-1.34696
134544380	chr9:134544380:G:A	1.05304e-08	-1.72394	-4.23322e-10	7.27845e-09	-1.74085	-4.23322e-10	1.14046e-06	-1.74304	-4.23322e-10
134544426	chr9:134544426:G:A	1.26611e-08	-1.53968	-4.23322e-10	9.56936e-09	-1.4672	-4.23322e-10	1.44724e-06	-1.50481	-4.23322e-10
134544431	chr9:134544431:C:T	2.49331e-09	-1.80118	-1.36341	1.66052e-09	-1.80947	-1.40917	2.78154e-07	-1.79629	-1.35776
134544522	chr9:134544522:T:C	1.59969e-08	-1.90926e-10	-1.30582	1.13103e-08	-1.90926e-10	-1.30005	1.75928e-06	-1.90926e-10	-1.30957
134544609	chr9:134544609:C:T	7.22592e-09	-1.82768	-0.272853	5.2256e-09	-1.82733	-0.244864	7.95532e-07	-1.82792	-0.275299
```
