## Supplementary material for "Characterization of shared and ancestry-specific signals driving complex traits using multi-ancestry fine-mapping": susiex_nc3.cs80.summary

```
# chr9:132489048-134544975
CS_ID	CS_LENGTH	CS_PURITY	MAX_PIP_SNP	BP	REF_ALLELE	ALT_ALLELE	REF_FRQ	BETA	SE	-LOG10P	MAX_PIP	POST-HOC_PROB_POP1	POST-HOC_PROB_POP2
1	4	0.994628	chr9:133257367:C:A	133257367	A,A	C,C	1,1	inf,inf	inf,inf	9.07788,0.998159	0.432069	0.999534	0.30173
2	7	0.973006	chr9:134022604:T:C	134022604	C,C	T,T	1,1	-inf,-inf	inf,inf	6.34395,3.42196	0.140323	0.998849	0.9253
3	4	1	chr9:132778920:G:A	132778920	A,NA	G,NA	1,NA	inf,NA	inf,NA	6.38127,NA	0.245274	0.922037	0.509107
```
