## Supplementary material for "Characterization of shared and ancestry-specific signals driving complex traits using multi-ancestry fine-mapping": susiex_nc1.cs80.cs

```
CS_ID	SNP	BP	REF_ALLELE	ALT_ALLELE	REF_FRQ	BETA	SE	-LOG10P	CS_PIP	OVRL_PIP
1	chr9:133266456:T:C	133266456	C,C	T,T	1,1	inf,inf	inf,inf	18.4757,2.80994	0.497845	0.497845
1	chr9:133273983:A:G	133273983	G,G	A,A	1,1	inf,inf	inf,inf	18.236,2.64775	0.210659	0.210659
1	chr9:133274414:A:G	133274414	G,G	A,A	1,1	inf,inf	inf,inf	18.1672,2.61018	0.167566	0.167566
```
