## Supplementary material for "Characterization of shared and ancestry-specific signals driving complex traits using multi-ancestry fine-mapping": susiex_nc1.cs80.snp

```
BP	SNP	PIP(CS1)	LogBF(CS1,Pop1)	LogBF(CS1,Pop2)
132767163	chr9:132767163:C:T	2.45945e-19	-7.15548e-10	-1.35408
132767485	chr9:132767485:G:C	2.5051e-19	-7.15548e-10	-1.33569
132767502	chr9:132767502:T:C	4.27313e-19	-7.15548e-10	-0.801676
132767647	chr9:132767647:T:C	3.5654e-20	-2.16432	-1.12101
132767833	chr9:132767833:G:A	3.89971e-19	-7.15548e-10	-0.893119
132767840	chr9:132767840:G:A	9.94442e-19	-7.15548e-10	0.0429903
132768194	chr9:132768194:G:A	4.17607e-19	-7.15548e-10	-0.824651
132768303	chr9:132768303:T:C	2.47571e-19	-7.15548e-10	-1.34749
132768509	chr9:132768509:T:C	4.34437e-19	-7.15548e-10	-0.785142
132768678	chr9:132768678:T:C	2.5051e-19	-7.15548e-10	-1.33569
132768773	chr9:132768773:C:T	2.69478e-19	-7.15548e-10	-1.26271
132768847	chr9:132768847:A:G	2.95766e-19	-7.15548e-10	-1.16962
132768932	chr9:132768932:G:A	4.2234e-19	-7.15548e-10	-0.813382
132768970	chr9:132768970:T:C	2.44367e-19	-7.15548e-10	-1.36052
132769536	chr9:132769536:A:T	2.79334e-19	-7.15548e-10	-1.22678
132769852	chr9:132769852:T:C	4.29373e-19	-7.15548e-10	-0.796866
132770694	chr9:132770694:C:T	1.92972e-19	-1.59665	-6.63902e-10
132770895	chr9:132770895:T:C	4.16434e-19	-7.15548e-10	-0.827464
132771070	chr9:132771070:G:C	1.40501e-19	-1.91398	-6.63902e-10
132771088	chr9:132771088:A:G	6.99061e-19	-7.15548e-10	-0.309454
132771217	chr9:132771217:C:T	4.38785e-19	-7.15548e-10	-0.775182
132771333	chr9:132771333:T:C	3.59568e-19	-7.15548e-10	-0.974289
132771436	chr9:132771436:C:T	2.81073e-19	-7.15548e-10	-1.22058
132771634	chr9:132771634:C:A	3.44638e-20	-2.05275	-1.26653
132771644	chr9:132771644:CT:C	4.45519e-19	-7.15548e-10	-0.759952
132772179	chr9:132772179:T:C	4.62954e-19	-7.15548e-10	-0.721564
132772497	chr9:132772497:C:T	8.53166e-19	-7.15548e-10	-0.110238
132772577	chr9:132772577:A:G	2.45945e-19	-7.15548e-10	-1.35408
132772769	chr9:132772769:T:G	4.2001e-19	-7.15548e-10	-0.818914
132773518	chr9:132773518:G:A	3.2651e-20	-2.01297	-1.36035
132773810	chr9:132773810:A:G	2.59613e-19	-7.15548e-10	-1.3
132773930	chr9:132773930:C:T	2.7615e-19	-7.15548e-10	-1.23825
132773982	chr9:132773982:G:A	2.5351e-19	-7.15548e-10	-1.32379
132774065	chr9:132774065:C:T	7.04875e-19	-7.15548e-10	-0.301172
132774136	chr9:132774136:A:G	2.77128e-19	-7.15548e-10	-1.23471
132774206	chr9:132774206:T:C	2.6003e-19	-7.15548e-10	-1.29839
132774292	chr9:132774292:G:C	3.37326e-20	-2.0927	-1.24803
132774352	chr9:132774352:G:C	2.4648e-19	-7.15548e-10	-1.35191
132774432	chr9:132774432:G:A	2.49324e-19	-7.15548e-10	-1.34044
132774519	chr9:132774519:T:C	2.82e-19	-7.15548e-10	-1.21729
132774540	chr9:132774540:T:C	3.64172e-19	-7.15548e-10	-0.961565
132774830	chr9:132774830:T:C	3.73414e-20	-2.18019	-1.0589
132774844	chr9:132774844:T:C	3.23075e-19	-7.15548e-10	-1.08131
132774950	chr9:132774950:G:A	3.01085e-19	-7.15548e-10	-1.1518
132775129	chr9:132775129:AG:A	2.7742e-20	-2.19102	-1.34522
132775301	chr9:132775301:T:G	2.45511e-19	-7.15548e-10	-1.35585
132775406	chr9:132775406:G:A	2.54487e-18	-7.15548e-10	0.982643
132775541	chr9:132775541:G:T	2.50047e-19	-7.15548e-10	-1.33754
132775562	chr9:132775562:G:A	2.67768e-19	-7.15548e-10	-1.26907
132775767	chr9:132775767:G:T	3.48662e-19	-7.15548e-10	-1.00509
132775997	chr9:132775997:G:C	6.50492e-20	-2.01616	-0.667884
132776033	chr9:132776033:A:G	2.84423e-20	-2.18908	-1.32223
132776069	chr9:132776069:T:C	2.8392e-20	-2.19128	-1.32181
132776110	chr9:132776110:T:C	5.0663e-19	-7.15548e-10	-0.631411
132776493	chr9:132776493:T:C	3.20831e-20	-2.0312	-1.35967
132776539	chr9:132776539:G:A	2.58154e-19	-7.15548e-10	-1.30564
132776607	chr9:132776607:G:A	2.87607e-19	-7.15548e-10	-1.1976
132776611	chr9:132776611:C:T	2.82488e-19	-7.15548e-10	-1.21556
132777194	chr9:132777194:T:C	2.75162e-19	-7.15548e-10	-1.24183
132777426	chr9:132777426:C:T	5.38054e-20	-2.05916	-0.814663
132777524	chr9:132777524:A:G	2.84794e-19	-7.15548e-10	-1.20743
132777562	chr9:132777562:T:G	8.71436e-20	-2.06468	-0.326957
132777767	chr9:132777767:G:A	1.31232e-19	-1.98222	-6.63902e-10
132777892	chr9:132777892:T:G	6.09154e-19	-7.15548e-10	-0.44712
132777998	chr9:132777998:G:A	3.27949e-19	-2.07718	1.01085
132778431	chr9:132778431:C:T	2.64574e-19	-7.15548e-10	-1.28107
132778589	chr9:132778589:T:C	3.43413e-19	-7.15548e-10	-1.02026
132778606	chr9:132778606:G:A	1.29531e-19	-1.99527	-6.63902e-10
132778738	chr9:132778738:A:G	4.94874e-19	-7.15548e-10	-0.654889
132778920	chr9:132778920:G:A	2.54456e-19	-1.32007	-6.63902e-10
132778922	chr9:132778922:G:A	2.39559e-19	-1.38039	-6.63902e-10
132778924	chr9:132778924:A:T	2.52119e-19	-1.32929	-6.63902e-10
132778929	chr9:132778929:T:TGACAAAATAGTCAAAA	2.54434e-19	-1.32015	-6.63902e-10
132779075	chr9:132779075:A:G	4.02733e-19	-7.15548e-10	-0.860917
132779089	chr9:132779089:A:G	6.19767e-20	-2.00197	-0.730465
132779309	chr9:132779309:T:A	3.97066e-19	-7.15548e-10	-0.875089
132779578	chr9:132779578:G:A	3.566e-19	-7.15548e-10	-0.982576
132779640	chr9:132779640:C:T	7.34356e-20	-1.9369	-0.625888
132779876	chr9:132779876:C:G	2.53987e-19	-7.15548e-10	-1.32191
132779911	chr9:132779911:C:T	2.55885e-19	-7.15548e-10	-1.31446
132780045	chr9:132780045:T:C	3.23814e-19	-7.15548e-10	-1.07902
132780669	chr9:132780669:C:T	3.54423e-19	-7.15548e-10	-0.9887
132780758	chr9:132780758:G:C	3.11801e-20	-2.19095	-1.22846
132780859	chr9:132780859:T:C	8.36265e-20	-1.9936	-0.439235
132780955	chr9:132780955:AG:A	1.07976e-19	-2.17728	-6.63902e-10
132781704	chr9:132781704:T:A	1.08765e-19	-2.17	-6.63902e-10
132781741	chr9:132781741:A:T	3.90914e-19	-7.15548e-10	-0.890705
132781800	chr9:132781800:T:C	2.54588e-19	-7.15548e-10	-1.31955
132782246	chr9:132782246:AAC:A	3.53811e-19	-7.15548e-10	-0.99043
132782432	chr9:132782432:G:A	2.44436e-19	-7.15548e-10	-1.36024
132782498	chr9:132782498:T:C	3.54618e-19	-7.15548e-10	-0.988152
132783268	chr9:132783268:T:TG	3.76267e-19	-7.15548e-10	-0.928894
132783271	chr9:132783271:A:C	3.76267e-19	-7.15548e-10	-0.928894
132783302	chr9:132783302:C:T	3.80394e-19	-7.15548e-10	-0.917985
132783426	chr9:132783426:G:T	3.35062e-20	-2.01214	-1.33532
132784217	chr9:132784217:G:C	2.44848e-19	-7.15548e-10	-1.35856
132784440	chr9:132784440:A:C	3.74122e-19	-7.15548e-10	-0.934609
132784447	chr9:132784447:A:C	2.552e-19	-7.15548e-10	-1.31714
132784636	chr9:132784636:C:T	6.41727e-19	-7.15548e-10	-0.395029
132784976	chr9:132784976:G:A	1.51101e-18	0.461339	-6.63902e-10
132785051	chr9:132785051:A:G	3.74907e-19	-7.15548e-10	-0.932514
132785249	chr9:132785249:G:A	2.85642e-20	-2.14655	-1.36049
132785312	chr9:132785312:C:T	4.02908e-20	-2.01882	-1.14425
132785703	chr9:132785703:G:GA	4.13196e-20	-2.0692	-1.06866
132786049	chr9:132786049:AC:A	2.62369e-19	-7.15548e-10	-1.28944
132786085	chr9:132786085:A:G	3.01551e-19	-7.15548e-10	-1.15025
132786239	chr9:132786239:A:G	3.73704e-19	-7.15548e-10	-0.935727
132786482	chr9:132786482:A:G	6.41708e-18	-7.15548e-10	1.90753
132786641	chr9:132786641:C:T	3.703e-19	-7.15548e-10	-0.944878
132787374	chr9:132787374:A:G	3.74376e-19	-7.15548e-10	-0.933931
132787712	chr9:132787712:T:C	3.95513e-19	-7.15548e-10	-0.879008
132787740	chr9:132787740:T:C	2.99813e-20	-2.19608	-1.26254
132787751	chr9:132787751:A:G	2.4433e-19	-7.15548e-10	-1.36067
132788134	chr9:132788134:T:C	5.30574e-20	-1.72678	-1.16104
132788244	chr9:132788244:T:C	2.82268e-19	-7.15548e-10	-1.21634
132788284	chr9:132788284:T:C	3.71885e-19	-7.15548e-10	-0.940608
132788291	chr9:132788291:C:T	4.37903e-19	-7.15548e-10	-0.777194
132788356	chr9:132788356:G:A	3.92985e-19	-7.15548e-10	-0.885421
132788898	chr9:132788898:G:T	3.61889e-19	-7.15548e-10	-0.967854
132789111	chr9:132789111:C:T	5.45374e-19	-7.15548e-10	-0.55772
132789129	chr9:132789129:A:C	2.52221e-19	-7.15548e-10	-1.32889
132789262	chr9:132789262:C:T	3.33854e-19	-7.15548e-10	-1.04849
132789339	chr9:132789339:T:C	1.05819e-19	-2.19746	-6.63902e-10
132789410	chr9:132789410:C:T	2.68689e-19	-7.15548e-10	-1.26564
132789419	chr9:132789419:A:G	9.48536e-20	-1.34649	-0.960368
132789707	chr9:132789707:C:T	2.8277e-19	-7.15548e-10	-1.21456
132789999	chr9:132789999:T:G	2.59015e-19	-7.15548e-10	-1.30231
132790035	chr9:132790035:C:A	3.1491e-20	-2.19841	-1.21108
132790179	chr9:132790179:G:A	3.94181e-20	-2.18559	-0.99938
132790239	chr9:132790239:T:G	3.02922e-19	-7.15548e-10	-1.14572
132790303	chr9:132790303:C:T	2.44195e-19	-7.15548e-10	-1.36122
132790311	chr9:132790311:C:T	4.15634e-19	-7.15548e-10	-0.829387
132790407	chr9:132790407:C:T	1.29146e-18	-7.15548e-10	0.304335
132790566	chr9:132790566:T:C	9.44123e-19	-7.15548e-10	-0.00893531
132790837	chr9:132790837:T:C	8.77884e-19	-7.15548e-10	-0.0816777
132790969	chr9:132790969:A:T	3.80632e-19	-7.15548e-10	-0.917358
132791002	chr9:132791002:T:C	3.62127e-19	-7.15548e-10	-0.967198
132791192	chr9:132791192:G:A	3.97316e-19	-7.15548e-10	-0.87446
132791345	chr9:132791345:T:C	2.6932e-19	-7.15548e-10	-1.26329
132791497	chr9:132791497:C:A	3.48149e-19	-7.15548e-10	-1.00656
132791498	chr9:132791498:A:T	1.08023e-19	-2.17684	-6.63902e-10
132792010	chr9:132792010:T:C	2.47054e-19	-7.15548e-10	-1.34958
132792236	chr9:132792236:C:T	2.56076e-19	-7.15548e-10	-1.31372
132792366	chr9:132792366:A:G	2.74341e-19	-7.15548e-10	-1.24482
132793027	chr9:132793027:C:T	8.77424e-19	-7.15548e-10	-0.0822017
132793067	chr9:132793067:C:T	2.534e-19	-7.15548e-10	-1.32422
132793070	chr9:132793070:CT:C	3.4817e-20	-2.04378	-1.26531
132793082	chr9:132793082:A:G	8.77424e-19	-7.15548e-10	-0.0822017
132793098	chr9:132793098:C:A	3.55867e-19	-7.15548e-10	-0.984636
132793324	chr9:132793324:T:C	9.20119e-19	-7.15548e-10	-0.034689
132793400	chr9:132793400:T:G	3.51078e-19	-7.15548e-10	-0.998185
132793428	chr9:132793428:G:A	2.60472e-19	-7.15548e-10	-1.29669
132793518	chr9:132793518:C:T	4.09567e-19	-7.15548e-10	-0.844092
132793841	chr9:132793841:T:C	3.60491e-20	-2.19829	-1.07602
132793956	chr9:132793956:T:C	1.21556e-19	-2.05881	-6.63902e-10
132794049	chr9:132794049:G:A	3.27779e-20	-2.03361	-1.33583
132794136	chr9:132794136:C:A	1.08672e-19	-2.17086	-6.63902e-10
132794366	chr9:132794366:C:T	4.38851e-19	-7.15548e-10	-0.775031
132794414	chr9:132794414:C:T	6.83531e-18	-7.15548e-10	1.97066
132794433	chr9:132794433:C:G	3.57767e-20	-2.19928	-1.08261
132794461	chr9:132794461:C:T	7.22075e-18	-7.15548e-10	2.02552
132794864	chr9:132794864:A:G	2.61946e-19	-7.15548e-10	-1.29105
132795323	chr9:132795323:G:GC	5.99098e-20	-2.18561	-0.580737
132795393	chr9:132795393:G:A	5.01717e-20	-1.92588	-1.01786
132795565	chr9:132795565:G:A	1.72796e-19	-1.70708	-6.63902e-10
132795677	chr9:132795677:G:A	9.05624e-20	-1.25275	-1.10041
132795798	chr9:132795798:A:T	3.40999e-20	-1.96868	-1.36122
132796120	chr9:132796120:G:A	2.45963e-19	-7.15548e-10	-1.35401
132796130	chr9:132796130:A:G	2.44693e-19	-7.15548e-10	-1.35919
132796255	chr9:132796255:G:A	3.30793e-19	-7.15548e-10	-1.0577
132796704	chr9:132796704:A:G	2.48111e-19	-7.15548e-10	-1.34531
132796867	chr9:132796867:AAGCCCTTGCTCATGGAGCCC:A	1.06992e-19	-2.18644	-6.63902e-10
132797320	chr9:132797320:G:A	1.34365e-19	-1.95863	-6.63902e-10
132797362	chr9:132797362:T:A	3.461e-20	-1.95776	-1.35729
132797549	chr9:132797549:G:A	3.41859e-19	-7.15548e-10	-1.02479
132797641	chr9:132797641:G:C	3.80283e-19	-7.15548e-10	-0.918277
132797819	chr9:132797819:C:T	3.56783e-20	-1.92691	-1.35774
132797960	chr9:132797960:C:T	2.50164e-19	-7.15548e-10	-1.33708
132798032	chr9:132798032:C:T	3.35531e-19	-7.15548e-10	-1.04348
132798094	chr9:132798094:T:C	3.78054e-20	-1.99152	-1.23522
132798303	chr9:132798303:G:A	2.44379e-19	-7.15548e-10	-1.36047
132798503	chr9:132798503:A:G	3.71377e-20	-1.88674	-1.35782
132798695	chr9:132798695:T:G	1.14549e-19	-2.15716	0.0389724
132798880	chr9:132798880:G:A	3.42476e-19	-7.15548e-10	-1.02299
132798951	chr9:132798951:C:T	3.42476e-19	-7.15548e-10	-1.02299
132799032	chr9:132799032:C:T	2.46967e-19	-7.15548e-10	-1.34994
132799160	chr9:132799160:T:C	3.43493e-19	-7.15548e-10	-1.02003
132799334	chr9:132799334:G:A	3.42476e-19	-7.15548e-10	-1.02299
132799343	chr9:132799343:A:G	3.42476e-19	-7.15548e-10	-1.02299
132799366	chr9:132799366:T:C	2.66314e-19	-7.15548e-10	-1.27452
132799380	chr9:132799380:C:T	3.42476e-19	-7.15548e-10	-1.02299
132799399	chr9:132799399:T:C	3.42476e-19	-7.15548e-10	-1.02299
132799547	chr9:132799547:A:G	3.4199e-19	-7.15548e-10	-1.02441
132799918	chr9:132799918:C:T	1.06148e-19	-2.19436	-6.63902e-10
132800178	chr9:132800178:G:A	3.38603e-19	-7.15548e-10	-1.03436
132800287	chr9:132800287:T:C	2.35061e-19	-0.42104	-0.978307
132800293	chr9:132800293:T:C	4.25978e-19	-7.15548e-10	-0.804804
132800302	chr9:132800302:T:C	3.15145e-19	-7.15548e-10	-1.10616
132800732	chr9:132800732:G:A	3.39862e-19	-7.15548e-10	-1.03065
132800803	chr9:132800803:T:C	4.06195e-20	-2.19427	-0.960675
132800849	chr9:132800849:G:C	1.1948e-19	-2.18665	0.110609
132801138	chr9:132801138:C:T	6.92393e-20	-1.85728	-0.764347
132801485	chr9:132801485:A:G	3.61383e-20	-1.94946	-1.32238
132801628	chr9:132801628:T:A	6.71376e-20	-2.04345	-0.608998
132801662	chr9:132801662:T:C	3.63039e-20	-1.9412	-1.32607
132801762	chr9:132801762:G:A	3.56498e-20	-1.96214	-1.32331
132801827	chr9:132801827:T:C	3.40355e-19	-7.15548e-10	-1.0292
132801852	chr9:132801852:A:C	3.0067e-19	-7.15548e-10	-1.15318
132801918	chr9:132801918:C:T	3.32096e-19	-7.15548e-10	-1.05377
132801925	chr9:132801925:C:T	7.07727e-20	-2.00651	-0.593205
132802052	chr9:132802052:C:T	3.58191e-20	-1.9574	-1.32331
132802624	chr9:132802624:G:A	3.57064e-20	-1.96056	-1.32331
132802631	chr9:132802631:G:C	3.58559e-20	-1.95061	-1.32908
132802695	chr9:132802695:T:C	3.57716e-20	-1.95516	-1.32688
132802704	chr9:132802704:C:T	3.71322e-20	-1.91783	-1.32688
132803086	chr9:132803086:C:T	1.36126e-19	-1.94561	-6.63902e-10
132803087	chr9:132803087:G:A	3.62306e-20	-1.94916	-1.32013
132803335	chr9:132803335:G:A	5.21263e-20	-2.09273	-0.812791
132803393	chr9:132803393:CATATATAAA:C	3.84229e-20	-1.96851	-1.24203
132803461	chr9:132803461:C:T	3.50117e-20	-1.96615	-1.33736
132803781	chr9:132803781:T:C	3.50894e-20	-1.97996	-1.32134
132803827	chr9:132803827:C:T	4.26449e-19	-7.15548e-10	-0.8037
132803893	chr9:132803893:C:T	3.6219e-20	-1.95382	-1.31579
132803974	chr9:132803974:T:C	3.52048e-20	-1.97108	-1.32693
132804240	chr9:132804240:C:A	5.92548e-19	-7.15548e-10	-0.47476
132804600	chr9:132804600:A:G	3.50365e-20	-1.972	-1.3308
132804664	chr9:132804664:C:T	2.92051e-19	-7.15548e-10	-1.18226
132804739	chr9:132804739:T:C	3.61983e-20	-1.94192	-1.32827
132804767	chr9:132804767:C:T	2.76451e-19	-7.15548e-10	-1.23716
132805080	chr9:132805080:C:T	3.57929e-20	-1.94552	-1.33592
132805189	chr9:132805189:G:A	5.28163e-20	-1.62614	-1.26623
132805201	chr9:132805201:G:A	1.14436e-19	-2.11917	-6.63902e-10
132805548	chr9:132805548:G:A	1.06877e-19	-2.18751	-6.63902e-10
132805553	chr9:132805553:G:A	3.41403e-20	-1.9832	-1.34551
132806353	chr9:132806353:G:A	3.33364e-19	-7.15548e-10	-1.04996
132806504	chr9:132806504:CAG:C	1.1319e-19	-2.13013	-6.63902e-10
132806521	chr9:132806521:G:A	3.66255e-20	-1.92019	-1.33826
132806632	chr9:132806632:T:C	3.53199e-20	-1.95168	-1.34307
132806749	chr9:132806749:A:G	3.45555e-20	-1.9767	-1.33992
132807575	chr9:132807575:A:T	5.42409e-19	-7.15548e-10	-0.563172
132807642	chr9:132807642:T:A	1.22184e-19	-2.05366	-6.63902e-10
132807948	chr9:132807948:C:T	2.79916e-19	-7.15548e-10	-1.2247
132807949	chr9:132807949:G:A	4.89454e-20	-2.08592	-0.882563
132807950	chr9:132807950:C:T	4.91622e-19	-7.15548e-10	-0.661482
132808028	chr9:132808028:T:C	3.3902e-20	-1.9894	-1.34632
132808335	chr9:132808335:G:T	2.61599e-19	-7.15548e-10	-1.29238
132808642	chr9:132808642:G:C	3.44637e-20	-1.98174	-1.33754
132808720	chr9:132808720:A:G	3.50125e-20	-1.96079	-1.3427
132808914	chr9:132808914:C:A	3.42098e-20	-1.98427	-1.34241
132808951	chr9:132808951:C:CT	2.85464e-19	-7.15548e-10	-1.20507
132808981	chr9:132808981:T:C	3.45121e-20	-1.97849	-1.33939
132809386	chr9:132809386:A:C	3.54215e-20	-1.94654	-1.34533
132809437	chr9:132809437:A:G	3.4301e-20	-1.98045	-1.34357
132809464	chr9:132809464:G:A	3.04212e-19	-7.15548e-10	-1.14147
132809596	chr9:132809596:G:A	3.44792e-20	-1.97139	-1.34744
132809600	chr9:132809600:T:C	3.40085e-20	-1.98873	-1.34385
132809622	chr9:132809622:A:G	1.71838e-19	-1.71264	-6.63902e-10
132810130	chr9:132810130:C:T	6.96764e-20	-2.01319	-0.60214
132810617	chr9:132810617:G:A	5.1124e-20	-2.06974	-0.855198
132810636	chr9:132810636:G:A	1.11092e-19	-2.14883	-6.63902e-10
132810706	chr9:132810706:C:T	2.46308e-19	-7.15548e-10	-1.35261
132811061	chr9:132811061:C:T	5.38653e-20	-1.6377	-1.23501
132811227	chr9:132811227:G:A	6.07078e-19	-0.450535	-6.63902e-10
132811300	chr9:132811300:G:A	3.58985e-20	-1.92231	-1.35618
132811803	chr9:132811803:A:G	2.45108e-19	-7.15548e-10	-1.35749
132811830	chr9:132811830:A:G	1.47862e-19	-1.86291	-6.63902e-10
132811950	chr9:132811950:G:A	2.44196e-19	-7.15548e-10	-1.36122
132812353	chr9:132812353:C:T	2.01108e-18	0.747238	-6.63902e-10
132812509	chr9:132812509:G:A	1.06117e-19	-2.19465	-6.63902e-10
132813738	chr9:132813738:A:T	1.42205e-19	-1.90192	-6.63902e-10
132814011	chr9:132814011:C:T	1.09055e-19	-2.16734	-6.63902e-10
132814674	chr9:132814674:C:T	2.64042e-19	-7.15548e-10	-1.28308
132815180	chr9:132815180:T:C	5.46714e-20	-1.72373	-1.13413
132815195	chr9:132815195:G:A	5.23876e-20	-1.81481	-1.08571
132815325	chr9:132815325:G:A	3.24589e-19	-7.15548e-10	-1.07663
132815518	chr9:132815518:G:A	5.35293e-20	-1.72597	-1.153
132815776	chr9:132815776:T:C	5.63246e-20	-1.68502	-1.14304
132815948	chr9:132815948:C:T	5.48876e-20	-1.70338	-1.15053
132816269	chr9:132816269:G:C	5.55748e-20	-1.70092	-1.14054
132816641	chr9:132816641:C:T	5.54078e-20	-1.70897	-1.13551
132817254	chr9:132817254:C:T	5.73026e-20	-1.6866	-1.12425
132817347	chr9:132817347:T:A	5.50505e-20	-1.6951	-1.15584
132817698	chr9:132817698:G:A	1.16531e-19	-2.10103	-6.63902e-10
132817753	chr9:132817753:T:C	5.18568e-20	-1.74648	-1.16423
132817901	chr9:132817901:G:C	5.51112e-20	-1.69845	-1.15139
132817919	chr9:132817919:G:A	4.91809e-20	-2.12237	-0.841317
132818384	chr9:132818384:T:C	2.46135e-19	-7.15548e-10	-1.35331
132818753	chr9:132818753:C:T	7.49186e-20	-2.05756	-0.485232
132818798	chr9:132818798:T:G	1.50323e-19	-1.8464	-6.63902e-10
132819113	chr9:132819113:C:A	3.16992e-19	-7.15548e-10	-1.10032
132819185	chr9:132819185:G:A	5.5957e-19	-7.15548e-10	-0.532023
132819605	chr9:132819605:G:A	5.45784e-20	-1.71019	-1.14937
132820829	chr9:132820829:C:T	1.48048e-19	-1.86166	-6.63902e-10
132821314	chr9:132821314:C:T	5.38892e-19	-7.15548e-10	-0.569678
132821331	chr9:132821331:G:A	3.43962e-20	-2.19241	-1.12883
132821423	chr9:132821423:AAAG:A	1.4342e-19	-1.89342	-6.63902e-10
132821608	chr9:132821608:T:C	3.18104e-19	-7.15548e-10	-1.09681
132821655	chr9:132821655:T:C	4.04363e-20	-2.12124	-1.03822
132822308	chr9:132822308:CAT:C	2.63007e-19	-7.15548e-10	-1.28701
132822689	chr9:132822689:A:G	2.58413e-19	-7.15548e-10	-1.30463
132823870	chr9:132823870:GGACTC:AGACTC	2.44218e-19	-7.15548e-10	-1.36113
132823922	chr9:132823922:T:C	2.48193e-19	-7.15548e-10	-1.34498
132825896	chr9:132825896:T:C	3.08313e-20	-2.17741	-1.25325
132826037	chr9:132826037:G:A	4.5441e-20	-1.865	-1.17778
132826046	chr9:132826046:A:C	2.9341e-19	-7.15548e-10	-1.17762
132827103	chr9:132827103:T:C	7.15816e-20	-2.02062	-0.56773
132827464	chr9:132827464:A:G	2.91243e-19	-7.15548e-10	-1.18503
132827654	chr9:132827654:A:C	5.04518e-20	-1.74272	-1.19546
132827704	chr9:132827704:G:A	2.44218e-19	-7.15548e-10	-1.36113
132828088	chr9:132828088:G:A	1.87753e-19	-1.62407	-6.63902e-10
132828470	chr9:132828470:C:T	1.10826e-19	-2.15123	-6.63902e-10
132828978	chr9:132828978:T:C	2.88219e-20	-2.14774	-1.35032
132829102	chr9:132829102:A:G	1.14545e-18	0.184362	-6.63902e-10
132829364	chr9:132829364:A:G	4.74201e-19	-7.15548e-10	-0.697561
132829389	chr9:132829389:A:G	2.91243e-19	-7.15548e-10	-1.18503
132829638	chr9:132829638:C:T	4.95188e-20	-2.01757	-0.93927
132829652	chr9:132829652:T:A	5.08659e-20	-2.00188	-0.928122
132830530	chr9:132830530:CAT:C	3.87724e-20	-1.937	-1.26449
132831651	chr9:132831651:AGATGACGGACTG:A	1.49078e-18	-7.15548e-10	0.447865
132832369	chr9:132832369:A:T	1.48902e-19	-1.85591	-6.63902e-10
132832516	chr9:132832516:C:T	6.16401e-20	-2.02812	-0.709758
132832629	chr9:132832629:A:G	4.66161e-20	-2.1509	-0.866347
132832872	chr9:132832872:T:G	3.43028e-19	-7.15548e-10	-1.02138
132833049	chr9:132833049:C:T	3.12247e-19	-7.15548e-10	-1.1154
132833067	chr9:132833067:T:C	4.70125e-20	-2.09097	-0.917804
132833123	chr9:132833123:C:T	3.90784e-19	-7.15548e-10	-0.891037
132833541	chr9:132833541:G:A	2.9443e-20	-2.1502	-1.32654
132833808	chr9:132833808:G:A	1.06009e-19	-2.19567	-6.63902e-10
132833890	chr9:132833890:T:C	2.62204e-19	-7.15548e-10	-1.29007
132833994	chr9:132833994:T:C	5.47787e-20	-1.70266	-1.15323
132834003	chr9:132834003:G:T	4.76976e-20	-2.14099	-0.853321
132834193	chr9:132834193:C:T	3.01323e-19	-7.15548e-10	-1.15101
132834672	chr9:132834672:A:C	1.97943e-19	-1.57121	-6.63902e-10
132834733	chr9:132834733:A:G	4.29513e-19	-7.15548e-10	-0.79654
132835198	chr9:132835198:A:G	6.68113e-20	-2.03839	-0.618929
132835238	chr9:132835238:C:T	6.67016e-20	-2.03986	-0.619101
132835493	chr9:132835493:C:T	8.75327e-20	-2.08485	-0.302325
132835543	chr9:132835543:G:A	3.44594e-19	-7.15548e-10	-1.01682
132835552	chr9:132835552:T:C	1.67093e-19	-1.74064	-6.63902e-10
132835791	chr9:132835791:C:T	2.84697e-20	-2.14915	-1.3612
132836018	chr9:132836018:G:A	1.93166e-19	-1.59564	-6.63902e-10
132836064	chr9:132836064:G:A	5.28512e-20	-1.76583	-1.12589
132836253	chr9:132836253:C:T	5.10634e-20	-2.08367	-0.842456
132836336	chr9:132836336:T:C	1.27784e-19	-2.00885	-6.63902e-10
132836545	chr9:132836545:T:C	5.93796e-20	-1.66027	-1.11497
132836708	chr9:132836708:G:A	2.87584e-19	-7.15548e-10	-1.19768
132836885	chr9:132836885:G:A	4.77853e-20	-1.70988	-1.2826
132836928	chr9:132836928:C:T	2.55094e-19	-7.15548e-10	-1.31756
132837124	chr9:132837124:T:C	8.3565e-19	-7.15548e-10	-0.130982
132837235	chr9:132837235:C:T	6.05156e-19	-7.15548e-10	-0.453706
132837544	chr9:132837544:G:A	1.12385e-19	-2.13726	-6.63902e-10
132837953	chr9:132837953:A:C	3.36511e-19	-7.15548e-10	-1.04056
132838124	chr9:132838124:G:A	1.21791e-19	-2.05688	-6.63902e-10
132838179	chr9:132838179:G:A	1.84048e-19	-1.64399	-6.63902e-10
132838251	chr9:132838251:G:GA	3.25806e-20	-2.17551	-1.19996
132838402	chr9:132838402:T:C	5.4719e-19	-7.15548e-10	-0.554396
132838580	chr9:132838580:T:C	2.44763e-19	-7.15548e-10	-1.3589
132838600	chr9:132838600:T:C	3.09426e-19	-7.15548e-10	-1.12447
132839193	chr9:132839193:C:T	1.36474e-18	0.359525	-6.63902e-10
132840766	chr9:132840766:G:A	5.29229e-20	-1.75628	-1.13408
132841063	chr9:132841063:G:A	1.70006e-19	-1.72336	-6.63902e-10
132841105	chr9:132841105:A:G	2.44231e-19	-7.15548e-10	-1.36108
132841122	chr9:132841122:G:A	3.27064e-20	-2.12846	-1.24317
132841215	chr9:132841215:T:C	4.55086e-20	-1.68581	-1.35548
132841311	chr9:132841311:G:A	2.82221e-20	-2.15946	-1.35963
132841819	chr9:132841819:A:G	3.34059e-19	-7.15548e-10	-1.04787
132842125	chr9:132842125:C:G	3.47474e-19	-7.15548e-10	-1.0085
132842314	chr9:132842314:A:G	3.49663e-19	-7.15548e-10	-1.00222
132842449	chr9:132842449:GCAGAATGCTGTGAGCATGTGTAACAGGCAGGTCGGCCT:G	2.4501e-19	-7.15548e-10	-1.35789
132843197	chr9:132843197:G:A	6.03951e-20	-1.70728	-1.05101
132843263	chr9:132843263:G:A	4.89627e-20	-1.99891	-0.969219
132843397	chr9:132843397:A:G	1.36702e-19	-1.94139	-6.63902e-10
132843408	chr9:132843408:A:G	5.45963e-20	-1.75027	-1.10895
132844371	chr9:132844371:A:G	4.57052e-20	-1.95565	-1.08133
132844812	chr9:132844812:T:C	2.53179e-19	-7.15548e-10	-1.3251
132844957	chr9:132844957:G:A	3.09942e-19	-7.15548e-10	-1.12281
132845080	chr9:132845080:A:G	3.05658e-20	-2.17846	-1.26085
132845145	chr9:132845145:G:C	5.79695e-20	-1.75787	-1.04141
132845436	chr9:132845436:T:C	1.06443e-19	-2.19158	-6.63902e-10
132845514	chr9:132845514:G:A	2.9471e-19	-7.15548e-10	-1.1732
132846040	chr9:132846040:G:A	4.62285e-20	-2.01929	-1.00631
132846234	chr9:132846234:C:T	5.34745e-19	-7.15548e-10	-0.577403
132846438	chr9:132846438:T:C	4.94295e-20	-1.99808	-0.96057
132846485	chr9:132846485:T:C	4.0253e-20	-1.8655	-1.29851
132846687	chr9:132846687:C:T	2.75133e-19	-1.24194	-6.63902e-10
132846742	chr9:132846742:A:G	7.56162e-20	-2.18387	-0.349649
132847048	chr9:132847048:T:C	7.4464e-20	-2.17829	-0.370583
132847091	chr9:132847091:G:A	7.37782e-20	-2.18222	-0.375909
132847265	chr9:132847265:C:A	3.31876e-20	-2.15358	-1.20344
132847941	chr9:132847941:G:A	3.83638e-20	-2.19728	-1.0148
132848133	chr9:132848133:AAAAAAAAAAAG:A	4.14537e-20	-2.11635	-1.01826
132849062	chr9:132849062:C:A	4.86489e-20	-1.98691	-0.987648
132849151	chr9:132849151:G:A	1.12513e-19	-2.13612	-6.63902e-10
132849395	chr9:132849395:G:A	2.97043e-19	-7.15548e-10	-1.16531
132849514	chr9:132849514:T:C	6.81077e-20	-2.18312	-0.454984
132849550	chr9:132849550:C:T	5.31092e-20	-1.64402	-1.24282
132849651	chr9:132849651:G:T	3.96396e-20	-2.12536	-1.054
132849858	chr9:132849858:G:A	2.82212e-19	-7.15548e-10	-1.21653
132850018	chr9:132850018:A:C	3.47079e-19	-7.15548e-10	-1.00964
132850589	chr9:132850589:G:A	6.47022e-20	-2.05137	-0.638027
132850654	chr9:132850654:TC:T	2.97606e-19	-7.15548e-10	-1.16342
132851368	chr9:132851368:T:C	5.15016e-20	-2.03479	-0.882793
132851454	chr9:132851454:A:G	1.25175e-19	-2.02948	-6.63902e-10
132851682	chr9:132851682:G:A	2.47887e-19	-7.15548e-10	-1.34622
132851754	chr9:132851754:G:A	3.45685e-19	-7.15548e-10	-1.01366
132851968	chr9:132851968:C:T	1.37647e-19	-1.9345	-6.63902e-10
132852022	chr9:132852022:A:G	4.03807e-20	-2.12578	-1.03506
132852350	chr9:132852350:T:C	5.34086e-20	-2.04415	-0.837074
132853065	chr9:132853065:C:T	1.16181e-19	-2.10404	-6.63902e-10
132853314	chr9:132853314:T:C	2.74254e-20	-2.18876	-1.35896
132853932	chr9:132853932:C:T	1.06084e-19	-2.19496	-6.63902e-10
132854142	chr9:132854142:G:A	1.31435e-19	-1.98068	-6.63902e-10
132854155	chr9:132854155:A:G	1.31995e-19	-1.97643	-6.63902e-10
132854339	chr9:132854339:T:C	4.96186e-20	-2.01425	-0.940577
132854489	chr9:132854489:G:A	1.113e-19	-2.14696	-6.63902e-10
132854691	chr9:132854691:T:G	6.47923e-20	-2.02254	-0.665463
132854870	chr9:132854870:T:C	1.37838e-19	-1.93311	-6.63902e-10
132855063	chr9:132855063:C:T	4.27235e-20	-1.98906	-1.11538
132855714	chr9:132855714:A:G	3.31649e-20	-2.16196	-1.19575
132855722	chr9:132855722:A:G	2.60617e-19	-7.15548e-10	-1.29614
132855792	chr9:132855792:C:G	1.05827e-19	-2.19738	-6.63902e-10
132855873	chr9:132855873:G:A	1.86295e-19	-1.63186	-6.63902e-10
132855878	chr9:132855878:G:A	2.58751e-19	-7.15548e-10	-1.30333
132855937	chr9:132855937:C:T	1.35109e-19	-1.95311	-6.63902e-10
132855972	chr9:132855972:G:T	1.1391e-19	-2.12378	-6.63902e-10
132856098	chr9:132856098:C:T	3.47474e-19	-7.15548e-10	-1.0085
132856724	chr9:132856724:A:G	2.61693e-19	-7.15548e-10	-1.29202
132857057	chr9:132857057:G:C	2.44195e-19	-7.15548e-10	-1.36122
132857073	chr9:132857073:G:A	3.06237e-19	-7.15548e-10	-1.13483
132857761	chr9:132857761:C:T	1.74587e-19	-1.69677	-6.63902e-10
132857762	chr9:132857762:G:A	2.48409e-19	-7.15548e-10	-1.34412
132858124	chr9:132858124:C:T	2.44218e-19	-7.15548e-10	-1.36113
132858634	chr9:132858634:G:A	2.90019e-19	-7.15548e-10	-1.18925
132858870	chr9:132858870:G:A	9.09727e-20	-1.53911	-0.809525
132858903	chr9:132858903:G:A	3.04571e-19	-7.15548e-10	-1.14029
132858982	chr9:132858982:A:G	2.44282e-19	-7.15548e-10	-1.36087
132859573	chr9:132859573:G:A	2.4422e-19	-7.15548e-10	-1.36112
132859893	chr9:132859893:C:A	6.98885e-19	-7.15548e-10	-0.309706
132859956	chr9:132859956:G:A	4.44117e-20	-2.02563	-1.04006
132860310	chr9:132860310:G:T	2.45267e-19	-7.15548e-10	-1.35684
132860478	chr9:132860478:G:A	6.33964e-20	-1.68824	-1.02155
132860851	chr9:132860851:T:C	2.4569e-19	-7.15548e-10	-1.35512
132860862	chr9:132860862:C:T	4.09622e-19	-7.15548e-10	-0.843957
132861446	chr9:132861446:G:C	2.94946e-19	-7.15548e-10	-1.1724
132861579	chr9:132861579:A:G	9.44702e-20	-1.95844	-0.352465
132861701	chr9:132861701:T:C	5.0801e-20	-2.06777	-0.863504
132861715	chr9:132861715:A:G	3.74393e-20	-1.94778	-1.2887
132861884	chr9:132861884:T:C	5.95196e-20	-2.06569	-0.707199
132862362	chr9:132862362:C:G	1.20763e-18	0.237226	-6.63902e-10
132862366	chr9:132862366:C:T	2.45283e-19	-7.15548e-10	-1.35678
132862387	chr9:132862387:G:A	1.28099e-18	0.296193	-6.63902e-10
132862515	chr9:132862515:A:G	3.26544e-20	-2.19603	-1.17718
132863214	chr9:132863214:G:A	3.95786e-19	-7.15548e-10	-0.878319
132863426	chr9:132863426:C:T	4.76026e-20	-2.08806	-0.908249
132863482	chr9:132863482:G:A	3.22314e-19	-7.15548e-10	-1.08366
132863827	chr9:132863827:C:T	5.19367e-20	-1.67268	-1.23649
132863839	chr9:132863839:T:C	3.9048e-20	-2.15893	-1.03547
132864371	chr9:132864371:T:G	1.83503e-19	-2.1977	0.550736
132864544	chr9:132864544:A:G	1.21346e-19	-1.80416	-0.25639
132864802	chr9:132864802:A:T	2.44249e-19	-7.15548e-10	-1.36101
132865024	chr9:132865024:T:C	1.35008e-18	0.348728	-6.63902e-10
132865250	chr9:132865250:C:A	1.21333e-19	-1.82747	-0.233178
132865287	chr9:132865287:A:C	2.89949e-19	-7.15548e-10	-1.18949
132865430	chr9:132865430:A:G	1.175e-19	-1.83322	-0.259533
132865471	chr9:132865471:A:C	4.91257e-20	-1.81657	-1.14824
132865559	chr9:132865559:C:T	1.41559e-19	-1.69517	-0.211299
132865641	chr9:132865641:C:T	1.18607e-19	-1.82913	-0.254251
132865706	chr9:132865706:G:A	2.4941e-19	-7.15548e-10	-1.34009
132865956	chr9:132865956:G:T	2.45112e-19	-7.15548e-10	-1.35748
132865994	chr9:132865994:C:T	1.17386e-19	-1.8428	-0.250919
132866057	chr9:132866057:G:A	2.82847e-19	-7.15548e-10	-1.21429
132866142	chr9:132866142:G:A	3.06203e-19	-7.15548e-10	-1.13495
132866369	chr9:132866369:T:C	4.29143e-19	-7.15548e-10	-0.797401
132866729	chr9:132866729:T:C	2.48585e-19	-7.15548e-10	-1.34341
132866793	chr9:132866793:AAAG:A	2.46917e-19	-7.15548e-10	-1.35014
132867108	chr9:132867108:C:T	1.22614e-19	-2.05015	-6.63902e-10
132867315	chr9:132867315:C:T	8.85969e-18	-7.15548e-10	2.23008
132867557	chr9:132867557:C:T	1.22006e-19	-2.05512	-6.63902e-10
132867657	chr9:132867657:G:A	7.31623e-19	-7.15548e-10	-0.263927
132867835	chr9:132867835:C:T	6.33555e-20	-2.06246	-0.64797
132868067	chr9:132868067:T:C	3.90716e-19	-7.15548e-10	-0.89121
132868102	chr9:132868102:G:C	2.9401e-19	-7.15548e-10	-1.17558
132868199	chr9:132868199:G:T	1.15177e-19	-2.11272	-6.63902e-10
132869347	chr9:132869347:T:A	1.00804e-19	-1.91523	-0.330784
132869473	chr9:132869473:G:A	3.34059e-19	-7.15548e-10	-1.04787
132869689	chr9:132869689:T:C	3.21193e-20	-2.03468	-1.35505
132869887	chr9:132869887:G:A	1.34029e-19	-1.78811	-0.17303
132869996	chr9:132869996:T:C	2.45362e-19	-7.15548e-10	-1.35646
132870031	chr9:132870031:G:A	2.86739e-19	-7.15548e-10	-1.20062
132870268	chr9:132870268:T:G	9.6583e-20	-1.93265	-0.356135
132870928	chr9:132870928:C:T	2.46778e-19	-7.15548e-10	-1.3507
132871240	chr9:132871240:CA:C	1.24833e-19	-2.03222	-6.63902e-10
132871358	chr9:132871358:C:T	2.44218e-19	-7.15548e-10	-1.36113
132871412	chr9:132871412:G:A	2.97769e-19	-7.15548e-10	-1.16287
132871444	chr9:132871444:T:C	1.16599e-19	-1.83846	-0.261989
132871768	chr9:132871768:G:A	1.43087e-19	-1.89574	-6.63902e-10
132872010	chr9:132872010:G:A	1.05629e-19	-2.19926	-6.63902e-10
132872784	chr9:132872784:C:A	2.47042e-19	-7.15548e-10	-1.34963
132872869	chr9:132872869:T:C	5.80928e-20	-2.0856	-0.711553
132873055	chr9:132873055:C:T	1.17788e-19	-2.09031	-6.63902e-10
132873058	chr9:132873058:C:A	1.34352e-19	-1.95873	-6.63902e-10
132873155	chr9:132873155:C:T	9.41754e-20	-1.79785	-0.516179
132873447	chr9:132873447:G:A	4.76173e-19	-1.49203	0.798621
132873467	chr9:132873467:T:A	3.22478e-20	-2.1919	-1.19384
132873723	chr9:132873723:GC:G	6.6103e-20	-1.58977	-1.0782
132874415	chr9:132874415:T:C	1.05594e-19	-1.8768	-0.322788
132874686	chr9:132874686:G:A	5.23992e-20	-2.11867	-0.78163
132875382	chr9:132875382:C:T	1.29204e-19	-1.9978	-6.63902e-10
132876337	chr9:132876337:C:T	3.47679e-20	-2.17801	-1.13249
132876472	chr9:132876472:C:T	4.89772e-20	-1.87687	-1.09097
132876782	chr9:132876782:A:T	2.4518e-19	-7.15548e-10	-1.3572
132876912	chr9:132876912:AC:A	1.16638e-19	-2.10012	-6.63902e-10
132877828	chr9:132877828:C:T	1.28628e-19	-1.83389	-0.16837
132877995	chr9:132877995:C:T	1.3688e-19	-1.94009	-6.63902e-10
132878242	chr9:132878242:A:G	1.29776e-19	-1.90395	-0.0894264
132878331	chr9:132878331:C:T	3.78427e-19	-7.15548e-10	-0.923169
132878623	chr9:132878623:C:T	5.87152e-20	-2.03135	-0.755148
132879851	chr9:132879851:T:C	3.50594e-19	-7.15548e-10	-0.999562
132881518	chr9:132881518:C:T	8.56264e-20	-1.70374	-0.705459
132881585	chr9:132881585:G:T	3.40616e-19	-7.15548e-10	-1.02844
132882656	chr9:132882656:G:A	4.19687e-19	-7.15548e-10	-0.819683
132883034	chr9:132883034:G:A	6.35052e-20	-2.13866	-0.56941
132883099	chr9:132883099:AGAT:A	2.44239e-19	-7.15548e-10	-1.36105
132883158	chr9:132883158:G:A	3.05166e-20	-2.16533	-1.27559
132883529	chr9:132883529:TG:T	3.48402e-19	-7.15548e-10	-1.00583
132884246	chr9:132884246:G:A	3.5172e-19	-7.15548e-10	-0.996355
132884256	chr9:132884256:C:T	2.44372e-19	-7.15548e-10	-1.3605
132885091	chr9:132885091:C:T	6.87509e-20	-2.1774	-0.451299
132885439	chr9:132885439:G:A	2.55585e-19	-7.15548e-10	-1.31564
132885467	chr9:132885467:C:T	3.1523e-19	-7.15548e-10	-1.10589
132886052	chr9:132886052:A:C	3.63107e-19	-7.15548e-10	-0.964496
132887213	chr9:132887213:G:A	3.47162e-19	-7.15548e-10	-1.0094
132887671	chr9:132887671:G:A	2.44199e-19	-7.15548e-10	-1.36121
132887754	chr9:132887754:G:A	1.51166e-19	-1.84081	-6.63902e-10
132887951	chr9:132887951:T:C	3.41261e-19	-7.15548e-10	-1.02654
132888047	chr9:132888047:G:A	1.0584e-19	-2.19727	-6.63902e-10
132888157	chr9:132888157:G:A	3.56786e-19	-7.15548e-10	-0.982057
132888429	chr9:132888429:C:T	1.23941e-19	-1.74457	-0.29481
132888694	chr9:132888694:A:G	5.04021e-20	-2.08144	-0.857724
132888961	chr9:132888961:G:A	2.56712e-19	-7.15548e-10	-1.31124
132889322	chr9:132889322:A:G	3.25261e-19	-7.15548e-10	-1.07456
132889404	chr9:132889404:G:A	3.43129e-19	-7.15548e-10	-1.02109
132889551	chr9:132889551:G:A	2.83559e-19	-7.15548e-10	-1.21177
132889874	chr9:132889874:C:T	5.28605e-20	-1.59984	-1.29169
132890105	chr9:132890105:C:T	3.31314e-19	-7.15548e-10	-1.05612
132890501	chr9:132890501:C:T	2.44375e-19	-7.15548e-10	-1.36049
132891300	chr9:132891300:G:A	3.61366e-19	-7.15548e-10	-0.969299
132891337	chr9:132891337:C:T	3.25665e-19	-7.15548e-10	-1.07332
132891798	chr9:132891798:C:T	8.94463e-20	-2.18341	-0.182146
132892178	chr9:132892178:C:T	2.21448e-19	-1.459	-6.63902e-10
132892283	chr9:132892283:T:C	3.64369e-19	-7.15548e-10	-0.961025
132892556	chr9:132892556:C:T	4.21997e-20	-2.02609	-1.09069
132893774	chr9:132893774:C:T	3.67108e-19	-7.15548e-10	-0.953536
132893798	chr9:132893798:C:T	2.67649e-19	-7.15548e-10	-1.26952
132894301	chr9:132894301:T:C	3.84448e-20	-1.95131	-1.25866
132894450	chr9:132894450:T:C	2.46808e-19	-7.15548e-10	-1.35058
132894747	chr9:132894747:G:A	1.95682e-19	-0.377397	-1.2053
132894748	chr9:132894748:G:A	3.13377e-19	-7.15548e-10	-1.11179
132894767	chr9:132894767:G:A	1.08813e-19	-2.16957	-6.63902e-10
132894863	chr9:132894863:A:C	4.85259e-20	-2.19498	-0.782115
132894913	chr9:132894913:G:A	3.87311e-20	-2.19402	-1.00853
132895322	chr9:132895322:G:A	1.14906e-19	-2.11508	-6.63902e-10
132895553	chr9:132895553:G:A	6.83915e-19	-7.15548e-10	-0.331359
132895859	chr9:132895859:G:A	4.75634e-19	-7.15548e-10	-0.694543
132896128	chr9:132896128:A:G	1.28107e-19	-2.00632	-6.63902e-10
132896406	chr9:132896406:G:A	1.20137e-19	-2.07056	-6.63902e-10
132896448	chr9:132896448:C:T	2.71388e-19	-7.15548e-10	-1.25564
132896797	chr9:132896797:C:G	3.1185e-19	-7.15548e-10	-1.11667
132896808	chr9:132896808:C:T	2.4435e-19	-7.15548e-10	-1.36059
132897057	chr9:132897057:C:A	2.70466e-19	-7.15548e-10	-1.25904
132897083	chr9:132897083:T:C	4.60433e-19	-7.15548e-10	-0.727024
132897330	chr9:132897330:G:A	3.79209e-20	-2.06759	-1.15609
132897727	chr9:132897727:C:T	2.81968e-20	-2.19744	-1.32255
132897777	chr9:132897777:C:T	4.70737e-20	-2.19915	-0.808324
132898021	chr9:132898021:ACAAT:A	2.44623e-19	-7.15548e-10	-1.35947
132898106	chr9:132898106:C:T	2.46443e-19	-7.15548e-10	-1.35206
132898184	chr9:132898184:A:G	3.48737e-19	-7.15548e-10	-1.00487
132898672	chr9:132898672:T:C	4.68702e-20	-2.17944	-0.832365
132898777	chr9:132898777:T:C	2.93286e-20	-2.13966	-1.34097
132899149	chr9:132899149:T:A	3.05512e-20	-2.18744	-1.25234
132899361	chr9:132899361:T:C	3.27072e-20	-2.18464	-1.18696
132899816	chr9:132899816:C:A	4.69208e-20	-2.15111	-0.859617
132900027	chr9:132900027:C:CT	1.29032e-19	-1.99913	-6.63902e-10
132900051	chr9:132900051:T:C	7.9232e-19	-7.15548e-10	-0.184226
132900143	chr9:132900143:T:C	3.27099e-20	-2.19032	-1.18119
132900640	chr9:132900640:T:A	2.45295e-19	-7.15548e-10	-1.35673
132900647	chr9:132900647:C:T	3.59068e-20	-2.19085	-1.08741
132900954	chr9:132900954:C:A	3.19915e-20	-2.19602	-1.1977
132900973	chr9:132900973:T:TC	2.46341e-19	-7.15548e-10	-1.35247
132901458	chr9:132901458:G:A	4.40117e-20	-2.03805	-1.03668
132901538	chr9:132901538:T:C	3.04034e-18	1.16053	-6.63902e-10
132901734	chr9:132901734:A:G	3.21386e-20	-2.18972	-1.19941
132902064	chr9:132902064:T:C	3.97967e-20	-2.19196	-0.983445
132902571	chr9:132902571:C:T	3.48174e-19	-7.15548e-10	-1.00649
132903318	chr9:132903318:G:A	9.2058e-19	-7.15548e-10	-0.0341885
132903440	chr9:132903440:C:T	4.27832e-20	-2.02994	-1.0731
132903480	chr9:132903480:T:C	3.05117e-20	-2.1888	-1.25228
132904143	chr9:132904143:T:C	3.15424e-20	-2.19181	-1.21605
132904619	chr9:132904619:TACACTGG:T	2.98583e-20	-2.19888	-1.26385
132904901	chr9:132904901:A:G	1.155e-19	-2.10992	-6.63902e-10
132905448	chr9:132905448:T:C	3.48737e-19	-7.15548e-10	-1.00487
132906176	chr9:132906176:G:A	2.95549e-20	-2.19927	-1.27367
132906322	chr9:132906322:G:C	2.96849e-20	-2.19928	-1.26928
132906639	chr9:132906639:C:A	2.901e-20	-2.19772	-1.29383
132906834	chr9:132906834:T:C	2.91283e-20	-2.19929	-1.28819
132906890	chr9:132906890:G:C	4.18906e-20	-2.01959	-1.10454
132907009	chr9:132907009:A:G	1.28658e-19	-2.00203	-6.63902e-10
132907092	chr9:132907092:G:A	2.91617e-20	-2.19868	-1.28765
132907114	chr9:132907114:T:C	3.55313e-19	-7.15548e-10	-0.986194
132907554	chr9:132907554:A:G	1.06744e-19	-2.18876	-6.63902e-10
132907560	chr9:132907560:G:GC	2.92632e-20	-2.19926	-1.2836
132907581	chr9:132907581:C:T	4.22986e-20	-2.02181	-1.09263
132907807	chr9:132907807:C:A	3.68853e-19	-7.15548e-10	-0.948793
132908137	chr9:132908137:T:TTTTG	2.8988e-20	-2.19904	-1.29327
132908142	chr9:132908142:C:T	1.70448e-19	-1.72076	-6.63902e-10
132908262	chr9:132908262:C:T	2.94795e-20	-2.19904	-1.27645
132908327	chr9:132908327:A:G	2.9415e-20	-2.19808	-1.27961
132908367	chr9:132908367:G:A	2.89795e-20	-2.19921	-1.2934
132908607	chr9:132908607:A:C	2.43612e-19	-1.36362	-6.63902e-10
132909473	chr9:132909473:T:C	2.56712e-19	-1.31124	-6.63902e-10
132910179	chr9:132910179:T:C	4.08879e-20	-2.08337	-1.06499
132910265	chr9:132910265:C:T	9.9651e-19	-7.15548e-10	0.045067
132910712	chr9:132910712:CAT:C	2.63966e-19	-7.15548e-10	-1.28337
132911517	chr9:132911517:A:G	3.13235e-20	-2.09696	-1.31787
132912840	chr9:132912840:G:A	4.09034e-20	-2.08306	-1.06491
132912885	chr9:132912885:G:A	3.16251e-20	-2.07875	-1.32649
132913196	chr9:132913196:G:A	3.67134e-19	-7.15548e-10	-0.953466
132913211	chr9:132913211:G:A	3.69099e-19	-7.15548e-10	-0.948127
132913330	chr9:132913330:C:T	3.49243e-19	-7.15548e-10	-1.00342
132913587	chr9:132913587:G:A	5.09827e-19	-7.15548e-10	-0.62512
132914232	chr9:132914232:G:A	3.93557e-19	-7.15548e-10	-0.883967
132914326	chr9:132914326:A:C	2.45111e-19	-7.15548e-10	-1.35748
132915411	chr9:132915411:G:A	1.13582e-19	-2.12667	-6.63902e-10
132915598	chr9:132915598:T:G	1.69987e-19	-1.72347	-6.63902e-10
132915716	chr9:132915716:G:A	4.551e-20	-2.19373	-0.847533
132916227	chr9:132916227:G:A	1.12454e-19	-2.13665	-6.63902e-10
132916679	chr9:132916679:T:C	2.73977e-19	-7.15548e-10	-1.24615
132917393	chr9:132917393:C:T	2.99922e-20	-2.19021	-1.26805
132917648	chr9:132917648:T:A	4.60073e-20	-2.09879	-0.931603
132918437	chr9:132918437:C:G	2.92007e-19	-7.15548e-10	-1.18241
132919180	chr9:132919180:G:A	7.30068e-19	-7.15548e-10	-0.266055
132919697	chr9:132919697:C:G	3.46314e-19	-7.15548e-10	-1.01185
132920287	chr9:132920287:C:CAGA	2.46375e-19	-7.15548e-10	-1.35234
132920397	chr9:132920397:G:A	4.01024e-19	-7.15548e-10	-0.86517
132920745	chr9:132920745:G:A	7.22921e-19	-7.15548e-10	-0.275892
132920795	chr9:132920795:C:T	2.73132e-20	-2.19898	-1.35284
132921080	chr9:132921080:T:C	7.22012e-19	-0.27715	-6.63902e-10
132921221	chr9:132921221:A:C	6.06177e-20	-2.03251	-0.722095
132922607	chr9:132922607:C:T	5.62898e-19	-7.15548e-10	-0.526093
132922734	chr9:132922734:G:A	1.07456e-19	-2.18211	-6.63902e-10
132922952	chr9:132922952:C:T	1.06753e-19	-2.18868	-6.63902e-10
132922995	chr9:132922995:G:A	2.57513e-19	-7.15548e-10	-1.30812
132923040	chr9:132923040:C:T	1.43027e-19	-1.89616	-6.63902e-10
132923249	chr9:132923249:A:G	1.17116e-19	-2.09602	-6.63902e-10
132924542	chr9:132924542:A:C	2.80066e-19	-7.15548e-10	-1.22417
132924547	chr9:132924547:A:G	2.58178e-19	-7.15548e-10	-1.30554
132924617	chr9:132924617:A:G	2.93468e-20	-2.12575	-1.35426
132925896	chr9:132925896:C:T	1.89763e-19	-1.61342	-6.63902e-10
132926025	chr9:132926025:A:G	3.17785e-19	-7.15548e-10	-1.09782
132926494	chr9:132926494:C:T	1.24179e-19	-2.03747	-6.63902e-10
132926572	chr9:132926572:G:A	3.46966e-19	-7.15548e-10	-1.00996
132926689	chr9:132926689:T:G	2.72669e-20	-2.19809	-1.35542
132926703	chr9:132926703:A:G	1.39014e-19	-1.92461	-6.63902e-10
132927168	chr9:132927168:C:T	1.07159e-19	-2.18488	-6.63902e-10
132927779	chr9:132927779:C:A	2.49983e-19	-7.15548e-10	-1.3378
132928134	chr9:132928134:G:A	7.29398e-19	-7.15548e-10	-0.266973
132928213	chr9:132928213:A:G	1.29377e-19	-1.99646	-6.63902e-10
132929331	chr9:132929331:C:T	2.60486e-19	-7.15548e-10	-1.29664
132929355	chr9:132929355:TC:T	3.12772e-19	-1.11372	-6.63902e-10
132929522	chr9:132929522:G:A	3.65658e-20	-2.1411	-1.11898
132929760	chr9:132929760:A:AC	1.15477e-18	-7.15548e-10	0.192463
132930106	chr9:132930106:T:C	2.5706e-19	-7.15548e-10	-1.30988
132930220	chr9:132930220:A:C	1.09298e-19	-2.16512	-6.63902e-10
132931384	chr9:132931384:G:A	2.45216e-19	-7.15548e-10	-1.35705
132931475	chr9:132931475:T:C	4.88073e-19	-7.15548e-10	-0.668727
132932358	chr9:132932358:A:G	2.72373e-19	-7.15548e-10	-1.25202
132933010	chr9:132933010:G:A	2.4646e-19	-7.15548e-10	-1.35199
132933471	chr9:132933471:T:C	4.60491e-20	-2.05756	-0.971923
132933474	chr9:132933474:C:T	3.89512e-20	-2.1981	-0.998777
132933687	chr9:132933687:C:T	1.20132e-19	-2.0706	-6.63902e-10
132934329	chr9:132934329:C:T	1.05742e-19	-2.19819	-6.63902e-10
132935081	chr9:132935081:T:A	1.28216e-19	-2.00548	-6.63902e-10
132935623	chr9:132935623:G:C	2.45026e-19	-7.15548e-10	-1.35783
132935664	chr9:132935664:C:T	7.67593e-19	-7.15548e-10	-0.215932
132936423	chr9:132936423:T:C	1.08255e-19	-2.1747	-6.63902e-10
132936550	chr9:132936550:T:C	2.58566e-19	-7.15548e-10	-1.30404
132936892	chr9:132936892:G:A	2.92403e-19	-7.15548e-10	-1.18106
132936926	chr9:132936926:ACT:A	2.74462e-19	-7.15548e-10	-1.24438
132937335	chr9:132937335:C:T	1.11825e-18	-7.15548e-10	0.160325
132937439	chr9:132937439:G:A	2.47475e-19	-7.15548e-10	-1.34788
132937592	chr9:132937592:A:T	7.16088e-19	-7.15548e-10	-0.285389
132938076	chr9:132938076:T:TA	3.45387e-19	-7.15548e-10	-1.01453
132938386	chr9:132938386:T:C	1.22176e-19	-2.05373	-6.63902e-10
132938538	chr9:132938538:CA:C	2.74462e-19	-7.15548e-10	-1.24438
132939296	chr9:132939296:G:T	4.07397e-20	-2.0667	-1.08529
132939882	chr9:132939882:T:C	4.83921e-20	-2.14575	-0.834101
132940087	chr9:132940087:T:G	3.03503e-20	-2.19659	-1.2498
132940533	chr9:132940533:T:C	1.23211e-18	0.257291	-6.63902e-10
132940650	chr9:132940650:T:C	2.47296e-19	-7.15548e-10	-1.3486
132941232	chr9:132941232:G:A	2.47454e-19	-7.15548e-10	-1.34797
132941234	chr9:132941234:A:G	4.12973e-19	-7.15548e-10	-0.835809
132941472	chr9:132941472:T:C	1.05954e-19	-2.19619	-6.63902e-10
132941498	chr9:132941498:A:G	2.81932e-20	-2.19668	-1.32343
132941822	chr9:132941822:TTAAA:T	2.39449e-19	-1.38085	-6.63902e-10
132942390	chr9:132942390:T:G	1.3011e-19	-1.99081	-6.63902e-10
132942406	chr9:132942406:G:A	6.47296e-19	-7.15548e-10	-0.386388
132943310	chr9:132943310:ATACT:A	1.31159e-19	-1.98278	-6.63902e-10
132943317	chr9:132943317:T:TAA	1.32349e-19	-1.97375	-6.63902e-10
132943319	chr9:132943319:AGCCT:A	1.32261e-19	-1.97442	-6.63902e-10
132944033	chr9:132944033:G:T	3.05937e-20	-2.19914	-1.23926
132944097	chr9:132944097:T:C	5.57955e-19	-7.15548e-10	-0.534913
132944194	chr9:132944194:G:A	2.74182e-20	-2.1926	-1.35538
132944996	chr9:132944996:C:T	2.44274e-19	-7.15548e-10	-1.3609
132945221	chr9:132945221:C:T	2.74396e-20	-2.19895	-1.34825
132945399	chr9:132945399:G:T	3.39913e-20	-2.19315	-1.13993
132945400	chr9:132945400:C:T	3.38247e-20	-2.19406	-1.14394
132945946	chr9:132945946:T:C	2.11561e-18	-7.15548e-10	0.797908
132945985	chr9:132945985:A:G	2.781e-20	-2.19926	-1.33454
132946586	chr9:132946586:CTACTT:C	6.68172e-19	-7.15548e-10	-0.354646
132946630	chr9:132946630:A:C	2.83981e-20	-2.19791	-1.31496
132946903	chr9:132946903:G:A	2.83551e-20	-2.19859	-1.31579
132947375	chr9:132947375:G:A	2.7888e-20	-2.19344	-1.33756
132947466	chr9:132947466:T:C	3.05384e-20	-2.15723	-1.28298
132947488	chr9:132947488:A:G	2.82566e-20	-2.19833	-1.31953
132947558	chr9:132947558:T:C	2.80328e-20	-2.19866	-1.32715
132947563	chr9:132947563:A:C	2.8236e-20	-2.19908	-1.31951
132947607	chr9:132947607:G:A	2.84225e-20	-2.1985	-1.31351
132947684	chr9:132947684:C:T	2.82736e-20	-2.19878	-1.31848
132948046	chr9:132948046:G:A	2.46181e-19	-7.15548e-10	-1.35312
132948351	chr9:132948351:A:G	2.82969e-20	-2.1992	-1.31724
132948366	chr9:132948366:G:A	2.79858e-19	-7.15548e-10	-1.22491
132949528	chr9:132949528:T:C	2.44239e-19	-7.15548e-10	-1.36104
132950003	chr9:132950003:T:C	1.65756e-18	-7.15548e-10	0.553908
132950380	chr9:132950380:C:T	1.19513e-19	-2.07577	-6.63902e-10
132951038	chr9:132951038:C:T	1.12021e-19	-2.1405	-6.63902e-10
132951339	chr9:132951339:G:A	1.14047e-19	-2.12258	-6.63902e-10
132951563	chr9:132951563:C:T	3.79485e-20	-2.18475	-1.03821
132951888	chr9:132951888:C:T	2.92379e-20	-2.18826	-1.29547
132951928	chr9:132951928:G:A	3.17537e-20	-2.19907	-1.20211
132952236	chr9:132952236:T:C	4.55929e-19	-7.15548e-10	-0.736856
132952767	chr9:132952767:T:C	3.97568e-20	-2.08579	-1.09062
132952977	chr9:132952977:A:T	3.66877e-19	-7.15548e-10	-0.954166
132953429	chr9:132953429:A:G	6.22639e-20	-2.12741	-0.600404
132953452	chr9:132953452:G:A	5.26822e-19	-7.15548e-10	-0.592329
132953970	chr9:132953970:A:G	4.28544e-19	-7.15548e-10	-0.798798
132954579	chr9:132954579:AAAAAAAAAAAG:A	2.54371e-19	-7.15548e-10	-1.3204
132955018	chr9:132955018:A:G	1.16579e-18	-7.15548e-10	0.20196
132955120	chr9:132955120:G:A	2.13527e-18	0.807156	-6.63902e-10
132956272	chr9:132956272:A:G	1.13038e-19	-2.13147	-6.63902e-10
132956364	chr9:132956364:G:A	2.12615e-19	-1.49971	-6.63902e-10
132956506	chr9:132956506:C:T	4.82905e-20	-2.17067	-0.811286
132956746	chr9:132956746:A:C	2.97563e-19	-7.15548e-10	-1.16357
132957007	chr9:132957007:A:G	3.50424e-19	-7.15548e-10	-1.00005
132957225	chr9:132957225:C:T	3.62614e-19	-7.15548e-10	-0.965854
132957723	chr9:132957723:T:C	1.30659e-18	-7.15548e-10	0.315987
132957724	chr9:132957724:A:C	3.46699e-18	-7.15548e-10	1.29185
132957918	chr9:132957918:G:A	2.4605e-19	-7.15548e-10	-1.35366
132958177	chr9:132958177:A:T	2.89053e-19	-7.15548e-10	-1.19258
132958962	chr9:132958962:G:A	1.22322e-19	-2.05253	-6.63902e-10
132959592	chr9:132959592:A:G	4.83229e-19	-7.15548e-10	-0.678702
132959947	chr9:132959947:C:T	4.31783e-20	-2.05824	-1.03561
132959965	chr9:132959965:C:T	6.33869e-19	-7.15548e-10	-0.407349
132960054	chr9:132960054:G:A	1.1062e-19	-2.1531	-6.63902e-10
132960756	chr9:132960756:T:C	1.21653e-18	-7.15548e-10	0.244567
132960968	chr9:132960968:C:T	5.04285e-19	-7.15548e-10	-0.636051
132961256	chr9:132961256:A:G	7.79277e-20	-2.10879	-0.394623
132961829	chr9:132961829:G:A	3.4618e-19	-7.15548e-10	-1.01223
132961887	chr9:132961887:G:A	3.52135e-20	-2.18359	-1.11417
132961964	chr9:132961964:G:A	4.80354e-20	-2.17066	-0.816598
132962107	chr9:132962107:CAT:C	8.62934e-19	-7.15548e-10	-0.0988539
132962287	chr9:132962287:G:A	4.43708e-20	-2.18803	-0.878575
132962405	chr9:132962405:C:T	4.40744e-20	-2.15722	-0.916093
132962894	chr9:132962894:A:G	2.47336e-19	-7.15548e-10	-1.34844
132962985	chr9:132962985:G:A	1.00987e-18	-7.15548e-10	0.058389
132963204	chr9:132963204:A:G	4.23036e-20	-2.19393	-0.920393
132963335	chr9:132963335:T:C	9.50963e-18	-7.15548e-10	2.30087
132963614	chr9:132963614:A:G	4.80504e-20	-2.14558	-0.841357
132964412	chr9:132964412:A:C	7.57329e-19	-7.15548e-10	-0.229394
132964430	chr9:132964430:C:G	3.89649e-19	-7.15548e-10	-0.893947
132964473	chr9:132964473:T:A	4.16639e-20	-2.19506	-0.934498
132964475	chr9:132964475:T:G	4.03497e-20	-2.19556	-0.96605
132964647	chr9:132964647:C:T	3.00143e-19	-7.15548e-10	-1.15493
132964939	chr9:132964939:C:T	2.61172e-19	-7.15548e-10	-1.29401
132965148	chr9:132965148:G:A	5.90982e-20	-2.19929	-0.5807
132965488	chr9:132965488:C:T	6.63143e-19	-7.15548e-10	-0.362201
132966033	chr9:132966033:C:T	3.39941e-20	-2.04724	-1.28577
132966050	chr9:132966050:G:A	3.1169e-20	-2.19696	-1.22281
132966230	chr9:132966230:G:A	5.19803e-20	-2.19694	-0.711383
132966358	chr9:132966358:CAAAAAGAAAAAA:C	2.44276e-19	-7.15548e-10	-1.36089
132966548	chr9:132966548:G:A	3.68858e-19	-7.15548e-10	-0.948781
132966998	chr9:132966998:A:G	2.70261e-19	-7.15548e-10	-1.2598
132967028	chr9:132967028:C:G	4.17641e-19	0.461206	-1.28577
132967345	chr9:132967345:T:C	2.18758e-19	-1.47123	-6.63902e-10
132967423	chr9:132967423:A:C	2.44214e-19	-7.15548e-10	-1.36115
132967444	chr9:132967444:G:A	2.44948e-19	-7.15548e-10	-1.35814
132967454	chr9:132967454:T:G	2.58681e-19	-7.15548e-10	-1.30359
132967463	chr9:132967463:A:G	2.45423e-19	-7.15548e-10	-1.35621
132967534	chr9:132967534:G:C	4.05103e-19	-7.15548e-10	-0.85505
132967565	chr9:132967565:G:A	3.08801e-20	-2.19922	-1.22986
132968113	chr9:132968113:T:G	2.99036e-19	-7.15548e-10	-1.15863
132968117	chr9:132968117:T:G	2.72965e-19	-7.15548e-10	-1.24985
132968121	chr9:132968121:T:G	2.80653e-19	-7.15548e-10	-1.22207
132968138	chr9:132968138:A:G	3.05839e-20	-2.18615	-1.25257
132968311	chr9:132968311:G:A	1.11302e-19	-2.14695	-6.63902e-10
132968486	chr9:132968486:TA:T	3.03552e-19	-7.15548e-10	-1.14364
132968951	chr9:132968951:T:C	2.92552e-19	-7.15548e-10	-1.18055
132968974	chr9:132968974:A:G	2.80084e-19	-7.15548e-10	-1.2241
132969253	chr9:132969253:G:A	4.19813e-20	-1.97806	-1.14391
132969380	chr9:132969380:C:T	1.91136e-18	-7.15548e-10	0.696377
132969499	chr9:132969499:G:A	2.97178e-20	-2.19663	-1.27082
132969729	chr9:132969729:C:T	2.85546e-19	-7.15548e-10	-1.20479
132969836	chr9:132969836:T:C	5.28146e-20	-1.72258	-1.16982
132969919	chr9:132969919:A:G	3.07306e-19	-7.15548e-10	-1.13135
132969937	chr9:132969937:C:T	1.08796e-19	-2.16971	-6.63902e-10
132970228	chr9:132970228:C:T	3.1507e-20	-2.04781	-1.36117
132970698	chr9:132970698:A:C	3.19802e-19	-7.15548e-10	-1.09149
132970772	chr9:132970772:C:T	6.71433e-19	-7.15548e-10	-0.349777
132971175	chr9:132971175:G:C	6.02023e-20	-2.04464	-0.716842
132971338	chr9:132971338:C:T	6.71433e-19	-7.15548e-10	-0.349777
132971549	chr9:132971549:A:T	2.53328e-19	-7.15548e-10	-1.32451
132971771	chr9:132971771:C:T	1.48059e-19	-1.45951	-0.402074
132971798	chr9:132971798:C:A	4.34761e-20	-2.0658	-1.02118
132972010	chr9:132972010:C:T	1.06168e-19	-2.19417	-6.63902e-10
132972017	chr9:132972017:G:A	7.74155e-19	-7.15548e-10	-0.207419
132972272	chr9:132972272:A:G	3.91434e-20	-1.86922	-1.32274
132972379	chr9:132972379:A:ATG	2.64086e-19	-7.15548e-10	-1.28292
132972400	chr9:132972400:C:T	2.63874e-19	-7.15548e-10	-1.28372
132972401	chr9:132972401:A:G	2.64141e-19	-7.15548e-10	-1.28271
132972409	chr9:132972409:T:G	2.64572e-19	-7.15548e-10	-1.28108
132972434	chr9:132972434:A:G	1.08586e-19	-2.17165	-6.63902e-10
132972602	chr9:132972602:G:A	1.16597e-18	1.00287	-0.800758
132972635	chr9:132972635:C:T	5.17371e-19	-7.15548e-10	-0.610432
132972844	chr9:132972844:G:A	1.18565e-19	-1.9093	-0.174431
132972911	chr9:132972911:G:A	3.26055e-19	-7.15548e-10	-1.07213
132973001	chr9:132973001:C:T	6.55274e-19	-7.15548e-10	-0.374139
132973040	chr9:132973040:G:A	1.05979e-19	-2.19595	-6.63902e-10
132973245	chr9:132973245:G:A	8.85126e-19	0.72099	-0.794452
132973251	chr9:132973251:A:T	3.91341e-18	-7.15548e-10	1.41297
132973499	chr9:132973499:C:T	2.95641e-20	-2.17805	-1.29458
132973574	chr9:132973574:T:C	2.87641e-20	-2.17827	-1.3218
132973583	chr9:132973583:G:T	6.96738e-20	-1.3452	-1.27016
132973688	chr9:132973688:A:C	2.87723e-20	-2.182	-1.31778
132973861	chr9:132973861:A:G	6.14048e-20	-1.58311	-1.15859
132974013	chr9:132974013:C:T	1.28483e-19	-2.00339	-6.63902e-10
132974054	chr9:132974054:G:A	3.87661e-20	-1.87263	-1.32901
132974067	chr9:132974067:A:G	5.31429e-19	0.765255	-1.34888
132974336	chr9:132974336:A:G	3.52319e-19	-7.15548e-10	-0.994654
132974792	chr9:132974792:A:G	4.34884e-19	-7.15548e-10	-0.784113
132974801	chr9:132974801:GA:G	4.63915e-20	-2.19928	-0.822798
132974887	chr9:132974887:G:A	3.52348e-19	-7.15548e-10	-0.994573
132975011	chr9:132975011:T:C	1.0669e-19	-2.18927	-6.63902e-10
132975187	chr9:132975187:G:A	2.54025e-19	-1.61923	0.297474
132975214	chr9:132975214:A:G	2.90439e-19	-7.15548e-10	-1.1878
132975355	chr9:132975355:C:G	3.09663e-19	-7.15548e-10	-1.12371
132975668	chr9:132975668:T:C	2.4818e-19	-7.15548e-10	-1.34504
132975685	chr9:132975685:C:A	1.35044e-19	-1.95359	-6.63902e-10
132975727	chr9:132975727:A:C	6.38062e-19	0.945304	-1.34606
132975769	chr9:132975769:T:C	3.49397e-19	0.357944	-1.36093
132975774	chr9:132975774:A:G	6.2504e-20	-2.14516	-0.578802
132975988	chr9:132975988:T:A	2.80498e-20	-2.17522	-1.34999
132975997	chr9:132975997:A:G	6.64302e-20	-1.86408	-0.798964
132976094	chr9:132976094:T:C	3.70268e-19	-7.15548e-10	-0.944965
132976102	chr9:132976102:C:T	1.23905e-19	-2.03968	-6.63902e-10
132976103	chr9:132976103:A:T	1.23938e-19	-2.03941	-6.63902e-10
132976129	chr9:132976129:T:A	3.13661e-19	0.247979	-1.35886
132976524	chr9:132976524:A:G	2.64676e-19	-7.15548e-10	-1.28069
132976712	chr9:132976712:A:G	3.73612e-19	-7.15548e-10	-0.935974
132976740	chr9:132976740:T:A	1.10443e-18	-7.15548e-10	0.147891
132976799	chr9:132976799:C:T	1.32839e-19	-1.97005	-6.63902e-10
132977033	chr9:132977033:C:T	3.36697e-20	-2.09485	-1.24774
132977070	chr9:132977070:G:A	4.07325e-20	-2.0382	-1.11396
132977540	chr9:132977540:C:T	4.17986e-18	1.47884	-6.63902e-10
132977566	chr9:132977566:A:G	3.35774e-20	-2.14272	-1.20262
132977698	chr9:132977698:T:C	4.13405e-19	-0.834764	-6.63902e-10
132977715	chr9:132977715:T:C	5.15819e-20	-1.77841	-1.13761
132977758	chr9:132977758:T:C	4.45866e-20	-2.18474	-0.87702
132977786	chr9:132977786:C:T	1.62467e-18	-7.15548e-10	0.533869
132977804	chr9:132977804:C:T	3.30622e-19	-7.15548e-10	-1.05822
132977948	chr9:132977948:A:G	1.05847e-19	-2.0195	-0.177694
132977992	chr9:132977992:G:A	6.5106e-20	-1.38349	-1.29968
132978410	chr9:132978410:C:T	3.79828e-20	-2.17309	-1.04897
132978485	chr9:132978485:G:A	6.21629e-19	-7.15548e-10	-0.426848
132978589	chr9:132978589:T:C	2.47299e-19	-7.15548e-10	-1.34859
132979004	chr9:132979004:G:A	2.50275e-19	-7.15548e-10	-1.33663
132979262	chr9:132979262:T:A	2.51382e-19	-7.15548e-10	-1.33222
132979997	chr9:132979997:T:C	2.70462e-19	-7.15548e-10	-1.25906
132980123	chr9:132980123:T:C	2.94327e-19	-7.15548e-10	-1.1745
132980213	chr9:132980213:G:A	2.7738e-19	-7.15548e-10	-1.23381
132980381	chr9:132980381:C:T	7.10026e-20	-1.81646	-0.780018
132980385	chr9:132980385:C:G	4.15036e-19	-7.15548e-10	-0.830827
132980477	chr9:132980477:A:C	1.10423e-19	-2.15487	-6.63902e-10
132980990	chr9:132980990:G:A	6.18863e-19	-7.15548e-10	-0.431308
132981096	chr9:132981096:A:G	3.50952e-20	-1.94128	-1.35985
132981451	chr9:132981451:A:T	1.13207e-19	-2.12997	-6.63902e-10
132981516	chr9:132981516:T:C	6.65849e-20	-1.3903	-1.27042
132981979	chr9:132981979:C:G	2.67472e-19	-7.15548e-10	-1.27018
132982259	chr9:132982259:C:T	1.0631e-19	-2.19283	-6.63902e-10
132982533	chr9:132982533:G:A	2.76955e-20	-2.18183	-1.35609
132983467	chr9:132983467:T:A	6.33354e-19	-7.15548e-10	-0.408162
132983697	chr9:132983697:C:T	3.97741e-19	-7.15548e-10	-0.873392
132983728	chr9:132983728:T:G	3.81265e-20	-2.01725	-1.20103
132984012	chr9:132984012:A:G	3.52454e-19	-7.15548e-10	-0.994272
132984370	chr9:132984370:C:T	1.06694e-19	-2.18922	-6.63902e-10
132984676	chr9:132984676:C:T	8.65003e-20	-2.14057	-0.258476
132984785	chr9:132984785:C:G	1.21385e-18	-7.15548e-10	0.242364
132984970	chr9:132984970:A:C	3.65944e-19	-7.15548e-10	-0.956711
132985028	chr9:132985028:C:T	6.03648e-20	-1.61911	-1.13968
132985216	chr9:132985216:A:T	3.00366e-19	-7.15548e-10	-1.15419
132985452	chr9:132985452:G:A	3.44242e-19	-0.785628	-0.232218
132985510	chr9:132985510:C:G	2.7836e-19	-7.15548e-10	-1.23028
132985561	chr9:132985561:G:A	2.51927e-19	-7.15548e-10	-1.33005
132985585	chr9:132985585:G:A	3.30171e-19	-1.05958	-6.63902e-10
132985612	chr9:132985612:G:A	9.21136e-19	-7.15548e-10	-0.0335845
132985646	chr9:132985646:C:T	3.77835e-20	-2.11744	-1.10988
132985854	chr9:132985854:G:A	3.09183e-20	-2.19497	-1.23288
132985970	chr9:132985970:A:G	4.459e-19	-7.15548e-10	-0.759097
132986124	chr9:132986124:A:C	3.53196e-19	-7.15548e-10	-0.992168
132986611	chr9:132986611:T:G	2.3602e-19	-2.11082	0.715546
132986778	chr9:132986778:G:A	2.75555e-19	-7.15548e-10	-1.2404
132986852	chr9:132986852:G:A	3.15294e-19	-7.15548e-10	-1.10569
132986948	chr9:132986948:C:T	1.76227e-19	-1.68742	-6.63902e-10
132987108	chr9:132987108:C:T	4.52435e-20	-1.87239	-1.17474
132987600	chr9:132987600:T:C	3.53032e-20	-2.00541	-1.28981
132987670	chr9:132987670:T:C	3.36573e-19	-1.04038	-6.63902e-10
132987908	chr9:132987908:G:A	3.19107e-20	-2.04559	-1.35066
132988068	chr9:132988068:A:G	2.50558e-19	-7.15548e-10	-1.3355
132988098	chr9:132988098:A:G	2.18613e-19	-2.12603	0.654145
132988115	chr9:132988115:G:A	4.02297e-20	-2.10258	-1.06201
132988200	chr9:132988200:G:T	3.35282e-19	-7.15548e-10	-1.04422
132988664	chr9:132988664:A:G	5.74267e-19	-7.15548e-10	-0.506098
132988780	chr9:132988780:A:G	1.15938e-19	-2.10614	-6.63902e-10
132988790	chr9:132988790:C:T	1.33837e-19	-2.19792	0.235353
132988892	chr9:132988892:G:A	6.96361e-20	-1.61327	-1.00264
132988924	chr9:132988924:C:A	2.49602e-19	-7.15548e-10	-1.33933
132989383	chr9:132989383:T:C	5.74267e-19	-7.15548e-10	-0.506098
132989472	chr9:132989472:A:G	2.72668e-19	-7.15548e-10	-1.25094
132990058	chr9:132990058:A:G	5.12644e-19	-7.15548e-10	-0.619611
132990062	chr9:132990062:A:C	2.45384e-19	-7.15548e-10	-1.35637
132990109	chr9:132990109:T:C	6.5793e-20	-2.19766	-0.475023
132990250	chr9:132990250:CTCAT:C	3.96649e-20	-2.17061	-1.00811
132990624	chr9:132990624:T:C	5.75387e-19	-7.15548e-10	-0.504149
132990641	chr9:132990641:T:A	1.72216e-19	-1.71044	-6.63902e-10
132990767	chr9:132990767:C:T	3.06236e-20	-2.19851	-1.23891
132991261	chr9:132991261:C:G	1.74955e-19	-2.19635	0.50169
132991306	chr9:132991306:A:G	2.93784e-20	-2.14421	-1.33472
132991311	chr9:132991311:C:T	2.46113e-19	-7.15548e-10	-1.3534
132991481	chr9:132991481:G:A	2.48368e-19	-7.15548e-10	-1.34428
132991705	chr9:132991705:A:T	1.05633e-19	-2.19922	-6.63902e-10
132991883	chr9:132991883:G:A	3.8063e-19	-7.15548e-10	-0.917364
132991907	chr9:132991907:C:T	2.52197e-19	-7.15548e-10	-1.32898
132992300	chr9:132992300:C:T	5.54708e-20	-1.48469	-1.35865
132992451	chr9:132992451:C:T	2.70655e-19	-7.15548e-10	-1.25835
132992602	chr9:132992602:A:C	1.36319e-19	-0.611875	-1.33232
132992993	chr9:132992993:A:G	1.11957e-19	-2.14108	-6.63902e-10
132993162	chr9:132993162:C:T	4.89371e-20	-1.85445	-1.1142
132993165	chr9:132993165:G:A	5.58242e-19	-7.15548e-10	-0.5344
132993201	chr9:132993201:G:C	3.91308e-19	-7.15548e-10	-0.889698
132993384	chr9:132993384:G:A	4.2075e-20	-1.90115	-1.21858
132993522	chr9:132993522:T:C	3.21974e-19	-7.15548e-10	-1.08472
132993603	chr9:132993603:G:A	2.44235e-19	-7.15548e-10	-1.36106
132993824	chr9:132993824:T:C	3.17698e-20	-2.19096	-1.20972
132993868	chr9:132993868:T:C	1.17551e-19	-2.09232	-6.63902e-10
132994012	chr9:132994012:A:G	4.31769e-19	-7.15548e-10	-0.791302
132994420	chr9:132994420:G:A	2.44253e-19	-7.15548e-10	-1.36099
132994671	chr9:132994671:C:T	7.98021e-19	-7.15548e-10	-0.177057
132994784	chr9:132994784:G:C	7.84986e-20	-1.96266	-0.533454
132994860	chr9:132994860:G:A	5.96723e-19	-7.15548e-10	-0.467739
132994930	chr9:132994930:AG:A	5.9693e-20	-1.41883	-1.35115
132995241	chr9:132995241:G:A	2.44235e-19	-7.15548e-10	-1.36106
132995495	chr9:132995495:C:T	4.21663e-19	-7.15548e-10	-0.814985
132995625	chr9:132995625:C:T	8.05231e-20	-1.66892	-0.80173
132995735	chr9:132995735:C:G	2.53152e-19	-7.15548e-10	-1.3252
132995768	chr9:132995768:T:C	6.02436e-20	-1.4424	-1.31839
132995805	chr9:132995805:C:T	6.20389e-19	-7.15548e-10	-0.428845
132995810	chr9:132995810:T:C	3.3439e-19	-7.15548e-10	-1.04688
132996132	chr9:132996132:C:T	5.04431e-20	-1.59334	-1.34501
132996286	chr9:132996286:C:T	2.0058e-18	2.0123	-1.26769
132996465	chr9:132996465:C:G	4.23964e-20	-1.85922	-1.25291
132996697	chr9:132996697:T:C	3.55586e-20	-1.99496	-1.29305
132996811	chr9:132996811:C:T	2.44417e-19	-7.15548e-10	-1.36032
132996812	chr9:132996812:G:A	2.51231e-19	-7.15548e-10	-1.33282
132996819	chr9:132996819:G:A	2.55956e-19	-7.15548e-10	-1.31418
132996977	chr9:132996977:A:G	3.3573e-19	-7.15548e-10	-1.04288
132997024	chr9:132997024:T:A	2.55879e-19	-7.15548e-10	-1.31449
132997059	chr9:132997059:C:T	1.06708e-19	-2.1891	-6.63902e-10
132997350	chr9:132997350:C:T	3.69796e-20	-1.91927	-1.32955
132997435	chr9:132997435:G:A	1.07509e-19	-2.18162	-6.63902e-10
132997916	chr9:132997916:A:G	3.45163e-20	-1.96119	-1.35658
132998090	chr9:132998090:C:A	4.92566e-20	-1.60969	-1.35246
132998126	chr9:132998126:A:C	3.26301e-20	-2.025	-1.34895
132998153	chr9:132998153:A:G	3.30915e-20	-2.03146	-1.32846
132998173	chr9:132998173:A:T	3.87415e-20	-2.01161	-1.19067
132998249	chr9:132998249:T:C	3.01604e-20	-2.12122	-1.33145
132998417	chr9:132998417:C:T	3.44125e-19	-7.15548e-10	-1.01819
132998893	chr9:132998893:G:C	3.07826e-20	-2.19441	-1.23783
132998905	chr9:132998905:C:G	3.40587e-19	-7.15548e-10	-1.02852
132999069	chr9:132999069:T:C	2.572e-19	-7.15548e-10	-1.30934
132999092	chr9:132999092:T:C	1.7897e-19	-1.67197	-6.63902e-10
132999254	chr9:132999254:G:A	2.48031e-19	-7.15548e-10	-1.34564
132999313	chr9:132999313:G:C	3.59817e-19	-7.15548e-10	-0.973596
132999881	chr9:132999881:A:T	2.37429e-19	-2.1938	0.804477
132999884	chr9:132999884:C:T	1.90435e-19	-1.60988	-6.63902e-10
133000231	chr9:133000231:T:C	4.09215e-20	-2.19475	-0.952786
133000264	chr9:133000264:T:C	3.76547e-20	-2.19754	-1.03319
133000286	chr9:133000286:G:A	3.14201e-20	-2.19835	-1.21339
133000321	chr9:133000321:T:C	3.79653e-20	-2.19711	-1.02541
133000415	chr9:133000415:G:A	2.44738e-19	-7.15548e-10	-1.359
133000647	chr9:133000647:G:A	7.6183e-20	-2.16705	-0.358999
133000764	chr9:133000764:A:T	3.85886e-20	-2.19818	-1.00805
133000871	chr9:133000871:A:G	3.25202e-20	-2.02045	-1.35688
133001403	chr9:133001403:CTGGCA:C	2.44906e-19	-7.15548e-10	-1.35832
133001439	chr9:133001439:C:T	4.39931e-20	-2.19926	-0.8759
133001891	chr9:133001891:T:A	1.46076e-19	-2.19929	0.324227
133001900	chr9:133001900:G:A	3.06554e-20	-2.07688	-1.35951
133002020	chr9:133002020:C:T	2.55853e-19	-7.15548e-10	-1.31459
133002247	chr9:133002247:G:A	3.66182e-20	-2.19896	-1.05969
133002560	chr9:133002560:C:T	4.32801e-20	-2.00117	-1.09033
133002624	chr9:133002624:T:C	5.55515e-20	-2.12862	-0.713258
133002923	chr9:133002923:C:T	2.45748e-19	-7.15548e-10	-1.35488
133003489	chr9:133003489:G:T	1.16188e-19	-2.10398	-6.63902e-10
133003580	chr9:133003580:A:G	2.76793e-19	-7.15548e-10	-1.23592
133003865	chr9:133003865:C:T	2.83189e-19	-7.15548e-10	-1.21308
133003890	chr9:133003890:G:C	4.30623e-20	-1.95966	-1.13689
133004069	chr9:133004069:C:T	3.62046e-20	-2.1939	-1.0761
133004885	chr9:133004885:G:A	2.71733e-20	-2.19868	-1.35828
133005082	chr9:133005082:C:A	3.2537e-20	-2.0545	-1.32231
133005211	chr9:133005211:T:G	3.50779e-20	-2.13051	-1.17112
133005508	chr9:133005508:C:T	2.44211e-19	-7.15548e-10	-1.36116
133005637	chr9:133005637:C:T	2.58043e-19	-7.15548e-10	-1.30607
133006022	chr9:133006022:C:T	1.3034e-19	-0.648591	-1.34046
133006837	chr9:133006837:G:A	3.72507e-20	-1.88383	-1.35769
133006841	chr9:133006841:G:C	3.51224e-20	-2.0008	-1.29955
133007380	chr9:133007380:G:T	2.64931e-19	-7.15548e-10	-1.27972
133007391	chr9:133007391:A:T	3.67937e-20	-2.08695	-1.16692
133007528	chr9:133007528:G:T	2.95321e-19	-7.15548e-10	-1.17113
133007553	chr9:133007553:A:T	3.67522e-20	-1.9044	-1.35059
133007829	chr9:133007829:G:A	3.51822e-20	-2.11121	-1.18744
133007853	chr9:133007853:G:A	3.14225e-19	-7.15548e-10	-1.10908
133007950	chr9:133007950:A:C	3.68988e-20	-2.05117	-1.19984
133008043	chr9:133008043:T:C	7.87161e-20	-1.45291	-1.04043
133008163	chr9:133008163:C:A	3.60191e-20	-2.18267	-1.09248
133008176	chr9:133008176:G:A	4.9333e-20	-2.19808	-0.762522
133008194	chr9:133008194:G:A	5.39569e-20	-2.19704	-0.673963
133008217	chr9:133008217:A:G	3.90559e-20	-1.85808	-1.33612
133008261	chr9:133008261:G:A	2.92822e-19	-7.15548e-10	-1.17963
133008303	chr9:133008303:G:T	2.73311e-19	-7.15548e-10	-1.24858
133008309	chr9:133008309:G:A	2.6356e-19	-7.15548e-10	-1.28491
133008456	chr9:133008456:C:A	3.40255e-19	-7.15548e-10	-1.0295
133008945	chr9:133008945:C:T	2.77835e-19	-7.15548e-10	-1.23216
133009186	chr9:133009186:T:C	2.86054e-20	-2.14471	-1.36088
133009218	chr9:133009218:T:C	3.28629e-20	-2.19637	-1.17048
133009419	chr9:133009419:T:G	3.4266e-20	-1.97303	-1.35201
133009556	chr9:133009556:G:C	4.08366e-19	-7.15548e-10	-0.847027
133009607	chr9:133009607:G:A	1.84546e-18	-7.15548e-10	0.661291
133009663	chr9:133009663:G:A	3.46403e-19	-7.15548e-10	-1.01159
133009668	chr9:133009668:A:G	5.57001e-20	-2.1566	-0.682613
133009784	chr9:133009784:AAG:A	2.88513e-19	-7.15548e-10	-1.19445
133009898	chr9:133009898:C:T	1.4645e-18	-7.15548e-10	0.430075
133010530	chr9:133010530:G:A	3.09612e-19	-7.15548e-10	-1.12387
133010535	chr9:133010535:C:T	3.18305e-19	-7.15548e-10	-1.09618
133010621	chr9:133010621:A:G	2.93193e-19	-7.15548e-10	-1.17836
133010989	chr9:133010989:A:C	1.21988e-19	-2.05527	-6.63902e-10
133011084	chr9:133011084:G:T	3.42112e-19	-7.15548e-10	-1.02405
133011808	chr9:133011808:C:T	2.4569e-19	-7.15548e-10	-1.35512
133012149	chr9:133012149:C:T	5.17911e-20	-2.19923	-0.712745
133012198	chr9:133012198:G:A	4.10288e-20	-2.19377	-0.951146
133012468	chr9:133012468:C:T	5.05205e-20	-2.09916	-0.837655
133012521	chr9:133012521:TGGTGAAAC:T	5.47471e-20	-2.12756	-0.728913
133012664	chr9:133012664:G:A	5.07613e-20	-2.11489	-0.817165
133012680	chr9:133012680:A:T	2.89077e-19	-7.15548e-10	-1.1925
133012703	chr9:133012703:T:A	5.47914e-20	-2.02183	-0.833828
133012710	chr9:133012710:A:G	3.40809e-19	-7.15548e-10	-1.02787
133012763	chr9:133012763:G:A	5.37907e-20	-2.01663	-0.857462
133012799	chr9:133012799:GAGAA:G	5.49202e-20	-2.01863	-0.834678
133012860	chr9:133012860:G:GA	2.44219e-19	-7.15548e-10	-1.36113
133012895	chr9:133012895:C:T	9.87899e-20	-1.13739	-1.12881
133012909	chr9:133012909:C:T	2.4424e-19	-7.15548e-10	-1.36104
133012910	chr9:133012910:G:A	1.35463e-18	-7.15548e-10	0.35209
133013020	chr9:133013020:G:A	4.80247e-20	-2.12271	-0.864769
133013129	chr9:133013129:G:A	5.05631e-20	-2.11661	-0.819355
133013238	chr9:133013238:T:C	3.39324e-19	-7.15548e-10	-1.03224
133013246	chr9:133013246:G:A	2.96275e-19	-7.15548e-10	-1.1679
133013364	chr9:133013364:C:T	5.57363e-20	-1.98962	-0.848941
133013509	chr9:133013509:C:A	5.73952e-20	-2.00333	-0.805903
133013617	chr9:133013617:A:T	2.44976e-19	-7.15548e-10	-1.35803
133013624	chr9:133013624:T:C	3.42431e-20	-2.17422	-1.15148
133013643	chr9:133013643:C:T	5.53705e-20	-2.19863	-0.646512
133013645	chr9:133013645:T:C	1.46067e-18	-7.15548e-10	0.427457
133013676	chr9:133013676:A:G	5.94464e-20	-2.00961	-0.764506
133013705	chr9:133013705:GGAGGCT:G	3.33027e-20	-1.99357	-1.35999
133013728	chr9:133013728:G:A	2.89625e-19	-7.15548e-10	-1.19061
133013756	chr9:133013756:G:A	5.39407e-20	-2.01283	-0.858482
133013851	chr9:133013851:T:C	2.85015e-19	-7.15548e-10	-1.20665
133014026	chr9:133014026:A:G	3.25558e-20	-2.18327	-1.19297
133014049	chr9:133014049:ACAGTT:A	1.32607e-19	-1.9718	-6.63902e-10
133014189	chr9:133014189:C:T	2.95188e-19	-7.15548e-10	-1.17158
133014192	chr9:133014192:G:A	5.30437e-20	-2.19885	-0.689224
133014577	chr9:133014577:C:T	5.4131e-20	-2.01791	-0.849874
133014584	chr9:133014584:A:T	3.37735e-19	-7.15548e-10	-1.03693
133014692	chr9:133014692:A:G	1.14972e-19	-1.13724	-0.977261
133014975	chr9:133014975:G:A	1.33043e-19	-1.09254	-0.875976
133015042	chr9:133015042:T:C	4.77319e-20	-2.12783	-0.865759
133015156	chr9:133015156:A:G	5.47682e-20	-2.00318	-0.852903
133015248	chr9:133015248:T:C	1.05704e-19	-2.19855	-6.63902e-10
133015333	chr9:133015333:C:G	2.85208e-19	-7.15548e-10	-1.20597
133015373	chr9:133015373:T:C	2.90293e-19	-7.15548e-10	-1.1883
133015604	chr9:133015604:G:A	5.46895e-20	-2.01838	-0.839143
133015840	chr9:133015840:T:G	4.3759e-20	-2.19508	-0.885413
133015880	chr9:133015880:A:G	2.53787e-19	-1.3227	-6.63902e-10
133016492	chr9:133016492:T:C	5.11781e-20	-2.058	-0.865878
133016602	chr9:133016602:C:A	3.77238e-20	-2.13371	-1.09519
133016634	chr9:133016634:G:A	2.4508e-19	-7.15548e-10	-1.35761
133016693	chr9:133016693:C:T	5.5056e-19	-7.15548e-10	-0.548255
133016955	chr9:133016955:A:C	1.20035e-19	-2.07141	-6.63902e-10
133017158	chr9:133017158:G:A	3.41986e-19	-7.15548e-10	-1.02442
133017413	chr9:133017413:G:A	1.30439e-19	-1.98828	-6.63902e-10
133017427	chr9:133017427:T:C	3.7989e-20	-2.141	-1.0809
133017575	chr9:133017575:T:C	3.52264e-20	-1.97921	-1.31819
133017594	chr9:133017594:T:C	9.5788e-20	-1.95251	-0.344546
133017783	chr9:133017783:A:G	3.47914e-20	-1.95461	-1.35521
133017987	chr9:133017987:A:C	3.45659e-20	-1.96179	-1.35453
133018173	chr9:133018173:T:C	8.46925e-19	-7.15548e-10	-0.11758
133018256	chr9:133018256:C:T	3.34092e-20	-2.18843	-1.16193
133018603	chr9:133018603:C:T	7.41308e-20	-1.91369	-0.639674
133018711	chr9:133018711:G:A	3.37044e-20	-2.18587	-1.15569
133018743	chr9:133018743:C:T	4.06419e-20	-1.95336	-1.20103
133018785	chr9:133018785:T:C	3.07144e-19	-7.15548e-10	-1.13188
133019109	chr9:133019109:T:C	2.50862e-19	-7.15548e-10	-1.33429
133020362	chr9:133020362:G:A	1.10397e-19	-2.15511	-6.63902e-10
133020428	chr9:133020428:G:C	5.06999e-19	-7.15548e-10	-0.630683
133020550	chr9:133020550:C:T	2.58731e-19	-7.15548e-10	-1.3034
133021081	chr9:133021081:T:G	5.10536e-20	-1.58263	-1.34369
133021242	chr9:133021242:A:AT	7.1407e-20	-1.54053	-1.05027
133021273	chr9:133021273:C:G	3.0767e-18	-7.15548e-10	1.17242
133021372	chr9:133021372:A:T	9.48936e-20	-1.2105	-1.09593
133021442	chr9:133021442:A:G	4.17259e-19	-7.15548e-10	-0.825485
133021623	chr9:133021623:C:T	3.45916e-20	-2.18157	-1.13401
133021649	chr9:133021649:A:G	2.99821e-19	-7.15548e-10	-1.15601
133021683	chr9:133021683:C:T	2.44969e-19	-7.15548e-10	-1.35806
133022002	chr9:133022002:C:T	8.73439e-20	-1.8808	-0.508537
133022089	chr9:133022089:T:C	1.05985e-19	-2.19589	-6.63902e-10
133022210	chr9:133022210:C:T	1.11041e-19	-2.14929	-6.63902e-10
133022368	chr9:133022368:G:T	5.07863e-19	-7.15548e-10	-0.62898
133022378	chr9:133022378:G:A	3.0555e-19	-7.15548e-10	-1.13708
133022383	chr9:133022383:G:A	3.20158e-20	-2.04444	-1.34852
133022480	chr9:133022480:G:C	2.82503e-19	-7.15548e-10	-1.2155
133022675	chr9:133022675:C:A	3.38511e-20	-2.18372	-1.1535
133022704	chr9:133022704:G:A	9.76858e-20	-2.16237	-0.115067
133022720	chr9:133022720:T:C	2.49979e-19	-7.15548e-10	-1.33782
133023549	chr9:133023549:T:C	4.08389e-19	-7.15548e-10	-0.846971
133023713	chr9:133023713:G:C	2.46821e-19	-7.15548e-10	-1.35053
133023761	chr9:133023761:G:C	8.63113e-20	-2.18196	-0.21927
133023860	chr9:133023860:G:A	3.23383e-19	-1.08035	-6.63902e-10
133024168	chr9:133024168:G:A	3.10894e-19	-7.15548e-10	-1.11974
133024280	chr9:133024280:G:C	5.45786e-19	-0.556965	-6.63902e-10
133024501	chr9:133024501:G:A	4.0732e-20	-1.86938	-1.2828
133024548	chr9:133024548:G:C	6.62639e-20	-2.19746	-0.46809
133024665	chr9:133024665:A:G	3.43937e-19	-7.15548e-10	-1.01873
133025234	chr9:133025234:A:C	1.25841e-19	-2.02417	-6.63902e-10
133025260	chr9:133025260:A:T	2.51262e-19	-7.15548e-10	-1.3327
133025312	chr9:133025312:G:A	4.70675e-20	-1.8399	-1.1677
133025447	chr9:133025447:C:CCCTCTGTCACACCCA	4.14114e-19	-7.15548e-10	-0.83305
133025668	chr9:133025668:C:T	4.21658e-19	-7.15548e-10	-0.814997
133025870	chr9:133025870:T:A	2.87513e-20	-2.15828	-1.34223
133025972	chr9:133025972:T:C	4.29235e-19	-7.15548e-10	-0.797188
133025984	chr9:133025984:T:C	2.44442e-19	-7.15548e-10	-1.36021
133026378	chr9:133026378:T:C	1.64982e-19	-1.00957	-0.743783
133026897	chr9:133026897:G:T	6.98867e-20	-1.27231	-1.34001
133027014	chr9:133027014:A:G	4.68064e-19	-7.15548e-10	-0.710588
133027037	chr9:133027037:T:C	4.51224e-19	-7.15548e-10	-0.747228
133027038	chr9:133027038:G:A	4.42325e-19	-7.15548e-10	-0.767146
133027095	chr9:133027095:C:T	2.87859e-19	-7.15548e-10	-1.19672
133027302	chr9:133027302:C:T	3.88783e-20	-1.99299	-1.20577
133027320	chr9:133027320:T:C	8.57072e-19	-7.15548e-10	-0.10567
133027575	chr9:133027575:A:G	1.07581e-19	-0.820608	-1.36034
133027651	chr9:133027651:G:A	3.40352e-20	-2.14463	-1.18717
133027679	chr9:133027679:G:A	2.49857e-18	-7.15548e-10	0.964283
133027834	chr9:133027834:G:A	1.17949e-17	-7.15548e-10	2.51623
133027878	chr9:133027878:G:C	3.7807e-19	-0.924113	-6.63902e-10
133027904	chr9:133027904:T:C	1.3535e-19	-2.12326	0.171933
133028238	chr9:133028238:G:A	3.72683e-20	-2.19039	-1.05066
133028247	chr9:133028247:C:T	3.08158e-19	-7.15548e-10	-1.12858
133028267	chr9:133028267:A:G	2.82716e-19	-7.15548e-10	-1.21475
133028610	chr9:133028610:T:C	1.26864e-19	-1.89866	-0.117421
133028646	chr9:133028646:A:C	9.57394e-19	-7.15548e-10	0.00502309
133028676	chr9:133028676:C:T	3.04115e-19	-7.15548e-10	-1.14179
133028871	chr9:133028871:A:C	3.48711e-19	-1.00495	-6.63902e-10
133028879	chr9:133028879:A:G	8.34065e-20	-1.91944	-0.516026
133028953	chr9:133028953:T:C	8.02546e-20	-1.91581	-0.55818
133029363	chr9:133029363:A:G	3.61274e-20	-1.92679	-1.34535
133029364	chr9:133029364:C:A	2.66114e-19	-7.15548e-10	-1.27527
133029471	chr9:133029471:C:T	2.05793e-18	-7.15548e-10	0.770264
133029651	chr9:133029651:C:T	3.51532e-20	-1.95042	-1.34906
133029762	chr9:133029762:G:C	9.48378e-20	-2.05021	-0.256812
133029769	chr9:133029769:A:G	7.7172e-20	-1.93261	-0.580549
133029772	chr9:133029772:G:A	1.17916e-19	-2.08922	-6.63902e-10
133029868	chr9:133029868:T:C	9.074e-20	-1.86739	-0.483799
133030314	chr9:133030314:C:T	3.15282e-20	-2.04827	-1.36004
133030482	chr9:133030482:A:C	4.12682e-18	-7.15548e-10	1.46607
133030670	chr9:133030670:C:T	9.67291e-20	-2.02489	-0.262389
133030719	chr9:133030719:C:T	5.2659e-19	-0.592769	-6.63902e-10
133030990	chr9:133030990:G:A	2.48123e-19	-7.15548e-10	-1.34527
133031464	chr9:133031464:G:A	2.44994e-19	-7.15548e-10	-1.35796
133031641	chr9:133031641:C:T	2.52417e-19	-7.15548e-10	-1.32811
133032412	chr9:133032412:TAA:T	2.60248e-19	-7.15548e-10	-1.29756
133032770	chr9:133032770:A:T	2.68669e-19	-1.26571	-6.63902e-10
133032804	chr9:133032804:A:G	5.24928e-20	-1.69598	-1.20254
133032812	chr9:133032812:G:A	5.15444e-20	-1.96628	-0.950472
133032913	chr9:133032913:A:G	4.81459e-20	-1.8355	-1.14946
133032981	chr9:133032981:G:C	2.6766e-19	-7.15548e-10	-1.26948
133033239	chr9:133033239:G:A	4.36225e-19	-7.15548e-10	-0.781034
133033480	chr9:133033480:T:C	2.49957e-19	-7.15548e-10	-1.3379
133033715	chr9:133033715:G:C	7.99928e-19	-7.15548e-10	-0.17467
133033730	chr9:133033730:T:C	2.7506e-19	-7.15548e-10	-1.2422
133033741	chr9:133033741:T:C	2.68113e-19	-7.15548e-10	-1.26778
133034066	chr9:133034066:C:T	1.23218e-19	-2.04523	-6.63902e-10
133034180	chr9:133034180:G:A	2.87432e-19	-7.15548e-10	-1.1982
133034308	chr9:133034308:T:C	2.77143e-19	-7.15548e-10	-1.23466
133034682	chr9:133034682:T:G	2.4988e-19	-7.15548e-10	-1.33821
133034941	chr9:133034941:T:C	6.2811e-20	-1.67059	-1.04847
133035216	chr9:133035216:A:G	1.38152e-18	-7.15548e-10	0.371749
133035683	chr9:133035683:GT:G	1.8305e-18	-7.15548e-10	0.653153
133035701	chr9:133035701:G:A	2.77724e-19	-7.15548e-10	-1.23256
133036092	chr9:133036092:A:G	5.5306e-20	-1.8195	-1.02681
133036273	chr9:133036273:A:G	2.4925e-19	-7.15548e-10	-1.34074
133036350	chr9:133036350:A:G	3.38733e-19	-7.15548e-10	-1.03398
133036382	chr9:133036382:T:A	3.04983e-19	-7.15548e-10	-1.13894
133036444	chr9:133036444:A:G	2.58794e-19	-7.15548e-10	-1.30316
133036496	chr9:133036496:G:C	2.6382e-19	-7.15548e-10	-1.28392
133036716	chr9:133036716:A:G	4.7989e-20	-1.63528	-1.35294
133036745	chr9:133036745:C:T	2.07427e-18	-7.15548e-10	0.778173
133036777	chr9:133036777:T:C	5.69085e-20	-1.81263	-1.00512
133036843	chr9:133036843:T:C	5.20607e-20	-1.75878	-1.148
133037072	chr9:133037072:C:T	3.88322e-19	-7.15548e-10	-0.897357
133037159	chr9:133037159:C:T	1.23553e-18	-7.15548e-10	0.260064
133037189	chr9:133037189:A:G	1.01008e-19	-1.43352	-0.810468
133037712	chr9:133037712:T:C	2.83145e-19	-7.15548e-10	-1.21323
133038023	chr9:133038023:T:C	4.35806e-19	-7.15548e-10	-0.781995
133038096	chr9:133038096:C:T	3.92732e-20	-1.85268	-1.33596
133038186	chr9:133038186:G:C	4.47802e-19	-7.15548e-10	-0.75484
133038965	chr9:133038965:G:T	1.03213e-19	-1.79211	-0.430281
133038988	chr9:133038988:C:T	2.7844e-19	-7.15548e-10	-1.22999
133039290	chr9:133039290:A:G	2.78279e-19	-7.15548e-10	-1.23057
133039527	chr9:133039527:C:A	4.554e-20	-1.79213	-1.24847
133039611	chr9:133039611:T:C	5.2887e-20	-1.87409	-1.01695
133039754	chr9:133039754:A:G	2.46836e-19	-7.15548e-10	-1.35047
133040190	chr9:133040190:A:G	1.86219e-18	-7.15548e-10	0.670316
133040266	chr9:133040266:C:T	2.75368e-19	-7.15548e-10	-1.24109
133040775	chr9:133040775:G:T	2.9296e-19	-7.15548e-10	-1.17915
133040838	chr9:133040838:A:T	9.054e-20	-1.73877	-0.614634
133041088	chr9:133041088:C:T	5.31221e-20	-1.53422	-1.35238
133041137	chr9:133041137:C:T	5.77298e-20	-1.44227	-1.36115
133041179	chr9:133041179:C:T	3.52229e-19	-7.15548e-10	-0.99491
133041192	chr9:133041192:A:C	3.79735e-19	-7.15548e-10	-0.919718
133041428	chr9:133041428:T:C	5.90022e-20	-1.42047	-1.36115
133041631	chr9:133041631:A:G	1.40892e-19	-0.561294	-1.34991
133041643	chr9:133041643:A:G	1.15799e-19	-1.33922	-0.768115
133041784	chr9:133041784:G:A	2.63707e-19	-7.15548e-10	-1.28435
133042509	chr9:133042509:A:G	2.99233e-19	-7.15548e-10	-1.15797
133042960	chr9:133042960:A:G	2.47086e-19	-7.15548e-10	-1.34946
133042980	chr9:133042980:C:T	1.11887e-19	-2.1417	-6.63902e-10
133043287	chr9:133043287:C:T	3.10921e-18	-7.15548e-10	1.18293
133043290	chr9:133043290:G:A	3.80834e-19	-7.15548e-10	-0.916829
133043439	chr9:133043439:G:T	5.53921e-19	-7.15548e-10	-0.54217
133043498	chr9:133043498:T:C	5.62767e-19	-7.15548e-10	-0.526326
133043697	chr9:133043697:A:G	2.39542e-18	-7.15548e-10	0.922123
133043783	chr9:133043783:G:A	2.91891e-19	-7.15548e-10	-1.18281
133043991	chr9:133043991:G:A	5.45408e-20	-1.50044	-1.35981
133044102	chr9:133044102:G:A	2.68744e-19	-7.15548e-10	-1.26543
133044114	chr9:133044114:C:T	1.36228e-19	-1.94486	-6.63902e-10
133044568	chr9:133044568:C:T	2.79709e-19	-7.15548e-10	-1.22544
133044880	chr9:133044880:CAT:C	2.44467e-19	-7.15548e-10	-1.36011
133044923	chr9:133044923:C:T	2.44509e-19	-7.15548e-10	-1.35994
133045219	chr9:133045219:G:A	5.28789e-20	-1.53951	-1.35167
133045322	chr9:133045322:C:T	2.97002e-18	-7.15548e-10	1.13713
133045783	chr9:133045783:C:T	5.15213e-20	-1.56538	-1.35181
133045928	chr9:133045928:T:C	5.6668e-19	-7.15548e-10	-0.519397
133046252	chr9:133046252:G:A	9.91771e-20	-1.79107	-0.471217
133046365	chr9:133046365:G:A	5.22135e-20	-1.54445	-1.3594
133046565	chr9:133046565:T:G	2.44342e-19	-7.15548e-10	-1.36062
133046606	chr9:133046606:C:T	3.8074e-19	-7.15548e-10	-0.917075
133047363	chr9:133047363:C:T	2.51574e-19	-7.15548e-10	-1.33146
133047459	chr9:133047459:A:G	2.44201e-19	-7.15548e-10	-1.3612
133047514	chr9:133047514:A:G	2.64446e-19	-7.15548e-10	-1.28155
133047764	chr9:133047764:C:T	5.46136e-20	-1.49795	-1.36096
133048357	chr9:133048357:TGTG:T	9.41358e-19	-7.15548e-10	-0.0118685
133048529	chr9:133048529:C:T	1.63758e-18	-7.15548e-10	0.541782
133048544	chr9:133048544:T:C	5.66325e-19	-7.15548e-10	-0.520024
133048748	chr9:133048748:C:A	2.44335e-19	-7.15548e-10	-1.36065
133049235	chr9:133049235:G:A	3.03167e-19	-7.15548e-10	-1.14491
133049728	chr9:133049728:T:C	5.54022e-20	-1.83922	-1.00536
133049874	chr9:133049874:G:A	2.49725e-19	-7.15548e-10	-1.33883
133050630	chr9:133050630:A:G	6.18256e-20	-1.77349	-0.961383
133051563	chr9:133051563:C:G	2.51889e-19	-7.15548e-10	-1.3302
133051606	chr9:133051606:A:G	6.26316e-20	-1.89566	-0.826263
133051910	chr9:133051910:G:T	2.69025e-19	-7.15548e-10	-1.26439
133052603	chr9:133052603:A:T	3.28832e-19	-1.06364	-6.63902e-10
133052703	chr9:133052703:C:T	9.11395e-19	-7.15548e-10	-0.0442151
133052867	chr9:133052867:CTG:C	1.14365e-18	-7.15548e-10	0.182787
133052968	chr9:133052968:G:T	7.07248e-18	-7.15548e-10	2.00477
133053071	chr9:133053071:C:A	2.45016e-19	-7.15548e-10	-1.35787
133053078	chr9:133053078:G:C	1.39136e-19	-1.92374	-6.63902e-10
133053646	chr9:133053646:G:C	2.57062e-19	-7.15548e-10	-1.30987
133053813	chr9:133053813:A:C	4.28241e-20	-1.95924	-1.14285
133054997	chr9:133054997:G:C	2.72493e-19	-7.15548e-10	-1.25158
133055361	chr9:133055361:G:A	2.47445e-19	-7.15548e-10	-1.348
133055402	chr9:133055402:T:C	6.78572e-20	-1.86119	-0.780591
133055432	chr9:133055432:A:G	3.05377e-19	-7.15548e-10	-1.13764
133055564	chr9:133055564:G:A	8.80231e-18	-7.15548e-10	2.22358
133056378	chr9:133056378:C:T	4.40147e-19	-0.772083	-6.63902e-10
133056570	chr9:133056570:C:T	3.86736e-19	-7.15548e-10	-0.901451
133056572	chr9:133056572:G:A	2.55688e-19	-7.15548e-10	-1.31523
133057473	chr9:133057473:G:A	2.46686e-19	-7.15548e-10	-1.35108
133057557	chr9:133057557:A:G	6.62579e-20	-1.37602	-1.28962
133057631	chr9:133057631:T:C	2.8252e-19	-7.15548e-10	-1.21544
133057735	chr9:133057735:C:T	2.20715e-19	-0.135958	-1.32636
133058109	chr9:133058109:TC:T	5.72265e-19	-7.15548e-10	-0.50959
133058187	chr9:133058187:G:C	2.55056e-19	-7.15548e-10	-1.31771
133058374	chr9:133058374:C:T	4.97728e-20	-1.59692	-1.35481
133059643	chr9:133059643:C:T	2.55056e-19	-7.15548e-10	-1.31771
133059699	chr9:133059699:A:G	2.19426e-18	-7.15548e-10	0.834409
133059809	chr9:133059809:T:C	1.55725e-19	-1.8111	-6.63902e-10
133060007	chr9:133060007:A:G	5.93475e-20	-1.46395	-1.31183
133060063	chr9:133060063:C:T	5.60002e-20	-1.73385	-1.09999
133060113	chr9:133060113:T:G	2.44887e-19	-7.15548e-10	-1.35839
133060203	chr9:133060203:G:A	2.90277e-19	-7.15548e-10	-1.18836
133060788	chr9:133060788:G:A	2.48816e-19	-7.15548e-10	-1.34248
133061541	chr9:133061541:C:T	2.51254e-19	-7.15548e-10	-1.33273
133061658	chr9:133061658:G:A	2.70825e-19	-7.15548e-10	-1.25772
133061797	chr9:133061797:G:A	2.52087e-19	-7.15548e-10	-1.32942
133063483	chr9:133063483:G:T	2.76233e-20	-2.18407	-1.35646
133064032	chr9:133064032:C:T	2.76311e-19	-7.15548e-10	-1.23766
133064098	chr9:133064098:C:T	2.51333e-19	-7.15548e-10	-1.33241
133064140	chr9:133064140:G:A	3.41065e-19	-7.15548e-10	-1.02712
133064283	chr9:133064283:A:C	7.51232e-19	-7.15548e-10	-0.237477
133064377	chr9:133064377:CT:C	3.29058e-19	-7.15548e-10	-1.06296
133064992	chr9:133064992:C:G	2.49389e-19	-7.15548e-10	-1.34018
133065052	chr9:133065052:T:G	2.69188e-19	-7.15548e-10	-1.26378
133065131	chr9:133065131:G:A	2.52461e-19	-7.15548e-10	-1.32794
133065538	chr9:133065538:C:A	2.49269e-19	-7.15548e-10	-1.34066
133065586	chr9:133065586:C:T	1.77857e-19	-1.67821	-6.63902e-10
133065795	chr9:133065795:G:A	2.50003e-19	-7.15548e-10	-1.33772
133065879	chr9:133065879:G:A	2.46706e-19	-7.15548e-10	-1.35099
133066091	chr9:133066091:T:C	2.49094e-19	-7.15548e-10	-1.34136
133066455	chr9:133066455:T:C	2.48983e-19	-7.15548e-10	-1.34181
133067345	chr9:133067345:G:A	2.46934e-19	-7.15548e-10	-1.35007
133067653	chr9:133067653:G:A	3.73595e-19	-7.15548e-10	-0.936018
133067895	chr9:133067895:C:T	6.90663e-19	-7.15548e-10	-0.32154
133068122	chr9:133068122:A:G	8.16228e-20	-1.87997	-0.577112
133069583	chr9:133069583:A:G	2.62772e-19	-7.15548e-10	-1.2879
133069821	chr9:133069821:A:G	5.86359e-20	-1.80541	-0.982431
133069906	chr9:133069906:G:A	2.77654e-19	-7.15548e-10	-1.23282
133070084	chr9:133070084:A:T	3.17938e-19	-7.15548e-10	-1.09734
133070899	chr9:133070899:C:T	2.51828e-19	-7.15548e-10	-1.33045
133070934	chr9:133070934:C:G	1.40342e-18	-7.15548e-10	0.387473
133071121	chr9:133071121:G:A	4.27958e-19	-7.15548e-10	-0.800166
133071962	chr9:133071962:G:A	2.89238e-19	-7.15548e-10	-1.19194
133072397	chr9:133072397:A:G	3.16498e-20	-2.08254	-1.32192
133072461	chr9:133072461:G:A	1.13506e-18	-1.26363	1.43888
133072484	chr9:133072484:C:T	2.44235e-19	-7.15548e-10	-1.36106
133072873	chr9:133072873:G:A	3.30215e-19	-7.15548e-10	-1.05945
133072883	chr9:133072883:A:G	2.78088e-19	-7.15548e-10	-1.23125
133073058	chr9:133073058:C:T	3.15672e-19	-7.15548e-10	-1.10449
133073077	chr9:133073077:T:C	5.52857e-19	-7.15548e-10	-0.544092
133073178	chr9:133073178:G:A	3.23311e-19	-7.15548e-10	-1.08058
133073217	chr9:133073217:G:A	3.15242e-19	-7.15548e-10	-1.10585
133073522	chr9:133073522:C:T	3.45601e-19	-7.15548e-10	-1.01391
133073915	chr9:133073915:G:C	2.4453e-19	-7.15548e-10	-1.35985
133074221	chr9:133074221:G:T	3.50875e-19	-2.02806	1.0293
133074459	chr9:133074459:A:G	2.89579e-19	-7.15548e-10	-1.19076
133074503	chr9:133074503:A:G	2.89209e-19	-7.15548e-10	-1.19204
133074511	chr9:133074511:T:C	2.89209e-19	-7.15548e-10	-1.19204
133074529	chr9:133074529:T:A	2.891e-19	-7.15548e-10	-1.19242
133074548	chr9:133074548:G:A	2.88859e-19	-7.15548e-10	-1.19325
133074887	chr9:133074887:A:T	7.72595e-19	-7.15548e-10	-0.209437
133074925	chr9:133074925:C:T	3.57206e-19	-7.15548e-10	-0.980881
133074972	chr9:133074972:A:G	2.8894e-19	-7.15548e-10	-1.19297
133075165	chr9:133075165:ACAAAAATTTAGCTGGG:A	2.82743e-19	-7.15548e-10	-1.21465
133075253	chr9:133075253:T:C	3.03307e-19	-7.15548e-10	-1.14445
133075742	chr9:133075742:C:T	1.39338e-18	-7.15548e-10	0.380298
133075765	chr9:133075765:A:T	4.54771e-20	-1.78459	-1.2574
133075844	chr9:133075844:A:G	8.17112e-20	-1.47712	-0.978883
133075878	chr9:133075878:T:C	2.73792e-19	-7.15548e-10	-1.24682
133076714	chr9:133076714:C:T	4.13937e-19	-7.15548e-10	-0.833477
133077002	chr9:133077002:T:C	2.45894e-19	-7.15548e-10	-1.35429
133077194	chr9:133077194:A:G	2.55321e-19	-7.15548e-10	-1.31667
133077461	chr9:133077461:A:G	2.61884e-19	-7.15548e-10	-1.29129
133077644	chr9:133077644:A:G	2.48471e-19	-7.15548e-10	-1.34387
133078111	chr9:133078111:A:G	2.57447e-19	-7.15548e-10	-1.30838
133078112	chr9:133078112:T:C	2.57447e-19	-7.15548e-10	-1.30838
133078678	chr9:133078678:G:A	1.28614e-19	-2.00237	-6.63902e-10
133078784	chr9:133078784:T:C	5.01699e-19	-7.15548e-10	-0.641192
133078821	chr9:133078821:C:T	4.87676e-19	-0.66954	-6.63902e-10
133079052	chr9:133079052:T:C	5.11099e-19	-7.15548e-10	-0.622629
133079198	chr9:133079198:A:G	2.46288e-19	-7.15548e-10	-1.35269
133079406	chr9:133079406:G:A	4.64229e-20	-2.08228	-0.939123
133079454	chr9:133079454:A:T	3.2415e-20	-2.01954	-1.36103
133079756	chr9:133079756:C:A	3.33339e-19	-7.15548e-10	-1.05003
133079784	chr9:133079784:T:C	2.91705e-20	-2.18832	-1.29771
133079791	chr9:133079791:C:A	2.46774e-19	-7.15548e-10	-1.35072
133079814	chr9:133079814:T:TCAC	3.10954e-20	-2.10601	-1.31613
133080145	chr9:133080145:T:C	3.09551e-19	-7.15548e-10	-1.12407
133080209	chr9:133080209:C:T	2.9304e-20	-2.13551	-1.34596
133080335	chr9:133080335:G:C	2.84583e-19	-7.15548e-10	-1.20817
133080405	chr9:133080405:A:G	2.9074e-19	-7.15548e-10	-1.18676
133080409	chr9:133080409:G:A	2.81765e-19	-7.15548e-10	-1.21812
133080439	chr9:133080439:C:G	2.51962e-19	-7.15548e-10	-1.32991
133080486	chr9:133080486:A:AG	2.82046e-19	-7.15548e-10	-1.21712
133080682	chr9:133080682:C:G	1.39489e-19	-1.92121	-6.63902e-10
133081027	chr9:133081027:G:A	2.88672e-19	-7.15548e-10	-1.1939
133081028	chr9:133081028:T:G	2.88667e-19	-7.15548e-10	-1.19392
133081152	chr9:133081152:CCT:C	1.76384e-19	-1.61869	-0.0678362
133081169	chr9:133081169:T:C	1.65493e-19	-1.75026	-6.63902e-10
133081196	chr9:133081196:C:T	3.0556e-20	-2.16085	-1.27878
133081253	chr9:133081253:A:G	1.21756e-19	-0.699044	-1.35813
133081417	chr9:133081417:T:G	3.37374e-20	-2.05908	-1.28151
133081579	chr9:133081579:C:T	8.81275e-20	-1.59659	-0.783813
133081704	chr9:133081704:A:G	7.05413e-20	-1.63456	-0.96843
133081860	chr9:133081860:C:T	2.68248e-19	-7.15548e-10	-1.26728
133082234	chr9:133082234:A:T	3.49392e-19	-7.15548e-10	-1.003
133082293	chr9:133082293:GAAC:G	2.97725e-19	-7.15548e-10	-1.16302
133083255	chr9:133083255:G:C	2.53879e-19	-7.15548e-10	-1.32233
133083805	chr9:133083805:C:T	3.30984e-20	-2.19735	-1.16235
133083858	chr9:133083858:A:C	3.25509e-20	-2.19542	-1.18096
133083939	chr9:133083939:C:A	1.54886e-19	-0.786357	-1.03015
133084520	chr9:133084520:G:A	2.96364e-19	-7.15548e-10	-1.1676
133085243	chr9:133085243:G:A	2.64471e-19	-7.15548e-10	-1.28146
133085367	chr9:133085367:G:A	1.22828e-19	-0.789423	-1.25899
133085636	chr9:133085636:C:T	2.6339e-19	-7.15548e-10	-1.28556
133085637	chr9:133085637:A:G	2.606e-19	-7.15548e-10	-1.2962
133085641	chr9:133085641:G:A	2.63306e-19	-7.15548e-10	-1.28587
133085643	chr9:133085643:G:A	2.55675e-19	-7.15548e-10	-1.31528
133085648	chr9:133085648:C:T	2.6238e-19	-7.15548e-10	-1.2894
133086400	chr9:133086400:A:G	4.5867e-20	-2.19488	-0.83857
133086409	chr9:133086409:C:T	4.50273e-20	-2.15351	-0.898411
133086422	chr9:133086422:T:C	3.40517e-20	-1.97595	-1.35536
133086427	chr9:133086427:C:T	1.14649e-19	-2.11732	-6.63902e-10
133086559	chr9:133086559:G:A	5.97135e-19	-7.15548e-10	-0.467048
133086637	chr9:133086637:C:T	1.46148e-19	-1.87457	-6.63902e-10
133086723	chr9:133086723:C:G	3.42669e-20	-2.04332	-1.28169
133086857	chr9:133086857:T:C	4.10481e-19	-7.15548e-10	-0.841862
133086971	chr9:133086971:C:T	1.05701e-19	-2.19858	-6.63902e-10
133087640	chr9:133087640:T:G	4.55239e-20	-1.7667	-1.27426
133087832	chr9:133087832:C:T	2.46431e-19	-7.15548e-10	-1.35211
133087841	chr9:133087841:G:T	2.47297e-19	-7.15548e-10	-1.3486
133087848	chr9:133087848:T:A	2.46449e-19	-7.15548e-10	-1.35204
133087984	chr9:133087984:G:A	2.71062e-19	-7.15548e-10	-1.25684
133088346	chr9:133088346:C:A	2.92249e-20	-2.18299	-1.30118
133088484	chr9:133088484:G:A	3.45079e-20	-2.19786	-1.12015
133088606	chr9:133088606:G:C	3.41056e-20	-2.19892	-1.13081
133088627	chr9:133088627:T:C	2.95193e-19	-7.15548e-10	-1.17156
133088775	chr9:133088775:C:T	3.33416e-20	-2.19929	-1.15309
133088778	chr9:133088778:T:G	3.22893e-20	-2.19928	-1.18517
133089367	chr9:133089367:A:G	2.52036e-19	-7.15548e-10	-1.32962
133089443	chr9:133089443:A:G	2.58231e-19	-7.15548e-10	-1.30534
133089679	chr9:133089679:T:C	2.44289e-19	-7.15548e-10	-1.36084
133089868	chr9:133089868:C:T	2.95549e-19	-7.15548e-10	-1.17036
133090554	chr9:133090554:C:T	3.9209e-20	-2.18097	-1.00931
133090572	chr9:133090572:G:C	4.8674e-19	-1.9738	1.30234
133090975	chr9:133090975:C:T	6.32267e-20	-2.15887	-0.553593
133091167	chr9:133091167:G:A	2.50253e-19	-7.15548e-10	-1.33672
133091387	chr9:133091387:C:T	9.7454e-20	-2.10409	-0.175718
133091431	chr9:133091431:T:C	2.7539e-19	-7.15548e-10	-1.241
133092006	chr9:133092006:G:A	5.13119e-19	-7.15548e-10	-0.618684
133092332	chr9:133092332:C:T	2.98553e-19	-7.15548e-10	-1.16024
133092369	chr9:133092369:T:C	2.64842e-19	-7.15548e-10	-1.28006
133092423	chr9:133092423:T:C	5.28352e-19	-7.15548e-10	-0.589429
133092627	chr9:133092627:A:G	3.20892e-20	-2.11499	-1.27569
133092682	chr9:133092682:T:C	2.73816e-19	-7.15548e-10	-1.24674
133092737	chr9:133092737:T:A	2.77793e-19	-7.15548e-10	-1.23231
133092751	chr9:133092751:G:A	3.28997e-20	-2.18649	-1.17924
133092867	chr9:133092867:T:A	2.69025e-19	-7.15548e-10	-1.26439
133092933	chr9:133092933:G:T	3.35822e-20	-2.19881	-1.14638
133092980	chr9:133092980:C:T	3.28943e-20	-2.11348	-1.25241
133093011	chr9:133093011:G:A	3.49535e-19	-1.00259	-6.63902e-10
133093042	chr9:133093042:G:C	2.75214e-19	-7.15548e-10	-1.24164
133093170	chr9:133093170:G:A	4.54033e-20	-2.19113	-0.85248
133093558	chr9:133093558:C:T	3.0075e-20	-2.19875	-1.25675
133093733	chr9:133093733:A:G	3.49023e-20	-2.19884	-1.1078
133093806	chr9:133093806:TTAATTA:T	2.48151e-19	-7.15548e-10	-1.34516
133094087	chr9:133094087:A:G	2.60758e-19	-7.15548e-10	-1.2956
133094152	chr9:133094152:T:C	3.00181e-20	-2.12754	-1.32985
133094534	chr9:133094534:G:A	1.31283e-19	-1.98183	-6.63902e-10
133095169	chr9:133095169:C:T	5.36284e-19	-7.15548e-10	-0.574528
133095285	chr9:133095285:T:C	2.76474e-19	-7.15548e-10	-1.23708
133095439	chr9:133095439:T:A	2.48682e-19	-7.15548e-10	-1.34302
133095719	chr9:133095719:G:T	3.69931e-20	-2.03652	-1.21194
133095874	chr9:133095874:C:T	2.96669e-19	-7.15548e-10	-1.16657
133096009	chr9:133096009:T:A	5.51376e-19	-7.15548e-10	-0.546775
133096202	chr9:133096202:G:T	1.06003e-19	-2.19572	-6.63902e-10
133096237	chr9:133096237:C:T	2.68782e-19	-7.15548e-10	-1.26529
133096337	chr9:133096337:G:A	4.87468e-20	-2.08494	-0.887616
133096455	chr9:133096455:G:A	3.07001e-20	-2.07588	-1.35905
133097143	chr9:133097143:C:T	2.48689e-18	-7.15548e-10	0.959597
133097170	chr9:133097170:A:G	5.15804e-20	-2.06451	-0.851536
133097203	chr9:133097203:C:T	2.95537e-19	-7.15548e-10	-1.1704
133097225	chr9:133097225:C:T	2.88816e-19	-7.15548e-10	-1.1934
133097353	chr9:133097353:G:T	2.51556e-19	-7.15548e-10	-1.33152
133097601	chr9:133097601:C:T	2.6508e-19	-7.15548e-10	-1.27916
133097918	chr9:133097918:A:G	2.62658e-19	-7.15548e-10	-1.28834
133098292	chr9:133098292:G:A	2.72975e-19	-7.15548e-10	-1.24981
133098692	chr9:133098692:G:C	6.03415e-20	-2.03768	-0.721487
133098713	chr9:133098713:G:A	4.91542e-20	-2.1093	-0.854926
133099116	chr9:133099116:A:C	2.54153e-19	-7.15548e-10	-1.32125
133099315	chr9:133099315:C:T	2.54838e-19	-7.15548e-10	-1.31856
133099484	chr9:133099484:G:GA	3.63787e-20	-2.1289	-1.1363
133099570	chr9:133099570:ACATG:A	2.7055e-19	-7.15548e-10	-1.25873
133099836	chr9:133099836:A:C	2.53343e-19	-7.15548e-10	-1.32445
133099943	chr9:133099943:CAT:C	2.72361e-19	-7.15548e-10	-1.25206
133100311	chr9:133100311:C:T	5.48835e-19	-7.15548e-10	-0.551395
133100412	chr9:133100412:G:A	4.10763e-18	-7.15548e-10	1.46141
133100820	chr9:133100820:T:C	3.26877e-18	-7.15548e-10	1.23298
133100849	chr9:133100849:C:T	7.67229e-19	-7.15548e-10	-0.216406
133100901	chr9:133100901:A:AG	7.34144e-19	-7.15548e-10	-0.260487
133101069	chr9:133101069:C:T	1.19073e-19	-2.07945	-6.63902e-10
133101165	chr9:133101165:A:G	4.45505e-20	-1.7828	-1.27977
133101277	chr9:133101277:C:T	2.89907e-20	-2.14386	-1.34836
133101311	chr9:133101311:G:A	4.18465e-20	-1.79919	-1.32599
133101439	chr9:133101439:G:A	1.05814e-19	-2.1975	-6.63902e-10
133101553	chr9:133101553:G:A	2.01767e-19	-1.55208	-6.63902e-10
133101979	chr9:133101979:T:G	2.59428e-19	-1.30071	-6.63902e-10
133102124	chr9:133102124:G:A	9.36524e-19	-0.0170163	-6.63902e-10
133102196	chr9:133102196:C:T	3.42528e-20	-1.98068	-1.34474
133102538	chr9:133102538:G:A	3.42571e-19	-7.15548e-10	-1.02271
133102938	chr9:133102938:C:T	4.39916e-19	-7.15548e-10	-0.772608
133103084	chr9:133103084:C:T	2.59981e-19	-7.15548e-10	-1.29858
133103732	chr9:133103732:G:A	2.44249e-19	-7.15548e-10	-1.361
133103853	chr9:133103853:G:A	6.44001e-19	-7.15548e-10	-0.391492
133104145	chr9:133104145:G:T	2.6585e-19	-7.15548e-10	-1.27626
133104718	chr9:133104718:A:G	2.54726e-19	-7.15548e-10	-1.319
133104957	chr9:133104957:G:A	1.18368e-18	-7.15548e-10	0.217196
133104975	chr9:133104975:T:C	2.47499e-19	-7.15548e-10	-1.34778
133104976	chr9:133104976:G:A	2.47458e-19	-7.15548e-10	-1.34795
133105134	chr9:133105134:C:T	3.02476e-20	-2.09453	-1.35524
133105473	chr9:133105473:C:T	7.34024e-19	-7.15548e-10	-0.26065
133105769	chr9:133105769:G:A	1.2033e-18	-7.15548e-10	0.233629
133106200	chr9:133106200:C:CT	3.98514e-19	-7.15548e-10	-0.871449
133106202	chr9:133106202:T:G	2.44308e-19	-7.15548e-10	-1.36076
133106476	chr9:133106476:A:G	2.50777e-19	-7.15548e-10	-1.33463
133106490	chr9:133106490:G:A	3.88298e-19	-7.15548e-10	-0.897419
133106677	chr9:133106677:G:A	3.09864e-19	-7.15548e-10	-1.12306
133106936	chr9:133106936:G:A	4.25425e-19	-0.806104	-6.63902e-10
133107004	chr9:133107004:T:C	2.98217e-20	-2.12112	-1.34284
133107106	chr9:133107106:C:T	1.69814e-19	-1.72449	-6.63902e-10
133107484	chr9:133107484:C:T	3.09864e-19	-7.15548e-10	-1.12306
133107654	chr9:133107654:G:A	6.06207e-19	-7.15548e-10	-0.45197
133107812	chr9:133107812:T:TG	4.44645e-19	-7.15548e-10	-0.761916
133107897	chr9:133107897:A:G	3.42624e-19	-7.15548e-10	-1.02256
133108569	chr9:133108569:T:C	3.31666e-19	-7.15548e-10	-1.05506
133109055	chr9:133109055:C:T	2.56601e-19	-7.15548e-10	-1.31167
133109267	chr9:133109267:A:G	7.93768e-20	-1.53949	-0.945495
133109293	chr9:133109293:G:A	1.07185e-19	-2.18464	-6.63902e-10
133109764	chr9:133109764:A:G	3.75521e-19	-7.15548e-10	-0.930878
133109915	chr9:133109915:G:A	3.3762e-19	-7.15548e-10	-1.03727
133109985	chr9:133109985:G:A	6.15534e-19	-7.15548e-10	-0.436702
133110135	chr9:133110135:A:C	2.74572e-20	-2.19577	-1.35079
133110249	chr9:133110249:G:A	3.38446e-19	-7.15548e-10	-1.03483
133110386	chr9:133110386:T:C	3.38446e-19	-7.15548e-10	-1.03483
133110409	chr9:133110409:C:T	1.23955e-19	-0.679919	-1.35936
133110676	chr9:133110676:G:A	4.00785e-19	-7.15548e-10	-0.865766
133110765	chr9:133110765:A:G	2.961e-19	-7.15548e-10	-1.1685
133110946	chr9:133110946:T:TG	4.33997e-19	-7.15548e-10	-0.786154
133110963	chr9:133110963:G:A	4.22213e-19	-7.15548e-10	-0.813683
133111026	chr9:133111026:C:A	4.20764e-19	-7.15548e-10	-0.81712
133111276	chr9:133111276:A:G	5.13984e-19	-7.15548e-10	-0.617
133111343	chr9:133111343:T:C	5.10114e-19	-7.15548e-10	-0.624558
133111369	chr9:133111369:C:G	6.72489e-20	-1.62554	-1.02525
133111590	chr9:133111590:C:T	5.35785e-19	-7.15548e-10	-0.575458
133111743	chr9:133111743:T:C	3.91299e-19	-7.15548e-10	-0.889721
133112034	chr9:133112034:G:A	5.51337e-19	-7.15548e-10	-0.546846
133112310	chr9:133112310:A:G	2.65424e-19	-7.15548e-10	-1.27786
133112321	chr9:133112321:C:T	3.25144e-19	-7.15548e-10	-1.07492
133112346	chr9:133112346:C:T	7.86501e-19	-7.15548e-10	-0.191597
133113575	chr9:133113575:C:G	2.29858e-19	-1.42173	-6.63902e-10
133113651	chr9:133113651:T:C	1.20752e-19	-2.06545	-6.63902e-10
133113700	chr9:133113700:C:T	3.59494e-19	-7.15548e-10	-0.974495
133113719	chr9:133113719:C:A	4.24316e-18	1.49387	-6.63902e-10
133114046	chr9:133114046:G:T	3.41435e-19	-7.15548e-10	-1.02604
133114504	chr9:133114504:A:G	5.10973e-19	-7.15548e-10	-0.622874
133115026	chr9:133115026:G:A	2.78348e-19	-7.15548e-10	-1.23032
133115491	chr9:133115491:C:T	4.76922e-19	-7.15548e-10	-0.691838
133115551	chr9:133115551:C:A	3.12602e-19	-7.15548e-10	-1.11426
133115734	chr9:133115734:C:T	5.09731e-19	-7.15548e-10	-0.625308
133115807	chr9:133115807:C:T	1.07658e-19	-2.18023	-6.63902e-10
133115832	chr9:133115832:A:G	4.44229e-19	-7.15548e-10	-0.762853
133115874	chr9:133115874:C:G	3.1383e-19	-7.15548e-10	-1.11034
133116017	chr9:133116017:C:T	2.44219e-19	-7.15548e-10	-1.36113
133117092	chr9:133117092:C:T	2.90473e-18	1.11491	-6.63902e-10
133117396	chr9:133117396:ATG:A	1.12486e-19	-2.13636	-6.63902e-10
133117410	chr9:133117410:C:T	1.05664e-19	-2.19893	-6.63902e-10
133117657	chr9:133117657:A:G	1.9865e-19	-1.11317	-0.454472
133117779	chr9:133117779:G:T	3.15079e-19	-7.15548e-10	-1.10637
133118062	chr9:133118062:C:T	3.01438e-19	-7.15548e-10	-1.15063
133118087	chr9:133118087:G:T	3.4843e-20	-1.95396	-1.35438
133118346	chr9:133118346:G:A	2.45916e-19	-7.15548e-10	-1.3542
133118576	chr9:133118576:CA:C	3.55403e-20	-1.94272	-1.34581
133118661	chr9:133118661:C:T	3.65616e-19	-7.15548e-10	-0.957608
133118826	chr9:133118826:G:A	2.80464e-19	-7.15548e-10	-1.22275
133118911	chr9:133118911:C:T	2.44218e-19	-7.15548e-10	-1.36113
133119138	chr9:133119138:G:A	2.4836e-19	-7.15548e-10	-1.34431
133119828	chr9:133119828:G:A	2.50261e-19	-7.15548e-10	-1.33669
133119917	chr9:133119917:C:T	2.84155e-19	-7.15548e-10	-1.20967
133119932	chr9:133119932:G:A	2.45996e-19	-7.15548e-10	-1.35388
133120094	chr9:133120094:C:A	3.03335e-19	-7.15548e-10	-1.14435
133120728	chr9:133120728:T:C	3.83759e-19	-7.15548e-10	-0.909177
133120780	chr9:133120780:G:A	3.18874e-19	-7.15548e-10	-1.0944
133121305	chr9:133121305:G:C	2.4639e-19	-7.15548e-10	-1.35228
133121348	chr9:133121348:G:A	2.70555e-19	-7.15548e-10	-1.25871
133121591	chr9:133121591:GATC:G	3.39019e-20	-1.9957	-1.34002
133121721	chr9:133121721:G:A	3.05535e-19	-7.15548e-10	-1.13713
133121872	chr9:133121872:T:C	3.60449e-19	-7.15548e-10	-0.971842
133122190	chr9:133122190:G:C	2.94171e-19	-7.15548e-10	-1.17503
133122273	chr9:133122273:A:G	3.58457e-20	-1.9216	-1.35837
133122302	chr9:133122302:T:C	3.72401e-20	-1.8842	-1.3576
133122405	chr9:133122405:T:C	3.79217e-20	-1.8941	-1.32957
133122415	chr9:133122415:C:T	4.13249e-19	-7.15548e-10	-0.835141
133122666	chr9:133122666:A:T	4.30309e-19	-7.15548e-10	-0.794689
133122885	chr9:133122885:G:A	2.73199e-19	-7.15548e-10	-1.24899
133123161	chr9:133123161:T:G	1.07311e-19	-2.18346	-6.63902e-10
133123236	chr9:133123236:G:A	4.04885e-20	-1.91176	-1.24641
133123592	chr9:133123592:G:T	2.84403e-19	-7.15548e-10	-1.2088
133123723	chr9:133123723:CAG:C	5.77375e-20	-1.99464	-0.808643
133124474	chr9:133124474:T:C	2.48692e-19	-7.15548e-10	-1.34298
133124575	chr9:133124575:A:G	1.06596e-19	-2.19015	-6.63902e-10
133125485	chr9:133125485:G:A	2.45138e-19	-7.15548e-10	-1.35737
133125563	chr9:133125563:A:G	4.05446e-20	-1.9473	-1.20949
133125646	chr9:133125646:G:A	4.36961e-19	-0.779349	-6.63902e-10
133126076	chr9:133126076:C:A	2.45367e-19	-7.15548e-10	-1.35644
133126222	chr9:133126222:A:G	8.88182e-20	-1.23496	-1.13764
133126376	chr9:133126376:A:G	2.80959e-19	-0.0259887	-1.195
133126579	chr9:133126579:T:C	7.25742e-20	-1.45086	-1.12373
133126709	chr9:133126709:C:T	4.79989e-20	-1.67801	-1.31
133126847	chr9:133126847:T:C	3.658e-20	-1.91222	-1.34747
133126964	chr9:133126964:A:G	3.21669e-20	-2.04201	-1.34624
133127025	chr9:133127025:C:T	4.2122e-19	-7.15548e-10	-0.816036
133127135	chr9:133127135:G:C	6.51272e-19	-7.15548e-10	-0.380265
133127300	chr9:133127300:A:T	2.74931e-19	0.0579185	-1.30059
133127901	chr9:133127901:G:A	4.62143e-19	-7.15548e-10	-0.723318
133127926	chr9:133127926:C:T	1.03635e-18	-7.15548e-10	0.0842697
133128015	chr9:133128015:C:T	2.46142e-19	-7.15548e-10	-1.35328
133128311	chr9:133128311:C:T	5.85561e-19	-7.15548e-10	-0.486621
133128499	chr9:133128499:T:C	2.47562e-19	-7.15548e-10	-1.34753
133128535	chr9:133128535:C:T	1.89584e-19	-1.24055	-0.373805
133128714	chr9:133128714:C:T	2.01506e-19	-1.27334	-0.280034
133129151	chr9:133129151:C:T	2.77179e-18	-7.15548e-10	1.06806
133129208	chr9:133129208:G:A	3.0015e-19	-7.15548e-10	-1.15491
133129312	chr9:133129312:G:A	1.11006e-19	-1.76787	-0.38174
133129383	chr9:133129383:C:T	6.04954e-20	-1.57906	-1.17757
133129513	chr9:133129513:C:T	5.18664e-20	-2.06225	-0.848274
133129828	chr9:133129828:TTC:T	8.30593e-20	-1.78666	-0.65298
133130004	chr9:133130004:ACT:A	2.52208e-19	-7.15548e-10	-1.32894
133130158	chr9:133130158:G:A	3.00149e-19	-7.15548e-10	-1.15491
133130250	chr9:133130250:A:G	1.82478e-19	-0.816215	-0.836347
133130620	chr9:133130620:G:T	2.7185e-18	-7.15548e-10	1.04864
133130728	chr9:133130728:A:G	4.16841e-20	-1.98864	-1.14043
133130797	chr9:133130797:G:T	9.54057e-19	-7.15548e-10	0.00153103
133130970	chr9:133130970:G:A	2.40441e-18	-7.15548e-10	0.925868
133131037	chr9:133131037:G:A	3.30613e-19	-7.15548e-10	-1.05824
133131341	chr9:133131341:G:A	7.12325e-20	-1.74116	-0.852078
133131422	chr9:133131422:C:T	2.48168e-19	-7.15548e-10	-1.34509
133131462	chr9:133131462:C:T	1.0798e-19	-2.17724	-6.63902e-10
133131516	chr9:133131516:C:T	3.37348e-18	-7.15548e-10	1.26451
133131731	chr9:133131731:AG:A	3.37348e-18	-7.15548e-10	1.26451
133131902	chr9:133131902:C:T	2.72062e-19	-7.15548e-10	-1.25316
133131971	chr9:133131971:A:C	1.80789e-19	-0.561537	-1.10032
133132467	chr9:133132467:G:C	3.37715e-19	-7.15548e-10	-1.03699
133132529	chr9:133132529:T:C	3.61841e-20	-1.94693	-1.32364
133132601	chr9:133132601:C:T	6.63605e-20	-1.80272	-0.861366
133133052	chr9:133133052:G:A	4.04072e-19	-7.15548e-10	-0.857598
133133110	chr9:133133110:T:TA	1.09892e-19	-2.1597	-6.63902e-10
133133804	chr9:133133804:G:A	3.8725e-20	-1.95792	-1.24478
133133850	chr9:133133850:C:G	4.34553e-20	-1.83225	-1.25521
133133862	chr9:133133862:T:C	7.52709e-20	-1.28002	-1.25808
133134025	chr9:133134025:C:T	1.14786e-19	-2.11613	-6.63902e-10
133134332	chr9:133134332:C:G	7.82605e-20	-1.37406	-1.12509
133134365	chr9:133134365:C:T	2.4463e-19	-7.15548e-10	-1.35945
133134669	chr9:133134669:G:A	3.24062e-19	-7.15548e-10	-1.07826
133134790	chr9:133134790:C:T	2.84334e-19	-1.71045	0.501403
133134890	chr9:133134890:C:T	2.95499e-19	-7.15548e-10	-1.17053
133134999	chr9:133134999:T:C	8.12987e-20	-1.23522	-1.22584
133135004	chr9:133135004:T:C	1.0679e-19	-2.18832	-6.63902e-10
133135091	chr9:133135091:C:T	4.88175e-20	-2.00236	-0.968742
133135523	chr9:133135523:G:A	4.17149e-20	-1.82232	-1.30601
133135615	chr9:133135615:TG:T	2.0759e-19	-1.72181	0.198181
133135789	chr9:133135789:G:A	7.36764e-20	-1.19888	-1.36063
133135939	chr9:133135939:T:G	1.89563e-18	-7.15548e-10	0.688116
133136266	chr9:133136266:G:A	2.7914e-19	-7.15548e-10	-1.22748
133136337	chr9:133136337:C:T	2.28634e-18	-7.15548e-10	0.875517
133136353	chr9:133136353:C:T	2.4787e-19	-7.15548e-10	-1.34629
133136877	chr9:133136877:C:T	2.46527e-19	-7.15548e-10	-1.35172
133137000	chr9:133137000:C:T	4.87858e-19	-7.15548e-10	-0.669167
133137001	chr9:133137001:G:A	2.55733e-19	-7.15548e-10	-1.31506
133137081	chr9:133137081:A:G	3.20066e-19	-7.15548e-10	-1.09066
133137303	chr9:133137303:C:T	5.32658e-20	-1.94246	-0.941435
133137405	chr9:133137405:T:C	5.10185e-20	-2.17737	-0.749631
133137979	chr9:133137979:A:G	7.37744e-20	-1.71361	-0.844569
133138255	chr9:133138255:C:T	3.06224e-20	-2.10969	-1.32777
133138840	chr9:133138840:A:G	8.89346e-20	-1.13755	-1.23374
133138897	chr9:133138897:A:G	9.35048e-20	-1.04397	-1.27721
133139090	chr9:133139090:GT:G	2.44244e-19	-7.15548e-10	-1.36102
133139150	chr9:133139150:A:C	5.2099e-20	-2.08925	-0.816792
133139244	chr9:133139244:C:T	1.71382e-19	-1.7153	-6.63902e-10
133139294	chr9:133139294:G:A	2.45314e-19	-7.15548e-10	-1.35665
133139418	chr9:133139418:G:A	5.9136e-19	-7.15548e-10	-0.476766
133139653	chr9:133139653:C:T	4.17628e-20	-2.0873	-1.03989
133139774	chr9:133139774:G:A	4.13625e-20	-2.08412	-1.0527
133139932	chr9:133139932:C:T	4.7994e-20	-1.94694	-1.04118
133140680	chr9:133140680:G:T	1.2005e-18	-7.15548e-10	0.231299
133140797	chr9:133140797:G:A	2.4506e-19	-7.15548e-10	-1.35769
133141294	chr9:133141294:T:C	1.37402e-19	-1.55774	-0.378543
133141450	chr9:133141450:G:A	1.03568e-19	-0.857984	-1.36098
133141457	chr9:133141457:A:AG	6.52274e-20	-1.57862	-1.10269
133141502	chr9:133141502:AG:A	6.81493e-19	-7.15548e-10	-0.334906
133141558	chr9:133141558:A:AAG	4.08849e-20	-2.00195	-1.14648
133141651	chr9:133141651:A:G	2.87775e-19	-7.15548e-10	-1.19701
133141810	chr9:133141810:C:T	1.49655e-19	-1.04629	-0.804571
133141815	chr9:133141815:G:A	2.48244e-19	-7.15548e-10	-1.34478
133142177	chr9:133142177:G:A	2.79485e-19	-7.15548e-10	-1.22624
133142205	chr9:133142205:T:G	5.20114e-20	-1.62135	-1.28638
133142361	chr9:133142361:G:A	2.48339e-19	-7.15548e-10	-1.3444
133142522	chr9:133142522:C:T	5.68451e-20	-1.535	-1.28387
133142602	chr9:133142602:C:A	2.85152e-19	-7.15548e-10	-1.20617
133142629	chr9:133142629:C:T	3.24598e-19	-7.15548e-10	-1.0766
133142769	chr9:133142769:T:C	5.13838e-20	-1.63737	-1.2825
133142803	chr9:133142803:C:T	2.61173e-19	-7.15548e-10	-1.29401
133142837	chr9:133142837:G:A	9.29284e-20	-1.6225	-0.704859
133143112	chr9:133143112:G:A	2.85152e-19	-7.15548e-10	-1.20617
133143165	chr9:133143165:T:C	3.23426e-19	-7.15548e-10	-1.08022
133143357	chr9:133143357:G:A	8.7733e-20	-1.15663	-1.22826
133143927	chr9:133143927:A:C	2.57535e-19	-7.15548e-10	-1.30804
133144093	chr9:133144093:A:G	6.79619e-19	-7.15548e-10	-0.337659
133144516	chr9:133144516:A:G	7.47517e-20	-2.09313	-0.45189
133144588	chr9:133144588:G:A	5.1033e-19	-7.15548e-10	-0.624135
133144621	chr9:133144621:G:A	2.45818e-19	-7.15548e-10	-1.3546
133144643	chr9:133144643:C:T	7.35528e-20	-1.96653	-0.594655
133144672	chr9:133144672:G:A	5.58214e-20	-2.0763	-0.760735
133145185	chr9:133145185:T:C	5.60671e-19	-7.15548e-10	-0.530057
133145306	chr9:133145306:T:C	3.27403e-20	-2.16385	-1.20674
133145509	chr9:133145509:G:A	2.45265e-19	-7.15548e-10	-1.35685
133145860	chr9:133145860:G:A	2.69525e-19	-7.15548e-10	-1.26253
133145981	chr9:133145981:G:A	2.93466e-19	-7.15548e-10	-1.17743
133146393	chr9:133146393:C:T	3.21189e-20	-2.039	-1.35075
133146632	chr9:133146632:T:C	3.22056e-20	-2.17456	-1.21249
133146796	chr9:133146796:A:G	3.15634e-20	-2.17993	-1.22727
133146876	chr9:133146876:T:C	1.23244e-19	-2.04503	-6.63902e-10
133146912	chr9:133146912:G:A	2.85027e-20	-2.19421	-1.31499
133147567	chr9:133147567:G:A	5.26662e-20	-1.95875	-0.936465
133147666	chr9:133147666:T:C	3.06933e-20	-2.18666	-1.24848
133147905	chr9:133147905:C:T	4.78874e-19	-0.687755	-6.63902e-10
133148113	chr9:133148113:C:T	2.85272e-19	-7.15548e-10	-1.20575
133148516	chr9:133148516:C:T	3.57708e-19	-7.15548e-10	-0.979474
133149216	chr9:133149216:G:A	4.66789e-19	-7.15548e-10	-0.713315
133149682	chr9:133149682:G:A	2.7205e-19	-7.15548e-10	-1.25321
133150073	chr9:133150073:G:C	3.27333e-20	-2.09862	-1.27218
133150422	chr9:133150422:A:G	2.44256e-19	-7.15548e-10	-1.36097
133150658	chr9:133150658:A:G	5.19503e-19	-7.15548e-10	-0.606319
133150696	chr9:133150696:G:A	2.54875e-19	-7.15548e-10	-1.31842
133150744	chr9:133150744:C:T	2.44468e-19	-7.15548e-10	-1.36011
133151019	chr9:133151019:C:T	1.05889e-19	-2.1968	-6.63902e-10
133151155	chr9:133151155:A:C	3.46449e-19	-7.15548e-10	-1.01146
133151288	chr9:133151288:C:T	1.05643e-19	-2.19912	-6.63902e-10
133151350	chr9:133151350:C:T	5.41481e-19	-7.15548e-10	-0.564883
133151927	chr9:133151927:C:T	3.70026e-19	-7.15548e-10	-0.945618
133152036	chr9:133152036:G:A	2.53195e-19	-7.15548e-10	-1.32503
133152376	chr9:133152376:G:T	4.88976e-19	-7.15548e-10	-0.666878
133152459	chr9:133152459:T:G	2.46993e-19	-7.15548e-10	-1.34983
133152481	chr9:133152481:T:C	2.52738e-19	-7.15548e-10	-1.32684
133152587	chr9:133152587:G:A	2.53712e-19	-7.15548e-10	-1.32299
133153066	chr9:133153066:C:T	2.47506e-19	-7.15548e-10	-1.34776
133153070	chr9:133153070:T:C	2.47473e-19	-7.15548e-10	-1.34789
133153319	chr9:133153319:G:A	2.5587e-19	-7.15548e-10	-1.31452
133153373	chr9:133153373:T:C	4.10153e-19	-7.15548e-10	-0.842661
133153658	chr9:133153658:G:A	4.23697e-19	-0.810173	-6.63902e-10
133153750	chr9:133153750:T:A	2.45051e-19	-7.15548e-10	-1.35773
133153751	chr9:133153751:G:A	4.77165e-20	-2.19581	-0.79811
133153908	chr9:133153908:T:G	4.09312e-19	-7.15548e-10	-0.844715
133154023	chr9:133154023:C:T	2.44763e-19	-7.15548e-10	-1.3589
133154087	chr9:133154087:C:T	3.31659e-19	-7.15548e-10	-1.05508
133154451	chr9:133154451:A:G	2.58687e-19	-7.15548e-10	-1.30357
133154467	chr9:133154467:G:C	2.51565e-19	-7.15548e-10	-1.33149
133155071	chr9:133155071:C:T	2.7764e-19	-0.352733	-0.880134
133155157	chr9:133155157:C:A	2.51559e-19	-7.15548e-10	-1.33152
133155186	chr9:133155186:G:A	1.51841e-19	-1.83636	-6.63902e-10
133155196	chr9:133155196:G:A	2.59114e-19	-7.15548e-10	-1.30192
133155496	chr9:133155496:G:A	2.44224e-19	-7.15548e-10	-1.36111
133155533	chr9:133155533:A:G	2.44583e-19	-7.15548e-10	-1.35964
133155958	chr9:133155958:G:A	1.19767e-18	-7.15548e-10	0.228942
133155959	chr9:133155959:A:G	1.39695e-19	-1.53468	-0.385058
133156184	chr9:133156184:C:T	2.50867e-19	-7.15548e-10	-1.33427
133156364	chr9:133156364:G:T	1.1061e-19	-1.29844	-0.854742
133156402	chr9:133156402:C:T	4.61908e-20	-1.87974	-1.14667
133156430	chr9:133156430:G:C	3.27962e-19	0.0334856	-1.09978
133157113	chr9:133157113:A:G	3.8632e-20	-1.97668	-1.22843
133157139	chr9:133157139:C:T	4.13186e-19	-7.15548e-10	-0.835294
133157200	chr9:133157200:C:T	2.27637e-18	1.13917	-0.268025
133157215	chr9:133157215:T:C	6.79172e-20	-1.98806	-0.652839
133157334	chr9:133157334:T:C	3.05053e-19	-7.15548e-10	-1.13871
133157393	chr9:133157393:T:C	1.0585e-19	-2.19717	-6.63902e-10
133157693	chr9:133157693:G:T	3.44308e-19	-7.15548e-10	-1.01766
133158122	chr9:133158122:C:T	2.70916e-19	-7.15548e-10	-1.25738
133158154	chr9:133158154:G:A	1.17032e-19	-2.09674	-6.63902e-10
133158168	chr9:133158168:CCAG:C	2.5079e-18	2.32922	-1.36121
133158620	chr9:133158620:G:A	1.06915e-19	-2.18716	-6.63902e-10
133158836	chr9:133158836:G:A	3.14363e-19	-7.15548e-10	-1.10864
133158906	chr9:133158906:C:T	2.78469e-19	-7.15548e-10	-1.22988
133158977	chr9:133158977:G:A	1.53254e-18	0.475492	-6.63902e-10
133159045	chr9:133159045:T:C	3.38394e-19	-7.15548e-10	-1.03498
133159295	chr9:133159295:T:C	3.59927e-20	-2.0575	-1.21838
133159520	chr9:133159520:C:T	3.1509e-18	2.5476	-1.35135
133159557	chr9:133159557:G:A	3.02301e-19	-7.15548e-10	-1.14777
133159773	chr9:133159773:G:A	3.69665e-19	-7.15548e-10	-0.946594
133159883	chr9:133159883:AC:A	3.08321e-19	-7.15548e-10	-1.12805
133159938	chr9:133159938:AT:A	2.71868e-19	-7.15548e-10	-1.25388
133160204	chr9:133160204:G:A	3.25069e-19	-7.15548e-10	-1.07515
133160235	chr9:133160235:C:T	1.18693e-19	-2.08265	-6.63902e-10
133160550	chr9:133160550:C:T	5.21765e-19	-7.15548e-10	-0.601974
133160916	chr9:133160916:A:G	4.60417e-18	2.93674	-1.36122
133160920	chr9:133160920:C:G	4.77762e-18	2.911	-1.29849
133160987	chr9:133160987:G:A	5.05459e-18	3.00512	-1.33626
133160988	chr9:133160988:C:T	5.13281e-19	-7.15548e-10	-0.618368
133161312	chr9:133161312:C:T	2.45263e-19	-7.15548e-10	-1.35686
133161333	chr9:133161333:A:C	3.20279e-19	-7.15548e-10	-1.09
133162096	chr9:133162096:G:A	2.65463e-19	-7.15548e-10	-1.27772
133162355	chr9:133162355:G:A	2.03176e-18	1.99121	-1.23374
133162468	chr9:133162468:G:A	3.39819e-19	-7.15548e-10	-1.03078
133162551	chr9:133162551:G:A	2.73161e-19	-7.15548e-10	-1.24913
133162643	chr9:133162643:C:T	1.85176e-19	-1.08766	-0.550222
133163189	chr9:133163189:G:A	2.58161e-19	-7.15548e-10	-1.30561
133163547	chr9:133163547:G:A	2.51558e-19	-7.15548e-10	-1.33152
133163727	chr9:133163727:G:C	3.25492e-20	-2.14485	-1.23159
133163943	chr9:133163943:G:A	3.56163e-18	1.31878	-6.63902e-10
133164549	chr9:133164549:C:T	3.43665e-20	-2.08275	-1.23936
133164747	chr9:133164747:G:A	3.61692e-20	-1.98995	-1.28104
133164803	chr9:133164803:G:T	4.58192e-19	-7.15548e-10	-0.731904
133164881	chr9:133164881:G:A	1.6469e-18	-7.15548e-10	0.547456
133164925	chr9:133164925:G:A	2.9733e-19	-7.15548e-10	-1.16435
133165097	chr9:133165097:G:A	2.97817e-20	-2.1135	-1.3518
133165306	chr9:133165306:G:A	3.556e-20	-1.95074	-1.33723
133165428	chr9:133165428:T:C	3.46342e-19	-7.15548e-10	-1.01176
133165466	chr9:133165466:T:C	4.51459e-19	-7.15548e-10	-0.746708
133165599	chr9:133165599:T:C	8.45422e-17	4.11925	0.366563
133165998	chr9:133165998:C:T	6.46242e-19	-7.15548e-10	-0.388018
133166037	chr9:133166037:C:T	3.42231e-19	-7.15548e-10	-1.02371
133166068	chr9:133166068:C:T	2.06002e-19	-1.56479	0.0334859
133166133	chr9:133166133:G:A	9.15101e-20	-2.14304	-0.199698
133166736	chr9:133166736:TTTCATCTGGAAAATGGGCTTGTGAGGACTCATCTCTCGGTTTCTCCATAAA:T	1.08436e-18	-7.15548e-10	0.129552
133166877	chr9:133166877:T:C	2.10266e-17	3.47479	-0.380443
133167035	chr9:133167035:G:A	3.6766e-19	-7.15548e-10	-0.952033
133167054	chr9:133167054:C:T	3.00514e-18	-7.15548e-10	1.14889
133167064	chr9:133167064:C:T	6.15868e-20	-1.4837	-1.25505
133167143	chr9:133167143:G:A	3.70793e-17	5.0193	-1.35768
133167307	chr9:133167307:G:A	6.64721e-20	-2.19833	-0.464084
133167444	chr9:133167444:G:A	3.46861e-19	-7.15548e-10	-1.01027
133167449	chr9:133167449:C:A	5.60471e-19	-7.15548e-10	-0.530414
133167599	chr9:133167599:G:A	4.7186e-19	-7.15548e-10	-0.70251
133167688	chr9:133167688:T:C	1.1092e-18	-7.15548e-10	0.152201
133167805	chr9:133167805:A:G	1.19561e-17	3.87629	-1.34649
133167910	chr9:133167910:C:T	2.53093e-19	-7.15548e-10	-1.32543
133167970	chr9:133167970:C:T	1.08225e-17	3.79002	-1.35983
133167986	chr9:133167986:C:T	4.13295e-19	-7.15548e-10	-0.835031
133168083	chr9:133168083:T:C	1.12522e-17	3.82896	-1.35983
133168084	chr9:133168084:G:A	1.18478e-17	3.88046	-1.35976
133168297	chr9:133168297:AT:A	4.50776e-17	5.18251	-1.32556
133168480	chr9:133168480:C:T	4.35854e-19	-7.15548e-10	-0.781884
133168659	chr9:133168659:A:C	1.27741e-19	-2.00918	-6.63902e-10
133168912	chr9:133168912:C:T	2.49891e-19	-7.15548e-10	-1.33817
133169145	chr9:133169145:G:A	5.16356e-19	-7.15548e-10	-0.612396
133169469	chr9:133169469:G:A	1.46855e-19	-1.86975	-6.63902e-10
133169474	chr9:133169474:A:G	2.60559e-19	-7.15548e-10	-1.29636
133170099	chr9:133170099:G:A	8.64019e-17	5.86805	-1.36047
133170180	chr9:133170180:A:G	1.54771e-18	0.891607	-0.406265
133170554	chr9:133170554:A:C	2.93237e-19	-7.15548e-10	-1.17821
133170596	chr9:133170596:T:A	3.47947e-19	-7.15548e-10	-1.00714
133170716	chr9:133170716:T:C	9.13112e-20	-0.986873	-1.35804
133170805	chr9:133170805:C:A	2.67827e-19	-7.15548e-10	-1.26885
133170811	chr9:133170811:G:C	3.5961e-19	-7.15548e-10	-0.97417
133171108	chr9:133171108:T:C	1.44421e-19	-1.88994	0.00348451
133171258	chr9:133171258:G:A	8.56074e-20	-1.05504	-1.35438
133171403	chr9:133171403:G:A	3.00162e-19	-7.15548e-10	-1.15487
133171432	chr9:133171432:C:T	3.70254e-19	-7.15548e-10	-0.945002
133171723	chr9:133171723:C:T	2.77498e-19	-7.15548e-10	-1.23338
133171793	chr9:133171793:A:G	3.36726e-19	-7.15548e-10	-1.03992
133172006	chr9:133172006:A:G	5.27112e-19	0.675903	-1.26768
133172064	chr9:133172064:T:G	3.30814e-19	-7.15548e-10	-1.05764
133172322	chr9:133172322:G:A	2.86749e-19	-7.15548e-10	-1.20058
133172375	chr9:133172375:T:C	2.8632e-19	-7.15548e-10	-1.20208
133172950	chr9:133172950:T:A	6.46021e-19	-7.15548e-10	-0.38836
133174393	chr9:133174393:A:G	4.13944e-17	5.12886	-1.35715
133174483	chr9:133174483:T:C	3.03058e-19	-7.15548e-10	-1.14527
133174943	chr9:133174943:C:T	1.07751e-18	-7.15548e-10	0.123218
133174953	chr9:133174953:G:A	5.16484e-17	5.28428	-1.29126
133175233	chr9:133175233:T:C	1.21332e-18	-7.15548e-10	0.24192
133175878	chr9:133175878:G:A	2.57765e-18	1.59902	-0.603579
133176645	chr9:133176645:T:C	2.45977e-19	-7.15548e-10	-1.35395
133176793	chr9:133176793:C:T	3.10452e-19	-7.15548e-10	-1.12116
133176882	chr9:133176882:C:T	3.61869e-19	-7.15548e-10	-0.967911
133176894	chr9:133176894:G:A	2.60897e-19	-7.15548e-10	-1.29507
133177520	chr9:133177520:G:C	8.34515e-19	-7.15548e-10	-0.132342
133177723	chr9:133177723:C:T	2.95823e-19	-1.16943	-6.63902e-10
133177806	chr9:133177806:T:C	2.50509e-19	-7.15548e-10	-1.3357
133177937	chr9:133177937:C:T	1.06488e-19	-2.19116	-6.63902e-10
133177996	chr9:133177996:T:C	3.85699e-19	-7.15548e-10	-0.904135
133178887	chr9:133178887:T:C	1.51166e-19	-2.16457	0.323751
133178892	chr9:133178892:T:C	2.96535e-19	-7.15548e-10	-1.16703
133178905	chr9:133178905:A:G	1.58797e-19	-0.923579	-0.867986
133179185	chr9:133179185:T:C	1.46219e-18	-7.15548e-10	0.4285
133179264	chr9:133179264:A:C	3.73273e-19	-7.15548e-10	-0.936882
133179324	chr9:133179324:G:A	7.09039e-19	-7.15548e-10	-0.295281
133179705	chr9:133179705:C:T	2.61743e-19	-7.15548e-10	-1.29183
133179918	chr9:133179918:G:A	5.38462e-17	5.34628	-1.31158
133180000	chr9:133180000:C:G	2.89275e-19	-7.15548e-10	-1.19181
133180029	chr9:133180029:A:G	1.75319e-19	-0.855208	-0.837377
133180118	chr9:133180118:G:A	2.73235e-19	-7.15548e-10	-1.24886
133180372	chr9:133180372:G:C	2.01018e-18	1.65161	-0.904817
133180416	chr9:133180416:C:T	5.47512e-20	-2.19891	-0.657487
133180468	chr9:133180468:C:T	2.51992e-19	-7.15548e-10	-1.3298
133180528	chr9:133180528:A:G	2.83929e-19	-7.15548e-10	-1.21047
133180778	chr9:133180778:G:A	7.82619e-17	5.76665	-1.35803
133180780	chr9:133180780:C:T	2.51145e-19	-7.15548e-10	-1.33316
133180887	chr9:133180887:T:C	1.33709e-19	-1.96353	-6.63902e-10
133180892	chr9:133180892:A:T	8.70943e-17	5.87045	-1.3549
133180919	chr9:133180919:G:T	8.1302e-17	5.80535	-1.35861
133180923	chr9:133180923:A:AT	3.63006e-19	-7.15548e-10	-0.964772
133180931	chr9:133180931:C:T	9.00717e-17	5.87827	-1.3291
133181061	chr9:133181061:G:A	3.73654e-19	-7.15548e-10	-0.935862
133181110	chr9:133181110:G:C	6.86874e-17	5.63297	-1.35484
133181382	chr9:133181382:C:T	8.83922e-17	5.88385	-1.3535
133181506	chr9:133181506:C:T	6.27333e-20	-1.66945	-1.05085
133181569	chr9:133181569:G:A	1.02816e-19	-1.82615	-0.400094
133181617	chr9:133181617:C:T	3.82675e-18	-7.15548e-10	1.39058
133181618	chr9:133181618:C:T	1.17661e-19	-2.09138	-6.63902e-10
133181641	chr9:133181641:G:A	8.86564e-17	5.88254	-1.3492
133181719	chr9:133181719:A:G	8.25119e-20	-1.4329	-1.01335
133181826	chr9:133181826:G:C	1.1851e-19	-2.08419	-6.63902e-10
133181839	chr9:133181839:G:T	1.23469e-18	-7.15548e-10	0.259382
133182218	chr9:133182218:G:A	5.04538e-20	-1.8715	-1.06663
133182444	chr9:133182444:G:T	1.47328e-19	-1.86653	-6.63902e-10
133182497	chr9:133182497:C:A	1.13373e-19	-2.12851	-6.63902e-10
133182563	chr9:133182563:C:T	1.5439e-16	6.44829	-1.36025
133182699	chr9:133182699:G:A	5.45477e-19	-0.131357	-0.426174
133182801	chr9:133182801:C:T	8.61498e-17	4.14277	0.361876
133182952	chr9:133182952:C:A	2.80946e-19	-7.15548e-10	-1.22103
133183495	chr9:133183495:T:C	1.18229e-18	1.36373	-1.14772
133183544	chr9:133183544:T:C	8.48027e-19	-7.15548e-10	-0.11628
133183663	chr9:133183663:C:A	1.15055e-16	6.15225	-1.35828
133183791	chr9:133183791:G:T	2.63933e-19	-7.15548e-10	-1.2835
133183922	chr9:133183922:G:A	6.01592e-19	-1.58587	1.12626
133183930	chr9:133183930:C:T	1.00178e-19	-2.15604	-0.0961996
133184265	chr9:133184265:C:A	1.13392e-19	-1.32654	-0.801799
133185669	chr9:133185669:T:C	2.98015e-19	-7.15548e-10	-1.16205
133185894	chr9:133185894:C:G	2.59641e-18	2.00481	-1.00211
133185962	chr9:133185962:C:T	2.19366e-18	1.76331	-0.929178
133186026	chr9:133186026:A:ATTG	7.45477e-20	-2.09087	-0.456882
133186128	chr9:133186128:G:T	2.76839e-20	-2.18211	-1.35623
133186261	chr9:133186261:C:T	6.62831e-19	0.507425	-0.870097
133186470	chr9:133186470:C:T	4.64626e-19	-7.15548e-10	-0.717959
133186605	chr9:133186605:G:A	6.00381e-20	-1.48323	-1.28099
133186671	chr9:133186671:C:T	6.40573e-19	-7.15548e-10	-0.396829
133186958	chr9:133186958:A:G	3.05401e-20	-2.13673	-1.30342
133186967	chr9:133186967:C:T	3.06667e-20	-2.14311	-1.29291
133187023	chr9:133187023:T:C	3.01286e-20	-2.14748	-1.30623
133187024	chr9:133187024:A:G	3.03773e-20	-2.13926	-1.30623
133187050	chr9:133187050:C:T	5.18754e-19	-1.51181	0.90405
133187083	chr9:133187083:A:G	2.9903e-20	-2.15228	-1.30895
133187092	chr9:133187092:G:A	7.88604e-19	-7.15548e-10	-0.188928
133187104	chr9:133187104:A:G	4.67667e-19	-7.15548e-10	-0.711435
133187309	chr9:133187309:T:C	2.69824e-19	-7.15548e-10	-1.26142
133187470	chr9:133187470:A:C	3.00533e-20	-2.15091	-1.30531
133187562	chr9:133187562:C:T	2.9736e-20	-2.16119	-1.30564
133187590	chr9:133187590:G:A	2.98268e-20	-2.15815	-1.30564
133187664	chr9:133187664:G:A	1.43337e-19	-1.894	-6.63902e-10
133187743	chr9:133187743:A:G	3.05828e-20	-2.14612	-1.29263
133187776	chr9:133187776:G:T	3.0199e-20	-2.14575	-1.30564
133187819	chr9:133187819:A:T	3.00131e-20	-2.15192	-1.30564
133187897	chr9:133187897:C:T	3.0662e-20	-2.1348	-1.30137
133187908	chr9:133187908:A:C	3.00529e-20	-2.14824	-1.30799
133187993	chr9:133187993:G:A	5.43294e-20	-1.55499	-1.30914
133188001	chr9:133188001:G:A	1.2809e-18	-7.15548e-10	0.296125
133188290	chr9:133188290:A:C	3.10575e-20	-2.17124	-1.25211
133188407	chr9:133188407:C:T	3.24404e-19	-7.15548e-10	-1.0772
133189379	chr9:133189379:G:A	2.05964e-17	4.41048	-1.33681
133189650	chr9:133189650:G:A	6.89945e-19	-7.15548e-10	-0.32258
133189842	chr9:133189842:G:C	2.15666e-17	4.42971	-1.31
133190751	chr9:133190751:G:A	3.79633e-20	-1.92966	-1.29292
133190907	chr9:133190907:G:A	2.48647e-19	-7.15548e-10	-1.34316
133191038	chr9:133191038:G:A	4.57073e-19	-7.15548e-10	-0.73435
133191307	chr9:133191307:T:C	2.44708e-19	-7.15548e-10	-1.35913
133191917	chr9:133191917:C:A	2.44732e-19	-7.15548e-10	-1.35903
133192164	chr9:133192164:C:T	7.17855e-20	-1.23127	-1.35424
133192215	chr9:133192215:C:A	6.37525e-19	-7.15548e-10	-0.401598
133192250	chr9:133192250:T:C	5.36256e-19	-7.15548e-10	-0.574581
133192495	chr9:133192495:A:G	3.58504e-19	-7.15548e-10	-0.977252
133193001	chr9:133193001:G:A	2.57354e-19	-7.15548e-10	-1.30874
133193023	chr9:133193023:C:T	1.08818e-19	-0.86126	-1.30826
133193061	chr9:133193061:TG:T	2.50253e-19	-7.15548e-10	-1.33672
133193075	chr9:133193075:C:A	1.04463e-19	-1.11313	-1.09723
133193090	chr9:133193090:C:G	2.4851e-19	-7.15548e-10	-1.34371
133193234	chr9:133193234:T:C	2.50186e-19	-7.15548e-10	-1.33699
133193467	chr9:133193467:A:G	1.06108e-19	-2.19474	-6.63902e-10
133193786	chr9:133193786:G:A	1.83564e-18	-7.15548e-10	0.655958
133193956	chr9:133193956:C:A	2.37567e-18	-7.15548e-10	0.913842
133194006	chr9:133194006:T:C	4.05703e-18	-7.15548e-10	1.44901
133194073	chr9:133194073:G:A	5.61151e-19	-7.15548e-10	-0.529201
133194097	chr9:133194097:T:C	9.97379e-20	-0.979798	-1.27685
133194155	chr9:133194155:AAAAAG:A	2.44385e-19	-7.15548e-10	-1.36045
133194201	chr9:133194201:GAGAA:G	4.75339e-19	-0.695164	-6.63902e-10
133194323	chr9:133194323:C:T	2.24426e-18	-7.15548e-10	0.85694
133194544	chr9:133194544:G:A	3.2859e-20	-2.03571	-1.33126
133194704	chr9:133194704:C:T	2.14989e-18	-7.15548e-10	0.81398
133194715	chr9:133194715:T:C	2.24508e-18	-7.15548e-10	0.857302
133194779	chr9:133194779:G:A	9.98434e-19	-7.15548e-10	0.0469959
133195217	chr9:133195217:A:G	8.45469e-20	-1.09467	-1.32721
133195228	chr9:133195228:C:T	2.24508e-18	-7.15548e-10	0.857302
133195576	chr9:133195576:G:A	2.26659e-18	-7.15548e-10	0.86684
133195896	chr9:133195896:T:C	3.38247e-20	-2.16906	-1.16894
133196008	chr9:133196008:A:G	2.24508e-18	-7.15548e-10	0.857302
133196093	chr9:133196093:C:T	9.41675e-19	-7.15548e-10	-0.0115321
133196205	chr9:133196205:A:G	8.4056e-19	-0.125123	-6.63902e-10
133196208	chr9:133196208:G:A	2.35487e-18	-7.15548e-10	0.905048
133196283	chr9:133196283:TAAC:T	1.50092e-18	-7.15548e-10	0.454642
133196607	chr9:133196607:A:G	1.41189e-18	-7.15548e-10	0.393495
133196644	chr9:133196644:G:A	6.26379e-20	-1.38427	-1.33755
133197109	chr9:133197109:G:A	2.50228e-19	-7.15548e-10	-1.33682
133197286	chr9:133197286:T:C	1.46205e-18	-7.15548e-10	0.4284
133197298	chr9:133197298:A:G	1.34308e-18	-7.15548e-10	0.343527
133197300	chr9:133197300:G:A	2.50367e-19	-7.15548e-10	-1.33626
133197482	chr9:133197482:C:T	1.41275e-18	-7.15548e-10	0.394099
133197559	chr9:133197559:G:A	1.44069e-18	-7.15548e-10	0.413683
133197560	chr9:133197560:C:T	9.22401e-20	-1.09352	-1.24128
133197650	chr9:133197650:T:C	5.4893e-19	-7.15548e-10	-0.551222
133197695	chr9:133197695:T:TA	1.34739e-18	-7.15548e-10	0.346731
133197697	chr9:133197697:A:T	2.65236e-19	-7.15548e-10	-1.27857
133197723	chr9:133197723:A:G	8.28457e-20	-1.08826	-1.35395
133198040	chr9:133198040:A:G	1.3726e-18	-7.15548e-10	0.365268
133198735	chr9:133198735:G:C	1.13583e-18	-7.15548e-10	0.175931
133198798	chr9:133198798:T:C	1.36859e-18	-7.15548e-10	0.362344
133198879	chr9:133198879:A:G	1.15767e-18	-7.15548e-10	0.194976
133199058	chr9:133199058:A:C	1.3302e-18	-7.15548e-10	0.333895
133199073	chr9:133199073:T:C	2.12739e-18	-7.15548e-10	0.803459
133199514	chr9:133199514:G:A	2.78284e-20	-2.17544	-1.35769
133200020	chr9:133200020:C:T	6.21615e-20	-1.38108	-1.34837
133200036	chr9:133200036:A:G	3.66409e-19	-7.15548e-10	-0.955442
133200292	chr9:133200292:C:A	6.74679e-16	7.38996	-0.827162
133200368	chr9:133200368:G:A	3.8449e-19	-7.15548e-10	-0.907275
133200398	chr9:133200398:G:A	3.49757e-19	-7.15548e-10	-1.00195
133200492	chr9:133200492:A:G	1.68813e-18	-0.434345	1.00653
133200569	chr9:133200569:C:A	3.17384e-19	-7.15548e-10	-1.09908
133200618	chr9:133200618:T:C	1.30581e-19	-0.674646	-1.31256
133200740	chr9:133200740:G:A	1.30862e-19	-0.669128	-1.31592
133201040	chr9:133201040:A:G	1.38869e-19	-0.613588	-1.31207
133201427	chr9:133201427:G:T	2.44916e-19	-7.15548e-10	-1.35828
133201617	chr9:133201617:C:G	1.22308e-19	-0.766133	-1.28652
133201662	chr9:133201662:G:A	1.28385e-19	-0.691601	-1.31256
133201666	chr9:133201666:C:T	4.2979e-20	-1.76337	-1.33511
133201668	chr9:133201668:T:C	1.42051e-19	-0.589499	-1.31351
133201669	chr9:133201669:A:C	1.05794e-19	-2.1977	-6.63902e-10
133202023	chr9:133202023:C:T	2.84132e-19	-7.15548e-10	-1.20975
133202054	chr9:133202054:G:A	1.36962e-15	8.36805	-1.0972
133202129	chr9:133202129:G:A	4.84274e-20	-1.65475	-1.32438
133202270	chr9:133202270:T:G	1.38381e-19	-0.600828	-1.32835
133202289	chr9:133202289:C:T	1.20378e-19	-0.73229	-1.33626
133202308	chr9:133202308:G:A	1.46608e-19	-0.539753	-1.33168
133202554	chr9:133202554:G:A	5.36163e-19	-7.15548e-10	-0.574755
133202773	chr9:133202773:A:G	3.3041e-20	-2.03105	-1.33039
133202988	chr9:133202988:G:C	3.69813e-16	6.0792	-0.117643
133203174	chr9:133203174:C:T	2.84559e-18	-0.204758	1.29909
133203265	chr9:133203265:A:G	4.52795e-20	-1.80289	-1.24345
133203519	chr9:133203519:T:C	4.94512e-20	-1.82181	-1.1364
133203755	chr9:133203755:G:A	1.35528e-19	-0.665028	-1.28499
133203772	chr9:133203772:G:A	2.47689e-19	-7.15548e-10	-1.34702
133203795	chr9:133203795:G:A	1.6109e-15	8.62489	-1.19178
133204017	chr9:133204017:C:T	1.06609e-19	-2.19003	-6.63902e-10
133204076	chr9:133204076:C:T	5.1445e-20	-1.63259	-1.28609
133204098	chr9:133204098:T:A	1.32783e-19	-0.673796	-1.29668
133204155	chr9:133204155:A:G	8.62745e-19	-1.87803	1.77895
133204208	chr9:133204208:C:T	1.26887e-19	-0.72412	-1.29178
133204233	chr9:133204233:TG:T	2.44317e-19	-7.15548e-10	-1.36073
133204433	chr9:133204433:A:T	5.72923e-19	-7.15548e-10	-0.508441
133204693	chr9:133204693:G:A	1.71148e-19	-0.436084	-1.28058
133204885	chr9:133204885:T:C	6.24465e-18	1.58083	0.299454
133205029	chr9:133205029:A:G	6.46084e-19	-0.925198	0.536935
133205040	chr9:133205040:C:T	3.37516e-19	-7.15548e-10	-1.03758
133205041	chr9:133205041:G:A	1.27552e-18	-7.15548e-10	0.291916
133205091	chr9:133205091:C:T	3.03764e-19	-7.15548e-10	-1.14294
133205098	chr9:133205098:G:T	1.90196e-17	3.34191	-0.347871
133205125	chr9:133205125:A:C	1.01047e-18	0.0589753	-6.63902e-10
133205149	chr9:133205149:G:A	1.26557e-16	5.31204	-0.422779
133205501	chr9:133205501:C:T	5.5784e-19	-7.15548e-10	-0.53512
133206211	chr9:133206211:C:T	4.0582e-20	-1.79771	-1.35815
133206367	chr9:133206367:C:G	2.51816e-19	-7.15548e-10	-1.33049
133206442	chr9:133206442:C:T	3.45372e-15	7.25665	0.939123
133206503	chr9:133206503:C:G	7.56896e-19	-7.15548e-10	-0.229966
133206552	chr9:133206552:G:T	4.76403e-19	-7.15548e-10	-0.692927
133206649	chr9:133206649:A:AGCATATCCTAACCTTT	5.81819e-19	-7.15548e-10	-0.493033
133206657	chr9:133206657:G:GAC	5.78971e-19	-7.15548e-10	-0.497939
133206800	chr9:133206800:A:C	2.73298e-19	-7.15548e-10	-1.24863
133207024	chr9:133207024:C:T	3.5241e-20	-1.9425	-1.35449
133207063	chr9:133207063:C:G	1.06298e-19	-2.19295	-6.63902e-10
133207202	chr9:133207202:C:T	2.86328e-19	-7.15548e-10	-1.20205
133207428	chr9:133207428:T:C	7.69986e-20	-1.86276	-0.652646
133207617	chr9:133207617:T:C	2.74765e-19	-7.15548e-10	-1.24328
133207873	chr9:133207873:T:C	4.38712e-19	-7.15548e-10	-0.77535
133208381	chr9:133208381:C:T	3.36054e-19	-1.56708	0.525164
133208414	chr9:133208414:A:G	8.81197e-19	0.125073	-0.202984
133208714	chr9:133208714:T:C	5.73232e-19	0.819247	-1.32715
133209554	chr9:133209554:C:T	4.52042e-15	9.77853	-1.3136
133209622	chr9:133209622:G:A	4.35464e-19	-7.15548e-10	-0.78278
133209781	chr9:133209781:C:T	1.73279e-19	-1.70429	-6.63902e-10
133209813	chr9:133209813:G:T	9.24492e-20	-0.98222	-1.35031
133209874	chr9:133209874:C:G	3.20964e-19	-7.15548e-10	-1.08786
133210025	chr9:133210025:G:A	1.5322e-18	-7.15548e-10	0.475268
133210203	chr9:133210203:C:T	8.73465e-19	-7.15548e-10	-0.0867233
133210396	chr9:133210396:T:C	4.52436e-17	1.77712	2.08351
133210436	chr9:133210436:G:A	4.376e-17	4.75532	-0.928036
133210495	chr9:133210495:A:G	1.63205e-18	-7.15548e-10	0.5384
133210597	chr9:133210597:GGTT:G	1.72814e-19	-1.70697	-6.63902e-10
133210622	chr9:133210622:G:A	3.23512e-19	-7.15548e-10	-1.07996
133210674	chr9:133210674:C:T	3.90698e-19	-7.15548e-10	-0.891258
133211179	chr9:133211179:TG:T	1.47669e-19	-1.42142	-0.442798
133211235	chr9:133211235:C:G	5.38258e-19	-7.15548e-10	-0.570855
133211425	chr9:133211425:C:G	4.36661e-17	5.08067	-1.25553
133211529	chr9:133211529:C:T	3.51658e-17	1.64168	1.96696
133211612	chr9:133211612:C:T	3.22164e-19	-7.15548e-10	-1.08413
133211660	chr9:133211660:T:C	4.13209e-17	4.97564	-1.20571
133212272	chr9:133212272:A:G	9.60297e-19	-7.15548e-10	0.00805097
133212660	chr9:133212660:G:A	4.07652e-17	4.68548	-0.929087
133212747	chr9:133212747:A:G	1.92976e-19	-0.430054	-1.16657
133212803	chr9:133212803:C:T	3.14864e-19	-7.15548e-10	-1.10705
133213187	chr9:133213187:C:T	3.09719e-19	-7.15548e-10	-1.12353
133213226	chr9:133213226:C:T	4.07217e-19	-7.15548e-10	-0.849845
133213255	chr9:133213255:A:G	4.72704e-20	-2.17786	-0.825451
133213566	chr9:133213566:A:G	5.92109e-19	-0.658418	0.182917
133213664	chr9:133213664:G:A	2.57504e-19	-7.15548e-10	-1.30816
133213758	chr9:133213758:T:C	1.08075e-19	-2.17636	-6.63902e-10
133213972	chr9:133213972:A:C	3.74643e-18	-7.15548e-10	1.36937
133214067	chr9:133214067:A:G	3.23491e-19	-7.15548e-10	-1.08002
133214142	chr9:133214142:T:C	3.5408e-17	4.79376	-1.17826
133214771	chr9:133214771:G:C	3.69414e-19	-7.15548e-10	-0.947274
133214824	chr9:133214824:C:T	4.74843e-19	-7.15548e-10	-0.696207
133215190	chr9:133215190:A:C	2.79064e-20	-2.16923	-1.36111
133215426	chr9:133215426:T:C	2.41242e-15	9.19579	-1.35884
133215442	chr9:133215442:G:A	4.76695e-17	1.68079	2.23207
133215709	chr9:133215709:G:A	3.84177e-17	1.6507	2.04638
133215928	chr9:133215928:A:T	6.96934e-19	-7.15548e-10	-0.312502
133215996	chr9:133215996:AG:A	3.06776e-19	-7.15548e-10	-1.13307
133216210	chr9:133216210:A:G	2.54322e-19	-7.15548e-10	-1.32059
133216255	chr9:133216255:C:T	3.43403e-17	1.6275	1.95739
133216321	chr9:133216321:A:G	2.86265e-18	1.10031	-6.63902e-10
133216370	chr9:133216370:G:A	3.07113e-19	-7.15548e-10	-1.13198
133216422	chr9:133216422:C:T	3.65359e-17	1.73087	1.91599
133217372	chr9:133217372:C:A	3.95843e-17	1.75522	1.97178
133217626	chr9:133217626:C:T	3.56582e-17	1.65077	1.97178
133217812	chr9:133217812:G:A	3.65145e-17	1.6745	1.97178
133218228	chr9:133218228:C:T	2.36934e-16	6.51897	-1.00262
133218281	chr9:133218281:G:A	1.26714e-18	-7.15548e-10	0.285323
133218448	chr9:133218448:C:G	2.83572e-20	-2.16357	-1.35075
133218761	chr9:133218761:G:A	1.09671e-19	-2.1617	-6.63902e-10
133218763	chr9:133218763:C:A	5.94788e-17	3.10478	1.0294
133219094	chr9:133219094:G:A	1.17374e-19	-2.09383	-6.63902e-10
133219243	chr9:133219243:T:A	6.00472e-20	-1.40301	-1.36105
133219956	chr9:133219956:G:A	4.74056e-19	-7.15548e-10	-0.697867
133220171	chr9:133220171:C:A	2.57214e-19	-7.15548e-10	-1.30928
133220344	chr9:133220344:C:T	2.16733e-19	-0.417364	-1.06316
133220383	chr9:133220383:G:C	1.79829e-18	0.635402	-6.63902e-10
133220523	chr9:133220523:G:A	3.45026e-20	-2.1455	-1.17266
133220796	chr9:133220796:G:T	5.96599e-20	-1.40938	-1.36115
133221239	chr9:133221239:G:A	2.44849e-19	-0.383557	-0.974993
133221272	chr9:133221272:T:C	2.66262e-19	-0.30791	-0.966801
133221319	chr9:133221319:G:A	8.6838e-17	5.62167	-1.10906
133221443	chr9:133221443:G:A	3.66063e-19	-7.15548e-10	-0.956387
133221474	chr9:133221474:G:A	4.11246e-19	-7.15548e-10	-0.839999
133221681	chr9:133221681:C:A	3.44453e-19	-7.15548e-10	-1.01723
133221748	chr9:133221748:ATAG:A	5.39674e-19	-7.15548e-10	-0.568227
133222024	chr9:133222024:C:T	2.99828e-19	-7.15548e-10	-1.15598
133222140	chr9:133222140:C:T	3.11495e-19	-7.15548e-10	-1.11781
133222215	chr9:133222215:C:T	1.38078e-16	6.31634	-1.33996
133222426	chr9:133222426:A:G	1.24167e-16	5.99086	-1.12067
133222438	chr9:133222438:A:C	7.19242e-19	0.951834	-1.23283
133222787	chr9:133222787:C:T	3.10651e-19	-7.15548e-10	-1.12052
133222788	chr9:133222788:A:G	4.4651e-20	-1.77823	-1.28208
133222828	chr9:133222828:C:T	1.63001e-18	0.704753	-0.167603
133222862	chr9:133222862:T:C	2.8194e-17	3.59741	-0.209734
133222887	chr9:133222887:A:C	2.85984e-20	-2.15745	-1.34839
133222904	chr9:133222904:C:T	1.65708e-17	4.08677	-1.23056
133222948	chr9:133222948:G:C	4.30025e-19	-7.15548e-10	-0.79535
133223009	chr9:133223009:T:C	3.25757e-19	-7.15548e-10	-1.07304
133223104	chr9:133223104:T:C	7.43065e-19	-7.15548e-10	-0.248408
133223109	chr9:133223109:G:A	2.94447e-17	3.47358	-0.0425011
133223111	chr9:133223111:T:G	2.69677e-17	3.3857	-0.0425011
133223157	chr9:133223157:AGG:A	2.56874e-18	-7.15548e-10	0.991977
133223284	chr9:133223284:G:A	2.8131e-19	-7.15548e-10	-1.21974
133223361	chr9:133223361:G:A	2.46079e-19	-7.15548e-10	-1.35354
133223533	chr9:133223533:G:A	8.66423e-18	3.48674	-1.27897
133223861	chr9:133223861:A:G	4.13314e-19	-7.15548e-10	-0.834985
133224133	chr9:133224133:T:G	1.3858e-16	6.32554	-1.34553
133224302	chr9:133224302:C:T	8.17264e-20	-1.4963	-0.959515
133224464	chr9:133224464:A:G	6.27467e-18	-7.15548e-10	1.88508
133224524	chr9:133224524:C:A	3.09481e-19	-1.1243	-6.63902e-10
133224580	chr9:133224580:G:T	1.96065e-18	-7.15548e-10	0.721842
133224626	chr9:133224626:A:G	7.7771e-19	-7.15548e-10	-0.202838
133224880	chr9:133224880:G:T	2.53403e-19	-7.15548e-10	-1.32421
133224881	chr9:133224881:C:T	2.53403e-19	-7.15548e-10	-1.32421
133224922	chr9:133224922:T:C	4.83963e-19	-7.15548e-10	-0.677183
133225086	chr9:133225086:A:G	2.50011e-19	-7.15548e-10	-1.33769
133225101	chr9:133225101:C:T	4.62479e-20	-1.67633	-1.34884
133225109	chr9:133225109:T:C	3.16463e-19	-0.790192	-0.311795
133225190	chr9:133225190:C:T	2.53057e-19	-7.15548e-10	-1.32558
133225436	chr9:133225436:G:A	6.14702e-19	-7.15548e-10	-0.438055
133225511	chr9:133225511:G:A	5.27768e-17	5.29668	-1.28205
133225679	chr9:133225679:C:G	3.56249e-18	-7.15548e-10	1.31902
133225820	chr9:133225820:A:G	8.8088e-18	3.18231	-0.957995
133226067	chr9:133226067:A:T	7.31509e-19	-7.15548e-10	-0.264083
133226228	chr9:133226228:T:C	2.07194e-19	-0.646244	-0.879292
133226409	chr9:133226409:G:A	2.47804e-19	-7.15548e-10	-1.34655
133226612	chr9:133226612:T:G	2.22912e-17	4.51326	-1.3605
133226812	chr9:133226812:T:C	1.57996e-17	2.85443	-0.0458759
133226888	chr9:133226888:TC:T	9.55172e-19	-7.15548e-10	0.00269933
133227055	chr9:133227055:T:C	2.62004e-18	1.00339	0.0083653
133227060	chr9:133227060:C:T	8.46612e-19	-7.15548e-10	-0.117949
133227383	chr9:133227383:A:G	9.01632e-19	-7.15548e-10	-0.0549857
133227418	chr9:133227418:C:T	1.39426e-19	-1.92166	-6.63902e-10
133227464	chr9:133227464:A:G	3.33192e-19	-7.15548e-10	-1.05047
133227766	chr9:133227766:C:T	8.43842e-19	0.351954	-0.473181
133227864	chr9:133227864:GA:G	7.53988e-20	-1.54007	-0.996329
133227894	chr9:133227894:C:T	7.69363e-20	-1.53986	-0.976355
133227900	chr9:133227900:G:A	7.26238e-19	-7.15548e-10	-0.271314
133228038	chr9:133228038:C:T	7.74574e-20	-1.70586	-0.803608
133228084	chr9:133228084:T:C	4.76076e-20	-1.8216	-1.1746
133228190	chr9:133228190:C:T	2.00057e-18	-7.15548e-10	0.741995
133228203	chr9:133228203:C:T	3.96179e-20	-1.82047	-1.35944
133228405	chr9:133228405:A:T	1.92821e-18	-7.15548e-10	0.705155
133228579	chr9:133228579:G:T	7.96312e-19	-7.15548e-10	-0.179201
133228938	chr9:133228938:C:T	2.44198e-19	-7.15548e-10	-1.36121
133229284	chr9:133229284:C:T	1.07258e-19	-2.18396	-6.63902e-10
133229298	chr9:133229298:C:A	3.07819e-19	-7.15548e-10	-1.12968
133229306	chr9:133229306:G:A	5.04664e-20	-1.85152	-1.08637
133229307	chr9:133229307:A:T	1.59019e-19	-1.79017	-6.63902e-10
133229524	chr9:133229524:G:A	2.73269e-19	-7.15548e-10	-1.24874
133229782	chr9:133229782:TA:T	2.53511e-19	-7.15548e-10	-1.32378
133229818	chr9:133229818:T:C	4.72721e-19	-7.15548e-10	-0.700687
133230128	chr9:133230128:C:T	7.6917e-19	0.328542	-0.542421
133230176	chr9:133230176:A:C	1.05627e-19	-2.19928	-6.63902e-10
133230189	chr9:133230189:C:T	5.49157e-19	-7.15548e-10	-0.550807
133230316	chr9:133230316:A:G	1.0347e-17	3.1702	-0.784949
133230420	chr9:133230420:G:A	4.84804e-20	-1.85281	-1.12522
133230603	chr9:133230603:C:T	8.28305e-19	-7.15548e-10	-0.139811
133230604	chr9:133230604:A:T	2.80786e-19	-7.15548e-10	-1.2216
133230685	chr9:133230685:G:A	3.65427e-19	-7.15548e-10	-0.958125
133230763	chr9:133230763:G:A	4.70193e-20	-1.86532	-1.14332
133231024	chr9:133231024:A:G	4.66877e-20	-1.8922	-1.12351
133231249	chr9:133231249:C:T	4.48221e-20	-1.88826	-1.16823
133231300	chr9:133231300:A:G	2.4467e-19	-7.15548e-10	-1.35928
133231587	chr9:133231587:G:A	3.2048e-20	-2.18214	-1.20981
133231713	chr9:133231713:A:C	4.3005e-20	-1.80695	-1.29092
133231824	chr9:133231824:G:T	2.94553e-19	-7.15548e-10	-1.17373
133232054	chr9:133232054:C:G	4.73132e-20	-1.77995	-1.22245
133232142	chr9:133232142:A:G	2.87873e-18	0.87541	0.230503
133232400	chr9:133232400:G:A	3.96103e-20	-1.82089	-1.35921
133232483	chr9:133232483:C:G	6.07589e-19	-7.15548e-10	-0.449694
133232783	chr9:133232783:ATTAT:A	2.4865e-19	-7.15548e-10	-1.34315
133232905	chr9:133232905:TTC:T	2.68384e-19	-7.15548e-10	-1.26677
133233130	chr9:133233130:G:A	2.72766e-19	-7.15548e-10	-1.25058
133233283	chr9:133233283:G:A	4.96728e-18	3.0126	-1.36117
133233400	chr9:133233400:TG:T	2.44896e-19	-7.15548e-10	-1.35836
133233778	chr9:133233778:C:T	1.08536e-19	-0.841977	-1.33014
133233865	chr9:133233865:G:A	4.68854e-20	-1.66768	-1.34381
133233892	chr9:133233892:G:A	6.76142e-17	5.40053	-1.13815
133234284	chr9:133234284:T:C	3.99027e-20	-1.8305	-1.34225
133234344	chr9:133234344:T:A	4.52862e-20	-1.70679	-1.3394
133234353	chr9:133234353:C:A	6.85524e-18	1.97358	-6.63902e-10
133234377	chr9:133234377:GGCAAGGCCAGCCGT:G	2.90734e-19	-7.15548e-10	-1.18678
133234428	chr9:133234428:C:T	2.44258e-19	-7.15548e-10	-1.36097
133234438	chr9:133234438:A:G	4.59381e-20	-1.70696	-1.32494
133234523	chr9:133234523:C:A	2.25416e-18	-7.15548e-10	0.861341
133234794	chr9:133234794:G:A	6.3554e-18	1.89787	-6.63902e-10
133234843	chr9:133234843:C:T	1.57157e-18	-7.15548e-10	0.500637
133234925	chr9:133234925:C:T	6.01083e-20	-2.17426	-0.588781
133234944	chr9:133234944:C:T	3.9645e-19	-7.15548e-10	-0.876641
133235036	chr9:133235036:C:G	2.93809e-19	-7.15548e-10	-1.17626
133235110	chr9:133235110:T:C	1.3904e-18	-7.15548e-10	0.378151
133235128	chr9:133235128:G:A	4.43931e-18	1.53906	-6.63902e-10
133236118	chr9:133236118:C:T	1.07975e-19	-2.17729	-6.63902e-10
133236343	chr9:133236343:T:C	4.90591e-20	-2.07304	-0.893123
133236394	chr9:133236394:C:A	1.12158e-19	-2.13929	-6.63902e-10
133236578	chr9:133236578:G:A	2.52206e-19	-7.15548e-10	-1.32895
133236607	chr9:133236607:C:G	2.95692e-19	-7.15548e-10	-1.16987
133236642	chr9:133236642:A:G	1.00859e-19	-1.6693	-0.576165
133236763	chr9:133236763:C:G	9.67181e-19	-7.15548e-10	0.0151937
133236867	chr9:133236867:G:A	2.52894e-19	-7.15548e-10	-1.32622
133237026	chr9:133237026:A:G	1.7598e-18	1.94971	-1.33595
133237150	chr9:133237150:T:C	3.99382e-19	0.491914	-1.36119
133237183	chr9:133237183:C:T	1.37345e-18	0.555285	-0.189392
133237937	chr9:133237937:C:T	1.0566e-19	-2.19896	-6.63902e-10
133238353	chr9:133238353:A:C	2.46698e-19	-7.15548e-10	-1.35103
133238396	chr9:133238396:C:T	7.58567e-20	-1.19658	-1.33376
133238408	chr9:133238408:G:T	2.97204e-19	-7.15548e-10	-1.16477
133238602	chr9:133238602:G:C	8.04909e-19	-7.15548e-10	-0.168462
133238613	chr9:133238613:T:C	2.57911e-19	-1.30658	-6.63902e-10
133238680	chr9:133238680:A:T	2.04067e-19	-0.839284	-0.701459
133239032	chr9:133239032:G:A	1.0576e-19	-2.19802	-6.63902e-10
133239184	chr9:133239184:A:C	1.66451e-18	1.82296	-1.26486
133239449	chr9:133239449:C:A	2.44196e-19	-7.15548e-10	-1.36122
133239657	chr9:133239657:A:T	1.32367e-19	-1.97361	-6.63902e-10
133239777	chr9:133239777:C:T	1.76799e-19	-1.68418	-6.63902e-10
133239789	chr9:133239789:A:G	6.88072e-19	-0.589591	0.264292
133239848	chr9:133239848:G:C	1.47394e-18	-0.822785	1.25929
133239889	chr9:133239889:G:A	3.19838e-20	-2.0581	-1.33587
133239923	chr9:133239923:C:G	8.66203e-20	-1.09179	-1.30586
133240301	chr9:133240301:T:C	7.83879e-20	-1.68228	-0.815245
133240351	chr9:133240351:G:A	3.29956e-19	-7.15548e-10	-1.06023
133240419	chr9:133240419:A:AAAAT	7.61543e-20	-1.72962	-0.796809
133240489	chr9:133240489:G:A	6.3588e-20	-1.76841	-0.938361
133240546	chr9:133240546:A:G	3.86829e-20	-1.85326	-1.35053
133240605	chr9:133240605:G:T	5.67644e-20	-1.50507	-1.31521
133240643	chr9:133240643:T:C	1.1821e-17	2.51844	-6.63902e-10
133240750	chr9:133240750:T:A	2.68464e-19	-7.15548e-10	-1.26647
133240901	chr9:133240901:C:T	2.49415e-19	-7.15548e-10	-1.34007
133241008	chr9:133241008:T:C	3.8182e-20	-1.86678	-1.35005
133241072	chr9:133241072:G:A	2.55193e-19	-7.15548e-10	-1.31717
133241275	chr9:133241275:G:A	9.44732e-20	-1.13074	-1.18014
133241372	chr9:133241372:G:A	1.39334e-19	-1.93288	0.0105623
133241499	chr9:133241499:T:C	3.20732e-19	-7.15548e-10	-1.08859
133241506	chr9:133241506:C:T	4.75992e-19	-7.15548e-10	-0.69379
133241511	chr9:133241511:G:A	4.78743e-19	-7.15548e-10	-0.688029
133241514	chr9:133241514:G:A	4.78743e-19	-7.15548e-10	-0.688029
133241594	chr9:133241594:G:A	3.07615e-19	-7.15548e-10	-1.13034
133241601	chr9:133241601:A:C	2.54541e-19	-7.15548e-10	-1.31973
133241661	chr9:133241661:T:C	1.30391e-19	-2.048	0.0593449
133241830	chr9:133241830:C:T	5.17147e-19	-7.15548e-10	-0.610866
133242015	chr9:133242015:T:C	4.08027e-18	1.45473	-6.63902e-10
133242031	chr9:133242031:A:G	4.79399e-19	-7.15548e-10	-0.686659
133242108	chr9:133242108:C:T	6.90323e-20	-1.95746	-0.667155
133242194	chr9:133242194:T:TC	4.7025e-19	-7.15548e-10	-0.705927
133242258	chr9:133242258:C:T	2.69241e-19	-7.15548e-10	-1.26359
133242300	chr9:133242300:T:A	2.47401e-19	-7.15548e-10	-1.34818
133242357	chr9:133242357:C:T	2.54155e-19	-7.15548e-10	-1.32125
133242373	chr9:133242373:C:G	1.32288e-19	-0.615474	-1.35874
133242577	chr9:133242577:G:A	1.35527e-19	-0.591342	-1.35868
133242768	chr9:133242768:T:C	5.86637e-19	-7.15548e-10	-0.484785
133242776	chr9:133242776:C:T	4.71811e-20	-2.19811	-0.807088
133242793	chr9:133242793:G:A	3.83447e-19	0.444408	-1.3544
133242836	chr9:133242836:A:C	4.87856e-20	-2.19775	-0.774006
133242941	chr9:133242941:G:A	2.99099e-19	0.172008	-1.33042
133243016	chr9:133243016:AAAAAAAAAAAAAAAG:A	2.41599e-18	1.5332	-0.602525
133243075	chr9:133243075:AG:A	9.01093e-20	-1.44132	-0.916853
133243080	chr9:133243080:T:C	3.22714e-19	-7.15548e-10	-1.08242
133243133	chr9:133243133:A:G	2.44337e-19	-7.15548e-10	-1.36064
133243352	chr9:133243352:G:C	2.47303e-19	-7.15548e-10	-1.34858
133243353	chr9:133243353:T:C	6.96638e-20	-1.30463	-1.31088
133243413	chr9:133243413:C:T	9.24034e-20	-1.15908	-1.17395
133243479	chr9:133243479:G:A	8.50509e-20	-1.20665	-1.20929
133243592	chr9:133243592:T:C	1.08033e-19	-1.02523	-1.15153
133243841	chr9:133243841:G:C	1.29106e-19	-0.876775	-1.12178
133244309	chr9:133244309:T:C	1.05949e-19	-2.19624	-6.63902e-10
133244390	chr9:133244390:A:G	1.23611e-19	-0.921276	-1.12077
133244422	chr9:133244422:G:A	1.23943e-19	-0.918809	-1.12056
133244501	chr9:133244501:G:A	1.30718e-19	-0.873074	-1.11307
133244567	chr9:133244567:A:G	9.08019e-20	-1.08762	-1.26289
133244570	chr9:133244570:C:G	1.01127e-19	-0.881882	-1.36093
133244598	chr9:133244598:A:G	1.10082e-19	-1.14363	-1.01434
133244690	chr9:133244690:G:A	1.93618e-19	-1.59331	-6.63902e-10
133244704	chr9:133244704:G:A	1.38421e-19	-0.806848	-1.12204
133244809	chr9:133244809:G:A	4.30206e-19	0.56498	-1.35991
133244933	chr9:133244933:A:G	4.34624e-19	0.575342	-1.36005
133244977	chr9:133244977:G:A	3.12191e-19	-7.15548e-10	-1.11558
133245428	chr9:133245428:T:C	4.86289e-19	-0.672388	-6.63902e-10
133245528	chr9:133245528:G:A	2.92472e-19	-1.18082	-6.63902e-10
133245568	chr9:133245568:G:A	2.83587e-19	-1.21167	-6.63902e-10
133245575	chr9:133245575:T:C	1.02222e-19	-0.871006	-1.36104
133245587	chr9:133245587:G:A	2.72696e-19	-7.15548e-10	-1.25084
133245606	chr9:133245606:A:G	5.22138e-19	-7.15548e-10	-0.60126
133245627	chr9:133245627:G:A	7.57928e-20	-1.45923	-1.07196
133245734	chr9:133245734:AAAAAAC:A	4.23432e-19	-0.810798	-6.63902e-10
133245916	chr9:133245916:C:T	4.66478e-20	-1.97504	-1.04153
133246054	chr9:133246054:T:C	1.17174e-19	-0.944488	-1.15104
133246239	chr9:133246239:G:A	2.75646e-19	-0.855607	-0.384468
133246265	chr9:133246265:A:G	7.36936e-20	-1.31281	-1.24646
133246866	chr9:133246866:T:C	8.43009e-20	-1.6272	-0.797602
133247185	chr9:133247185:G:A	2.46028e-19	-1.35375	-6.63902e-10
133247259	chr9:133247259:G:C	1.016e-19	-0.877185	-1.36097
133247301	chr9:133247301:G:A	6.87884e-19	-7.15548e-10	-0.325571
133247319	chr9:133247319:T:C	9.07397e-20	-1.19814	-1.15306
133247331	chr9:133247331:G:A	1.74006e-19	-1.7001	-6.63902e-10
133247632	chr9:133247632:C:T	9.91969e-19	-7.15548e-10	0.0404999
133247890	chr9:133247890:G:A	3.05039e-19	-7.15548e-10	-1.13875
133248012	chr9:133248012:C:T	2.97559e-19	-7.15548e-10	-1.16358
133248353	chr9:133248353:T:C	7.00396e-20	-1.32907	-1.28106
133248453	chr9:133248453:A:G	7.96511e-20	-1.51275	-0.968785
133248927	chr9:133248927:G:A	1.53743e-19	-1.82391	-6.63902e-10
133248939	chr9:133248939:T:C	3.91411e-19	-7.15548e-10	-0.889433
133249012	chr9:133249012:G:A	2.71391e-19	0.105299	-1.36093
133249045	chr9:133249045:A:G	2.72769e-19	0.109785	-1.36035
133249203	chr9:133249203:T:A	1.67928e-18	0.566929	-6.63902e-10
133249215	chr9:133249215:T:G	8.64452e-20	-1.15223	-1.24745
133249853	chr9:133249853:G:C	3.33043e-19	-7.15548e-10	-1.05092
133249942	chr9:133249942:A:T	1.89619e-19	-0.458223	-1.15595
133250222	chr9:133250222:C:T	1.05383e-18	-7.15548e-10	0.100993
133250329	chr9:133250329:C:G	1.9498e-19	-0.464982	-1.12131
133250616	chr9:133250616:C:A	2.77984e-19	-7.15548e-10	-1.23163
133250742	chr9:133250742:A:C	9.14102e-20	-1.02235	-1.32149
133250805	chr9:133250805:T:G	3.13895e-19	-7.15548e-10	-1.11013
133251108	chr9:133251108:C:T	2.02258e-19	-0.401262	-1.14839
133251112	chr9:133251112:A:C	2.00321e-19	-0.412189	-1.14708
133251249	chr9:133251249:A:G	6.9026e-20	-1.47361	-1.1511
133251573	chr9:133251573:T:C	2.51523e-19	-7.15548e-10	-1.33166
133251735	chr9:133251735:A:C	1.31996e-19	-1.97642	-6.63902e-10
133251881	chr9:133251881:T:C	1.29745e-19	-1.13755	-0.856078
133251945	chr9:133251945:G:A	2.56763e-19	-1.31104	-6.63902e-10
133251979	chr9:133251979:C:T	7.12433e-18	-0.148923	2.161
133252094	chr9:133252094:A:G	3.10397e-20	-2.13488	-1.28904
133252214	chr9:133252214:G:A	1.33107e-17	2.97097	-0.333832
133252254	chr9:133252254:T:C	3.58129e-20	-2.1495	-1.13138
133252302	chr9:133252302:A:G	4.36368e-20	-1.73448	-1.34881
133252377	chr9:133252377:C:T	3.51845e-20	-1.94017	-1.35841
133252396	chr9:133252396:A:G	2.45887e-19	-7.15548e-10	-1.35432
133252424	chr9:133252424:G:A	4.6617e-20	-2.19378	-0.823452
133252520	chr9:133252520:G:A	2.94521e-19	-7.15548e-10	-1.17384
133252693	chr9:133252693:G:C	2.45895e-19	-7.15548e-10	-1.35429
133253056	chr9:133253056:T:C	8.39264e-19	-7.15548e-10	-0.126666
133253080	chr9:133253080:A:G	1.33385e-13	7.75148	4.09808
133253159	chr9:133253159:A:G	9.24877e-19	1.32913	-1.35866
133253171	chr9:133253171:T:C	7.79957e-17	1.98286	2.42236
133253216	chr9:133253216:T:C	1.72058e-13	7.8784	4.22576
133253276	chr9:133253276:A:G	3.68756e-18	2.04193	-0.688398
133253277	chr9:133253277:T:C	2.05273e-18	1.99604	-1.2283
133253344	chr9:133253344:G:A	3.25656e-17	3.53182	-6.63902e-10
133253385	chr9:133253385:T:C	3.96653e-18	2.13324	-0.706785
133253692	chr9:133253692:A:G	5.06274e-14	6.93139	3.94942
133253725	chr9:133253725:C:T	7.00791e-20	-1.32106	-1.28851
133253728	chr9:133253728:A:T	1.32808e-16	2.2933	2.64417
133253973	chr9:133253973:A:G	3.72748e-18	2.10882	-0.744522
133254224	chr9:133254224:G:A	3.51318e-18	2.02999	-0.724903
133254255	chr9:133254255:T:G	3.89525e-18	2.11189	-0.703566
133254260	chr9:133254260:G:A	4.55102e-16	2.34393	3.82516
133254689	chr9:133254689:GTCTATGTGTCTGTGTGT:G	3.44724e-19	-7.15548e-10	-1.01645
133255682	chr9:133255682:G:A	2.47726e-19	-7.15548e-10	-1.34687
133255801	chr9:133255801:C:T	3.95575e-16	2.32831	3.70059
133255805	chr9:133255805:T:C	2.94221e-19	-7.15548e-10	-1.17486
133255935	chr9:133255935:G:T	5.1988e-16	2.54635	3.75582
133255963	chr9:133255963:G:T	1.10562e-19	-2.15361	-6.63902e-10
133256028	chr9:133256028:C:T	3.7762e-16	2.17197	3.81048
133256050	chr9:133256050:C:T	7.14374e-18	2.67084	-0.656042
133256074	chr9:133256074:G:A	3.2411e-16	2.1591	3.67055
133256085	chr9:133256085:A:T	4.28604e-18	2.58485	-1.08093
133256189	chr9:133256189:C:T	1.06433e-19	-2.19168	-6.63902e-10
133256396	chr9:133256396:C:T	4.66268e-18	2.23294	-0.644783
133256459	chr9:133256459:T:C	4.70712e-13	9.32039	3.79018
133256508	chr9:133256508:C:T	3.85025e-16	3.02023	2.98164
133256518	chr9:133256518:T:C	4.43443e-13	9.14902	3.90187
133256621	chr9:133256621:C:T	3.33537e-19	-7.15548e-10	-1.04944
133256692	chr9:133256692:C:T	3.11612e-18	2.3826	-1.19745
133256827	chr9:133256827:G:A	2.50054e-19	-7.15548e-10	-1.33752
133256916	chr9:133256916:A:G	2.52969e-18	2.04255	-1.06588
133256963	chr9:133256963:T:C	4.66547e-13	9.30591	3.79576
133257129	chr9:133257129:G:A	4.67981e-16	3.25437	2.94262
133257138	chr9:133257138:T:C	3.90559e-16	3.10109	2.91506
133257141	chr9:133257141:A:C	3.27074e-19	-7.15548e-10	-1.069
133257221	chr9:133257221:C:T	4.23449e-18	2.10772	-0.615894
133257248	chr9:133257248:GA:G	3.18297e-19	-7.15548e-10	-1.09621
133257320	chr9:133257320:A:T	2.34354e-18	2.04614	-1.14591
133257367	chr9:133257367:C:A	1.48523e-16	3.44913	1.60017
133257465	chr9:133257465:G:A	1.05748e-18	-7.15548e-10	0.104453
133257486	chr9:133257486:T:C	2.53036e-13	9.22076	3.26909
133257567	chr9:133257567:T:C	9.96556e-19	1.40357	-1.35845
133257570	chr9:133257570:C:T	3.37102e-18	1.93113	-0.667352
133257599	chr9:133257599:C:T	3.25897e-19	-7.15548e-10	-1.07261
133257647	chr9:133257647:G:T	4.29549e-18	1.97708	-0.470954
133257791	chr9:133257791:G:A	4.14053e-18	2.19091	-0.721521
133257831	chr9:133257831:C:T	9.23725e-20	-1.42009	-0.913275
133257975	chr9:133257975:G:T	2.50555e-19	-7.15548e-10	-1.33551
133258116	chr9:133258116:G:A	3.15431e-18	1.77557	-0.57824
133258249	chr9:133258249:A:C	3.20936e-19	-7.15548e-10	-1.08795
133258308	chr9:133258308:A:C	6.51399e-18	2.77207	-0.849558
133258323	chr9:133258323:A:G	6.74294e-18	2.79231	-0.835249
133258352	chr9:133258352:C:T	6.93608e-18	2.81197	-0.826666
133258643	chr9:133258643:G:A	3.3562e-18	2.02896	-0.769591
133258727	chr9:133258727:G:A	1.87754e-19	-1.62406	-6.63902e-10
133259592	chr9:133259592:G:A	2.87511e-19	-7.15548e-10	-1.19793
133259603	chr9:133259603:T:G	3.04899e-18	1.90951	-0.746132
133259604	chr9:133259604:T:C	3.1442e-18	1.92765	-0.733526
133259656	chr9:133259656:C:T	3.89618e-18	2.04898	-0.640417
133259717	chr9:133259717:G:T	8.58349e-20	-1.04613	-1.36064
133259791	chr9:133259791:C:G	2.9625e-18	1.85873	-0.724134
133259833	chr9:133259833:G:A	2.83163e-18	1.86825	-0.778833
133259834	chr9:133259834:C:T	3.78739e-18	2.03436	-0.654122
133260029	chr9:133260029:C:T	2.59164e-19	-7.15548e-10	-1.30173
133260040	chr9:133260040:A:G	3.82867e-18	2.02825	-0.637171
133260064	chr9:133260064:G:A	2.57411e-19	-7.15548e-10	-1.30852
133260074	chr9:133260074:G:A	3.88155e-18	2.02496	-0.620164
133260099	chr9:133260099:G:A	6.05721e-19	-7.15548e-10	-0.452772
133260102	chr9:133260102:G:A	2.60465e-19	-7.15548e-10	-1.29672
133260148	chr9:133260148:G:A	3.59076e-20	-1.93008	-1.34816
133260221	chr9:133260221:CTG:C	2.1552e-19	-1.48614	-6.63902e-10
133260255	chr9:133260255:T:C	3.66609e-18	1.97852	-0.630837
133260349	chr9:133260349:A:G	2.91336e-18	1.81439	-0.69652
133260743	chr9:133260743:G:A	2.07112e-18	2.00061	-1.22396
133260793	chr9:133260793:T:A	3.73954e-18	1.9975	-0.629972
133260919	chr9:133260919:C:T	3.07037e-19	-7.15548e-10	-1.13222
133261113	chr9:133261113:G:A	3.3951e-18	2.03765	-0.766751
133261277	chr9:133261277:C:T	2.6017e-19	-7.15548e-10	-1.29786
133261367	chr9:133261367:C:A	3.66671e-18	1.98011	-0.632253
133261370	chr9:133261370:C:T	1.49091e-19	-0.495757	-1.35888
133261662	chr9:133261662:G:A	4.6258e-12	15.8978	-0.502091
133261703	chr9:133261703:A:G	2.94877e-12	15.5967	-0.65124
133261730	chr9:133261730:G:C	3.69828e-18	2.71751	-1.36108
133261737	chr9:133261737:G:A	3.75674e-18	2.73319	-1.36108
133261890	chr9:133261890:G:A	1.21741e-19	-2.05729	-6.63902e-10
133262020	chr9:133262020:G:GA	2.65604e-19	-7.15548e-10	-1.27719
133262152	chr9:133262152:G:A	2.47374e-19	-7.15548e-10	-1.34829
133262197	chr9:133262197:C:T	2.10015e-19	-1.51201	-6.63902e-10
133262238	chr9:133262238:C:T	2.06578e-19	-1.52851	-6.63902e-10
133262239	chr9:133262239:G:A	2.60316e-19	-7.15548e-10	-1.2973
133262243	chr9:133262243:T:C	5.91891e-19	-0.0416051	-0.434263
133262254	chr9:133262254:C:T	4.49731e-17	2.45344	1.40119
133262269	chr9:133262269:C:T	2.45236e-19	-7.15548e-10	-1.35697
133262534	chr9:133262534:T:C	3.99458e-20	-1.92595	-1.24572
133262671	chr9:133262671:A:G	1.93905e-19	-1.59182	-6.63902e-10
133262722	chr9:133262722:T:G	4.51268e-18	2.45583	-0.90038
133262826	chr9:133262826:C:T	2.29662e-18	2.0925	-1.2125
133262914	chr9:133262914:A:G	4.17687e-18	2.83879	-1.36066
133263149	chr9:133263149:T:C	2.44278e-19	-7.15548e-10	-1.36089
133263180	chr9:133263180:C:T	3.39297e-19	-7.15548e-10	-1.03232
133263255	chr9:133263255:G:A	2.78134e-19	-7.15548e-10	-1.23109
133263269	chr9:133263269:A:G	2.57466e-19	-7.15548e-10	-1.30831
133263471	chr9:133263471:G:A	6.18632e-19	-7.15548e-10	-0.431681
133263575	chr9:133263575:C:T	2.03298e-19	-1.54452	-6.63902e-10
133263607	chr9:133263607:A:G	2.44385e-19	-7.15548e-10	-1.36045
133263665	chr9:133263665:A:G	3.02966e-19	-7.15548e-10	-1.14557
133263826	chr9:133263826:C:G	2.47574e-19	-7.15548e-10	-1.34748
133263894	chr9:133263894:C:T	2.0394e-18	2.07803	-1.31681
133263980	chr9:133263980:G:T	1.99931e-19	-1.56122	-6.63902e-10
133264057	chr9:133264057:G:A	1.48565e-19	-1.85817	-6.63902e-10
133264107	chr9:133264107:A:G	2.69864e-19	-7.15548e-10	-1.26127
133264214	chr9:133264214:C:T	2.04502e-18	1.83293	-1.06896
133264291	chr9:133264291:A:C	2.90177e-17	3.41647	-6.63902e-10
133264351	chr9:133264351:T:C	6.0622e-18	3.2038	-1.35316
133264430	chr9:133264430:T:C	1.96567e-19	-1.57819	-6.63902e-10
133264872	chr9:133264872:C:T	5.98379e-19	-7.15548e-10	-0.464968
133265051	chr9:133265051:T:C	2.96856e-18	2.261	-1.12436
133265058	chr9:133265058:C:T	2.02585e-19	-1.54803	-6.63902e-10
133265202	chr9:133265202:T:G	1.94424e-19	-1.58915	-6.63902e-10
133265724	chr9:133265724:T:C	1.84123e-18	1.746	-1.087
133266092	chr9:133266092:G:A	8.53795e-19	-0.445805	0.336305
133266456	chr9:133266456:T:C	0.497845	37.4747	3.32298
133266772	chr9:133266772:C:T	6.19836e-17	2.44386	1.73158
133266804	chr9:133266804:G:T	8.67637e-13	14.9338	-1.21167
133266900	chr9:133266900:A:C	4.36336e-17	2.63633	1.18806
133266926	chr9:133266926:C:T	1.99099e-19	-1.56539	-6.63902e-10
133266942	chr9:133266942:A:G	1.16051e-13	12.9236	-1.21326
133267034	chr9:133267034:A:T	6.00871e-19	-7.15548e-10	-0.460811
133267122	chr9:133267122:T:C	5.66214e-19	-7.15548e-10	-0.520219
133267128	chr9:133267128:T:TG	1.81772e-19	-1.65644	-6.63902e-10
133267299	chr9:133267299:A:G	1.94429e-19	-1.58913	-6.63902e-10
133267332	chr9:133267332:G:A	1.47218e-17	-7.15548e-10	2.73789
133267642	chr9:133267642:A:G	1.92263e-19	-1.60033	-6.63902e-10
133267707	chr9:133267707:G:A	1.26012e-13	13.0137	-1.22099
133267708	chr9:133267708:C:T	1.23582e-13	12.9844	-1.21113
133267780	chr9:133267780:G:T	6.02153e-19	-7.15548e-10	-0.45868
133267800	chr9:133267800:A:G	1.13539e-13	12.9081	-1.21962
133267960	chr9:133267960:T:C	9.07456e-13	15.0341	-1.26709
133267979	chr9:133267979:G:A	1.91406e-19	-1.6048	-6.63902e-10
133268030	chr9:133268030:G:A	9.87624e-13	15.1145	-1.26291
133268507	chr9:133268507:G:A	1.91145e-19	-1.60616	-6.63902e-10
133268647	chr9:133268647:A:T	1.93317e-18	2.03892	-1.33119
133268698	chr9:133268698:A:G	1.93429e-18	1.52086	-0.812555
133268872	chr9:133268872:A:T	1.23885e-12	15.3352	-1.2569
133268885	chr9:133268885:G:A	1.06949e-12	15.19	-1.2587
133268890	chr9:133268890:C:G	2.52754e-19	-7.15548e-10	-1.32677
133268897	chr9:133268897:A:G	1.03943e-12	15.1613	-1.25852
133269015	chr9:133269015:C:T	9.5025e-13	15.0668	-1.25378
133269042	chr9:133269042:A:G	4.45712e-17	2.38584	1.45981
133269122	chr9:133269122:A:G	2.16495e-18	1.93067	-1.10971
133269166	chr9:133269166:G:C	4.68784e-19	-7.15548e-10	-0.709051
133269214	chr9:133269214:G:A	1.74324e-18	1.9614	-1.35709
133269228	chr9:133269228:A:G	7.498e-19	-7.15548e-10	-0.239385
133269461	chr9:133269461:T:C	9.26123e-13	15.036	-1.24868
133269582	chr9:133269582:A:G	7.99159e-13	14.8931	-1.25319
133269643	chr9:133269643:C:T	2.62431e-19	-7.15548e-10	-1.28921
133269706	chr9:133269706:T:C	1.15423e-13	12.8835	-1.1786
133269992	chr9:133269992:A:C	5.04639e-13	14.324	-1.14383
133270061	chr9:133270061:G:A	1.07598e-12	15.2007	-1.26343
133270074	chr9:133270074:T:A	1.34883e-11	17.738	-1.27209
133270197	chr9:133270197:G:A	2.53215e-19	-7.15548e-10	-1.32495
133270565	chr9:133270565:G:A	9.41817e-13	15.0577	-1.25362
133270615	chr9:133270615:A:G	9.86862e-13	15.111	-1.26017
133270637	chr9:133270637:AT:A	8.35557e-13	14.9542	-1.26974
133270647	chr9:133270647:G:T	9.43833e-13	15.0606	-1.25429
133270797	chr9:133270797:T:A	1.16795e-12	15.2966	-1.27732
133270880	chr9:133270880:T:C	4.25068e-17	2.38013	1.41809
133271001	chr9:133271001:T:C	3.76456e-13	14.1821	-1.29493
133271182	chr9:133271182:T:C	0.000513566	33.5935	0.327503
133271325	chr9:133271325:C:T	2.49329e-18	1.89253	-0.930367
133271505	chr9:133271505:G:T	4.70435e-18	2.64437	-1.04732
133271597	chr9:133271597:C:T	1.78734e-18	1.94488	-1.31559
133271745	chr9:133271745:T:C	1.4521e-12	15.4626	-1.2255
133271880	chr9:133271880:G:A	2.74764e-18	2.34392	-1.28462
133272124	chr9:133272124:T:C	1.83183e-19	-1.64871	-6.63902e-10
133272138	chr9:133272138:G:A	4.36374e-17	5.09311	-1.26863
133272215	chr9:133272215:G:GA	2.99175e-19	-7.15548e-10	-1.15816
133272408	chr9:133272408:G:T	3.79649e-17	4.9572	-1.27197
133272573	chr9:133272573:T:C	1.83189e-19	-1.64867	-6.63902e-10
133272585	chr9:133272585:G:A	1.53992e-17	3.99165	-1.20877
133272809	chr9:133272809:T:C	6.41538e-19	-7.15548e-10	-0.395324
133272816	chr9:133272816:T:C	4.70908e-17	4.88732	-0.986677
133272953	chr9:133272953:C:G	4.12698e-17	5.01334	-1.24465
133272983	chr9:133272983:G:A	3.58042e-19	-7.15548e-10	-0.97854
133273171	chr9:133273171:G:A	2.85921e-19	-7.15548e-10	-1.20347
133273282	chr9:133273282:A:G	6.35086e-19	-7.15548e-10	-0.405431
133273350	chr9:133273350:G:A	1.76216e-19	-1.68748	-6.63902e-10
133273813	chr9:133273813:C:T	2.41597e-12	16.076	-1.32978
133273815	chr9:133273815:T:C	5.51918e-19	-7.15548e-10	-0.545793
133273837	chr9:133273837:C:T	9.27807e-19	-7.15548e-10	-0.0263677
133273983	chr9:133273983:A:G	0.210659	36.9354	3.00221
133274084	chr9:133274084:C:T	7.36238e-12	17.1878	-1.32736
133274165	chr9:133274165:G:A	1.29099e-15	8.38793	-1.1762
133274270	chr9:133274270:A:G	1.52992e-19	-1.8288	-6.63902e-10
133274293	chr9:133274293:AC:A	0.00103191	31.8616	2.75714
133274306	chr9:133274306:G:A	1.47264e-15	8.50246	-1.15909
133274386	chr9:133274386:C:G	3.10018e-19	-7.15548e-10	-1.12256
133274414	chr9:133274414:A:G	0.167566	36.7806	2.92814
133274466	chr9:133274466:G:A	2.68485e-19	-7.15548e-10	-1.2664
133274567	chr9:133274567:T:C	2.64243e-19	-7.15548e-10	-1.28232
133274604	chr9:133274604:C:A	3.16267e-19	-7.15548e-10	-1.1026
133274901	chr9:133274901:C:G	3.05772e-19	-7.15548e-10	-1.13635
133274963	chr9:133274963:G:A	1.09161e-19	-2.16637	-6.63902e-10
133274987	chr9:133274987:G:A	6.66855e-19	0.731866	-1.08849
133275068	chr9:133275068:A:G	2.69368e-16	6.30758	-0.662938
133275106	chr9:133275106:C:G	1.94872e-19	-1.58685	-6.63902e-10
133275140	chr9:133275140:C:T	2.80338e-20	-2.16888	-1.3569
133275238	chr9:133275238:G:T	2.49166e-19	-7.15548e-10	-1.34107
133275393	chr9:133275393:C:T	1.14056e-19	-2.1225	-6.63902e-10
133275491	chr9:133275491:G:C	2.51457e-19	-7.15548e-10	-1.33192
133275580	chr9:133275580:G:A	3.10018e-19	-7.15548e-10	-1.12256
133275691	chr9:133275691:C:T	4.04828e-19	-7.15548e-10	-0.85573
133275782	chr9:133275782:G:A	1.74228e-18	1.62134	-1.01758
133275833	chr9:133275833:G:C	2.46655e-19	-7.15548e-10	-1.3512
133276253	chr9:133276253:C:G	2.69467e-19	-7.15548e-10	-1.26275
133276354	chr9:133276354:C:T	0.000188145	31.3432	1.57357
133276618	chr9:133276618:G:C	2.11329e-19	-0.377806	-1.12797
133276902	chr9:133276902:C:T	1.13766e-19	-0.899838	-1.22521
133277095	chr9:133277095:C:T	1.55427e-19	-1.53	-0.283014
133277142	chr9:133277142:C:T	1.73194e-19	-1.70478	-6.63902e-10
133277934	chr9:133277934:A:T	2.57828e-19	-7.15548e-10	-1.3069
133278007	chr9:133278007:G:A	5.46189e-18	2.63845	-0.89209
133278037	chr9:133278037:C:T	5.46858e-18	2.69009	-0.94251
133278100	chr9:133278100:A:T	7.22941e-19	0.0868809	-0.362745
133278201	chr9:133278201:G:C	2.49621e-19	-7.15548e-10	-1.33925
133278228	chr9:133278228:C:T	1.05741e-18	-7.15548e-10	0.104382
133278353	chr9:133278353:C:T	2.4385e-18	-7.15548e-10	0.939946
133278431	chr9:133278431:T:C	0.000230939	31.6951	1.42668
133278537	chr9:133278537:C:T	6.91809e-11	15.0307	3.0701
133278724	chr9:133278724:C:T	0.000275392	31.8649	1.43292
133278744	chr9:133278744:C:T	2.63658e-19	-7.15548e-10	-1.28454
133279053	chr9:133279053:CA:C	4.75691e-20	-1.66857	-1.32844
133279089	chr9:133279089:C:T	2.91891e-19	-7.15548e-10	-1.18281
133279293	chr9:133279293:A:G	1.20821e-18	0.237702	-6.63902e-10
133279294	chr9:133279294:T:G	0.000171229	31.3827	1.43984
133279374	chr9:133279374:C:T	2.44934e-19	-7.15548e-10	-1.3582
133279427	chr9:133279427:T:C	0.121519	36.9678	2.41958
133279490	chr9:133279490:C:T	1.21305e-18	0.308723	-0.0670256
133279554	chr9:133279554:G:A	4.81012e-20	-1.65446	-1.33142
133279770	chr9:133279770:G:A	4.54694e-18	2.64556	-1.08254
133279786	chr9:133279786:G:A	2.40809e-18	2.23682	-1.30942
133279871	chr9:133279871:T:C	2.96517e-16	6.20639	-0.465726
133280386	chr9:133280386:G:A	2.79996e-19	-7.15548e-10	-1.22442
133280398	chr9:133280398:A:G	2.79996e-19	-7.15548e-10	-1.22442
133280475	chr9:133280475:ATT:A	1.06835e-19	-0.951767	-1.23614
133280491	chr9:133280491:G:A	3.32187e-19	-1.05349	-6.63902e-10
133280494	chr9:133280494:T:C	1.05904e-19	-0.960186	-1.23647
133280951	chr9:133280951:G:A	4.63361e-19	-7.15548e-10	-0.720685
133281464	chr9:133281464:A:C	3.00101e-17	4.22532	-0.775221
133281560	chr9:133281560:G:A	6.08564e-14	9.51784	1.547
133281565	chr9:133281565:C:A	1.75187e-19	-1.69334	-6.63902e-10
133281578	chr9:133281578:A:G	3.36205e-19	-7.15548e-10	-1.04147
133281741	chr9:133281741:T:C	4.59085e-19	-7.15548e-10	-0.729956
133281947	chr9:133281947:C:T	3.01216e-19	0.193389	-1.34475
133282081	chr9:133282081:T:C	4.28751e-20	-1.78532	-1.31558
133282238	chr9:133282238:C:T	2.45746e-19	-7.15548e-10	-1.35489
133282283	chr9:133282283:G:A	2.63884e-19	-7.15548e-10	-1.28368
133282351	chr9:133282351:C:T	3.06009e-19	0.137868	-1.27344
133282591	chr9:133282591:A:C	2.47365e-19	-7.15548e-10	-1.34833
133282654	chr9:133282654:C:T	2.70783e-19	-7.15548e-10	-1.25787
133282715	chr9:133282715:T:C	2.32476e-19	-0.0555466	-1.35486
133282754	chr9:133282754:A:T	4.49668e-20	-2.02704	-1.02622
133282759	chr9:133282759:C:T	2.53184e-19	-7.15548e-10	-1.32508
133282971	chr9:133282971:C:T	3.22278e-20	-2.19761	-1.18875
133283279	chr9:133283279:T:TCTAA	1.34491e-19	-0.604006	-1.35369
133283289	chr9:133283289:G:A	1.35031e-19	-0.6	-1.35369
133283391	chr9:133283391:G:A	4.41551e-20	-2.11455	-0.956931
133283409	chr9:133283409:GA:G	3.39741e-19	-7.15548e-10	-1.03101
133283667	chr9:133283667:G:A	2.80434e-20	-2.17196	-1.35348
133283693	chr9:133283693:A:G	2.78033e-20	-2.17846	-1.35557
133283695	chr9:133283695:AAGGCC:A	2.7763e-20	-2.18051	-1.35498
133283728	chr9:133283728:G:A	5.52236e-19	-7.15548e-10	-0.545217
133283877	chr9:133283877:G:C	1.32971e-19	-1.96906	-6.63902e-10
133283965	chr9:133283965:A:G	5.26409e-20	-1.75917	-1.13652
133283967	chr9:133283967:C:G	2.7842e-20	-2.18074	-1.35191
133284006	chr9:133284006:G:A	2.76875e-20	-2.18036	-1.35785
133284217	chr9:133284217:A:G	2.7816e-20	-2.17287	-1.36071
133284270	chr9:133284270:A:G	2.77819e-20	-2.17435	-1.36046
133284646	chr9:133284646:T:C	2.76495e-20	-2.17982	-1.35977
133284908	chr9:133284908:C:T	2.75458e-20	-2.18225	-1.36109
133284965	chr9:133284965:G:C	2.76344e-20	-2.17932	-1.36081
133285059	chr9:133285059:G:A	2.76638e-20	-2.17862	-1.36045
133285103	chr9:133285103:T:C	2.48199e-19	-7.15548e-10	-1.34496
133285160	chr9:133285160:G:A	2.53824e-19	-7.15548e-10	-1.32255
133285409	chr9:133285409:T:C	2.75029e-20	-2.18385	-1.36105
133285502	chr9:133285502:G:A	2.76787e-20	-2.17931	-1.35922
133285702	chr9:133285702:C:T	3.14981e-20	-2.19888	-1.21039
133285900	chr9:133285900:A:G	2.75776e-20	-2.18187	-1.36031
133286265	chr9:133286265:G:A	8.64299e-17	0.563164	3.94473
133286279	chr9:133286279:G:A	3.64973e-20	-2.10266	-1.15929
133286448	chr9:133286448:G:T	3.5693e-19	-7.15548e-10	-0.981652
133286512	chr9:133286512:C:T	2.97457e-19	-7.15548e-10	-1.16392
133286559	chr9:133286559:G:T	2.7509e-20	-2.18396	-1.36072
133286897	chr9:133286897:C:A	4.59039e-19	-7.15548e-10	-0.730058
133287192	chr9:133287192:C:T	3.03578e-20	-2.08638	-1.35976
133287734	chr9:133287734:G:A	8.1667e-18	1.39946	0.749165
133287757	chr9:133287757:A:G	9.55112e-18	1.51624	0.788985
133287875	chr9:133287875:C:T	1.44058e-18	0.511858	-0.0982525
133287998	chr9:133287998:A:G	1.89806e-18	0.75676	-0.0673657
133288179	chr9:133288179:C:A	2.47616e-19	-7.15548e-10	-1.34731
133288429	chr9:133288429:C:T	2.74554e-20	-2.18642	-1.3602
133288594	chr9:133288594:A:G	2.46144e-19	-7.15548e-10	-1.35328
133289021	chr9:133289021:T:G	1.90499e-17	3.75795	-0.762328
133289067	chr9:133289067:A:G	2.75035e-20	-2.18564	-1.35924
133289083	chr9:133289083:T:C	3.774e-20	-2.10611	-1.12236
133289395	chr9:133289395:T:C	3.07928e-19	-7.15548e-10	-1.12932
133289579	chr9:133289579:A:G	3.2738e-19	-7.15548e-10	-1.06807
133289639	chr9:133289639:C:T	3.83835e-20	-2.10714	-1.10442
133289775	chr9:133289775:C:T	4.13179e-19	-7.15548e-10	-0.835312
133290122	chr9:133290122:G:A	4.99896e-20	-1.86355	-1.08383
133291027	chr9:133291027:G:A	4.38082e-19	-7.15548e-10	-0.776786
133291219	chr9:133291219:T:A	2.48653e-19	-7.15548e-10	-1.34313
133291606	chr9:133291606:G:A	1.15015e-19	-2.11413	-6.63902e-10
133291776	chr9:133291776:AG:A	1.37418e-19	-1.93617	-6.63902e-10
133291950	chr9:133291950:T:C	4.65424e-19	-7.15548e-10	-0.716243
133291993	chr9:133291993:T:C	4.13439e-19	-7.15548e-10	-0.834681
133292162	chr9:133292162:A:G	2.44765e-19	-7.15548e-10	-1.35889
133292205	chr9:133292205:C:T	2.74506e-19	-7.15548e-10	-1.24422
133292296	chr9:133292296:C:T	2.60119e-18	-7.15548e-10	1.00453
133292824	chr9:133292824:C:T	3.66369e-20	-2.09369	-1.16445
133292955	chr9:133292955:G:T	2.91067e-19	-7.15548e-10	-1.18564
133293118	chr9:133293118:G:A	2.61136e-19	-7.15548e-10	-1.29415
133293322	chr9:133293322:C:T	4.29927e-20	-1.7401	-1.35806
133293515	chr9:133293515:G:A	3.17514e-20	-2.19826	-1.20299
133294190	chr9:133294190:T:C	2.47527e-19	-7.15548e-10	-1.34767
133294427	chr9:133294427:TCCTGAGAGCTG:T	6.95479e-19	-7.15548e-10	-0.314591
133294517	chr9:133294517:C:A	2.47471e-19	-7.15548e-10	-1.3479
133294880	chr9:133294880:G:A	3.0941e-20	-2.19696	-1.23015
133294912	chr9:133294912:G:A	3.84833e-20	-2.10442	-1.10455
133295160	chr9:133295160:G:A	9.89396e-18	1.60114	0.739347
133295530	chr9:133295530:A:G	2.86436e-20	-2.19083	-1.31343
133295903	chr9:133295903:G:T	2.46093e-19	-7.15548e-10	-1.35348
133295977	chr9:133295977:A:C	3.5283e-20	-2.00217	-1.29362
133296072	chr9:133296072:G:A	2.97057e-19	-7.15548e-10	-1.16527
133296102	chr9:133296102:C:T	2.66583e-19	-7.15548e-10	-1.27351
133296239	chr9:133296239:G:A	3.25213e-19	-7.15548e-10	-1.07471
133296538	chr9:133296538:T:A	1.74146e-18	-7.15548e-10	0.603286
133296614	chr9:133296614:A:G	4.09187e-20	-2.19725	-0.950356
133296719	chr9:133296719:G:A	3.63036e-20	-1.95803	-1.30925
133296818	chr9:133296818:C:T	2.69166e-19	-7.15548e-10	-1.26386
133296909	chr9:133296909:A:G	3.65196e-20	-2.01727	-1.24408
133297280	chr9:133297280:A:G	2.69166e-19	-7.15548e-10	-1.26386
133297857	chr9:133297857:C:T	3.62588e-20	-2.13973	-1.12878
133297948	chr9:133297948:G:C	3.63343e-20	-2.1284	-1.13803
133297982	chr9:133297982:G:A	3.55082e-20	-2.13998	-1.14945
133297985	chr9:133297985:T:C	3.58938e-20	-2.12918	-1.14945
133297986	chr9:133297986:G:A	3.13957e-19	-7.15548e-10	-1.10994
133297990	chr9:133297990:G:A	1.53392e-18	0.464399	0.0119887
133298034	chr9:133298034:A:G	3.60513e-20	-2.14022	-1.13403
133298178	chr9:133298178:G:A	3.57231e-20	-2.13778	-1.14561
133298252	chr9:133298252:C:T	4.57442e-19	-7.15548e-10	-0.733542
133298280	chr9:133298280:A:T	1.3232e-18	0.332395	-0.00377462
133298312	chr9:133298312:A:G	2.92443e-19	-1.18092	-6.63902e-10
133298911	chr9:133298911:A:G	3.4975e-19	-7.15548e-10	-1.00197
133298920	chr9:133298920:T:C	1.06755e-19	-2.18865	-6.63902e-10
133299006	chr9:133299006:C:T	4.28543e-19	-7.15548e-10	-0.798801
133299025	chr9:133299025:A:G	3.41323e-20	-2.147	-1.18195
133299103	chr9:133299103:C:T	4.52267e-16	0.882453	5.28038
133299121	chr9:133299121:C:A	3.43172e-20	-2.14115	-1.18239
133299159	chr9:133299159:T:C	2.92732e-19	-7.15548e-10	-1.17994
133299228	chr9:133299228:A:G	2.85512e-19	-7.15548e-10	-1.20491
133299239	chr9:133299239:T:A	2.62203e-19	-7.15548e-10	-1.29007
133299321	chr9:133299321:A:G	2.63187e-19	-7.15548e-10	-1.28633
133299395	chr9:133299395:C:T	3.33063e-19	-7.15548e-10	-1.05086
133299472	chr9:133299472:A:G	3.37365e-20	-2.15346	-1.18716
133299476	chr9:133299476:C:T	3.40692e-20	-2.15076	-1.18004
133299595	chr9:133299595:G:A	2.6307e-19	-7.15548e-10	-1.28677
133299910	chr9:133299910:G:A	2.7318e-19	-7.15548e-10	-1.24906
133300025	chr9:133300025:T:G	3.3779e-20	-2.1522	-1.18715
133300184	chr9:133300184:A:G	3.42509e-20	-2.12931	-1.19617
133300344	chr9:133300344:C:T	3.49769e-20	-2.10792	-1.19659
133300359	chr9:133300359:A:G	4.06852e-20	-2.19205	-0.961274
133300365	chr9:133300365:A:G	4.18608e-19	-7.15548e-10	-0.822256
133300457	chr9:133300457:A:T	2.84699e-19	-7.15548e-10	-1.20776
133300518	chr9:133300518:C:T	2.64842e-19	-7.15548e-10	-1.28006
133300570	chr9:133300570:A:C	2.89594e-19	-7.15548e-10	-1.19071
133300577	chr9:133300577:A:G	9.55956e-19	-7.15548e-10	0.00351996
133300608	chr9:133300608:T:G	3.99482e-19	-7.15548e-10	-0.869024
133300630	chr9:133300630:AG:A	3.63702e-20	-1.92244	-1.343
133300635	chr9:133300635:G:A	6.61434e-19	0.395427	-0.760209
133300779	chr9:133300779:T:A	1.3348e-18	0.319428	0.0179141
133301119	chr9:133301119:AAAT:A	1.05704e-19	-2.19855	-6.63902e-10
133301281	chr9:133301281:G:A	3.03872e-19	-7.15548e-10	-1.14259
133301446	chr9:133301446:T:C	2.72189e-19	-7.15548e-10	-1.2527
133301448	chr9:133301448:T:G	2.71806e-19	-7.15548e-10	-1.2541
133301494	chr9:133301494:T:C	1.7379e-18	0.597321	0.00391969
133301515	chr9:133301515:C:T	1.92289e-17	2.45114	0.55384
133301614	chr9:133301614:C:A	2.44206e-19	-7.15548e-10	-1.36118
133301843	chr9:133301843:G:A	2.71585e-19	-7.15548e-10	-1.25492
133301884	chr9:133301884:C:T	3.63683e-20	-2.00458	-1.26091
133301898	chr9:133301898:T:C	3.41582e-19	-7.15548e-10	-1.0256
133301911	chr9:133301911:T:C	5.74613e-20	-1.4765	-1.33158
133302271	chr9:133302271:G:A	2.72335e-19	-7.15548e-10	-1.25216
133302397	chr9:133302397:C:T	2.80108e-19	-7.15548e-10	-1.22402
133302407	chr9:133302407:C:T	1.0676e-19	-1.17584	-1.01277
133302478	chr9:133302478:C:T	3.703e-20	-1.89056	-1.3569
133302510	chr9:133302510:G:A	6.69101e-20	-1.34507	-1.31077
133302794	chr9:133302794:G:A	2.50153e-19	-7.15548e-10	-1.33712
133302827	chr9:133302827:G:T	1.29778e-19	-1.99336	-6.63902e-10
133303140	chr9:133303140:G:A	3.68537e-20	-1.90849	-1.34375
133303338	chr9:133303338:G:A	7.82108e-20	-2.19328	-0.306501
133303380	chr9:133303380:T:C	3.64248e-20	-2.17004	-1.0939
133303459	chr9:133303459:T:C	5.13033e-20	-1.80915	-1.11229
133303468	chr9:133303468:C:T	8.21471e-20	-1.70247	-0.748215
133303623	chr9:133303623:G:A	3.06992e-20	-2.16825	-1.26671
133303671	chr9:133303671:AC:A	4.19658e-20	-1.93469	-1.18765
133303824	chr9:133303824:C:G	3.81419e-20	-1.86861	-1.34927
133303865	chr9:133303865:C:T	6.70448e-20	-1.73532	-0.918513
133303896	chr9:133303896:GGGCC:G	3.91068e-20	-1.84102	-1.35188
133303925	chr9:133303925:A:G	2.87712e-20	-2.1992	-1.30061
133304026	chr9:133304026:G:A	3.77598e-20	-1.87607	-1.35188
133304031	chr9:133304031:C:T	1.76498e-19	-0.990609	-0.695274
133304202	chr9:133304202:GT:G	3.29051e-20	-2.05154	-1.31403
133304213	chr9:133304213:T:C	4.0636e-20	-1.80257	-1.35197
133304241	chr9:133304241:C:T	2.71526e-19	-7.15548e-10	-1.25513
133304245	chr9:133304245:A:G	3.89904e-20	-1.84427	-1.3516
133304327	chr9:133304327:G:A	3.84204e-20	-1.85872	-1.35188
133304381	chr9:133304381:G:A	3.88768e-20	-1.84691	-1.35188
133304531	chr9:133304531:G:A	5.616e-20	-1.97558	-0.855405
133304933	chr9:133304933:C:T	4.57551e-19	-7.15548e-10	-0.733304
133305007	chr9:133305007:G:C	3.07786e-19	-7.15548e-10	-1.12979
133305099	chr9:133305099:G:A	6.14011e-19	-7.15548e-10	-0.439179
133305207	chr9:133305207:C:T	2.81257e-19	-7.15548e-10	-1.21992
133305346	chr9:133305346:C:T	2.82849e-19	-7.15548e-10	-1.21428
133305431	chr9:133305431:G:A	4.84679e-20	-1.62255	-1.35574
133305768	chr9:133305768:A:C	4.45448e-20	-2.09418	-0.968517
133305960	chr9:133305960:G:T	3.54228e-20	-1.99859	-1.29324
133305964	chr9:133305964:G:A	4.37637e-20	-1.77863	-1.30176
133306143	chr9:133306143:G:A	4.41075e-19	-0.492835	-0.277141
133306190	chr9:133306190:A:T	4.79718e-20	-2.19867	-0.78991
133306241	chr9:133306241:C:T	3.38138e-20	-2.03828	-1.30005
133306242	chr9:133306242:G:A	2.44286e-19	-7.15548e-10	-1.36085
133306383	chr9:133306383:G:A	1.38993e-18	-7.15548e-10	0.37782
133306452	chr9:133306452:T:C	4.68128e-20	-1.66664	-1.3464
133306595	chr9:133306595:G:T	4.68948e-19	-7.15548e-10	-0.7087
133306648	chr9:133306648:G:A	2.49406e-19	-7.15548e-10	-1.34011
133306670	chr9:133306670:G:C	2.44286e-19	-7.15548e-10	-1.36085
133306763	chr9:133306763:G:A	1.09031e-18	1.28457	-1.14954
133306819	chr9:133306819:C:T	2.4432e-19	-7.15548e-10	-1.36071
133306900	chr9:133306900:C:A	4.85167e-18	-7.15548e-10	1.62789
133306985	chr9:133306985:T:C	3.61863e-19	-7.15548e-10	-0.967927
133306995	chr9:133306995:T:G	3.0378e-20	-2.19641	-1.24906
133307080	chr9:133307080:T:C	5.46577e-19	-7.15548e-10	-0.555517
133307219	chr9:133307219:C:T	3.05965e-20	-2.09753	-1.34077
133307358	chr9:133307358:CCTT:C	4.2853e-19	-7.15548e-10	-0.798832
133307571	chr9:133307571:A:G	1.09832e-19	-2.16024	-6.63902e-10
133307664	chr9:133307664:G:A	3.80106e-19	-7.15548e-10	-0.918743
133307758	chr9:133307758:A:G	1.0621e-19	-0.839159	-1.35461
133307762	chr9:133307762:CTTT:C	3.97074e-20	-1.88066	-1.29699
133307829	chr9:133307829:A:G	1.12685e-19	-2.1346	-6.63902e-10
133307937	chr9:133307937:G:A	1.12169e-19	-2.13918	-6.63902e-10
133307941	chr9:133307941:A:G	1.13084e-19	-2.13106	-6.63902e-10
133307967	chr9:133307967:C:T	1.11106e-19	-2.14871	-6.63902e-10
133308043	chr9:133308043:A:G	1.14708e-19	-2.1168	-6.63902e-10
133308099	chr9:133308099:C:T	3.30004e-19	-7.15548e-10	-1.06009
133308519	chr9:133308519:A:G	1.55044e-19	-1.81548	-6.63902e-10
133308597	chr9:133308597:C:T	1.08464e-19	-2.17277	-6.63902e-10
133308775	chr9:133308775:T:C	1.11132e-19	-2.14847	-6.63902e-10
133308886	chr9:133308886:C:T	1.56937e-19	-1.80335	-6.63902e-10
133308916	chr9:133308916:T:C	3.58289e-19	-7.15548e-10	-0.977852
133309130	chr9:133309130:G:C	1.11849e-19	-2.14204	-6.63902e-10
133309153	chr9:133309153:GC:G	1.13057e-19	-2.1313	-6.63902e-10
133309275	chr9:133309275:A:G	1.12425e-19	-2.13691	-6.63902e-10
133309386	chr9:133309386:A:G	1.11205e-19	-2.14781	-6.63902e-10
133309392	chr9:133309392:C:T	1.09561e-19	-2.16271	-6.63902e-10
133309565	chr9:133309565:C:A	1.11194e-19	-2.14791	-6.63902e-10
133309653	chr9:133309653:T:C	1.4632e-19	-1.8734	-6.63902e-10
133309713	chr9:133309713:G:A	1.13503e-19	-2.12736	-6.63902e-10
133309720	chr9:133309720:A:C	1.12433e-19	-2.13683	-6.63902e-10
133309741	chr9:133309741:A:G	1.13119e-19	-2.13075	-6.63902e-10
133309968	chr9:133309968:A:G	4.22549e-19	-0.812885	-6.63902e-10
133310010	chr9:133310010:T:A	1.14508e-19	-2.11854	-6.63902e-10
133310432	chr9:133310432:A:G	1.12033e-19	-2.1404	-6.63902e-10
133310436	chr9:133310436:G:A	1.12624e-19	-2.13514	-6.63902e-10
133310903	chr9:133310903:T:A	1.15268e-19	-2.11193	-6.63902e-10
133311214	chr9:133311214:A:C	4.15557e-20	-1.84169	-1.29047
133311657	chr9:133311657:T:A	1.15472e-19	-2.11016	-6.63902e-10
133311718	chr9:133311718:A:G	7.65866e-20	-1.25777	-1.263
133312528	chr9:133312528:A:C	1.10088e-19	-2.15791	-6.63902e-10
133312568	chr9:133312568:T:A	1.80819e-16	1.63088	3.61518
133313170	chr9:133313170:C:T	1.08748e-19	-2.17015	-6.63902e-10
133315681	chr9:133315681:C:A	3.39614e-19	-7.15548e-10	-1.03138
133316395	chr9:133316395:T:G	2.78518e-20	-2.19551	-1.33678
133316986	chr9:133316986:C:A	8.51692e-20	-1.21921	-1.19535
133316997	chr9:133316997:G:C	2.71661e-19	-7.15548e-10	-1.25464
133317344	chr9:133317344:G:A	6.29226e-20	-1.82206	-0.89523
133317378	chr9:133317378:A:G	9.65974e-20	-1.10215	-1.18649
133317470	chr9:133317470:C:G	2.54542e-19	-7.15548e-10	-1.31973
133317616	chr9:133317616:C:T	9.54897e-20	-1.2806	-1.01957
133317691	chr9:133317691:G:A	1.71032e-18	0.585241	-6.63902e-10
133317867	chr9:133317867:A:G	3.17402e-20	-2.13407	-1.26754
133317925	chr9:133317925:G:A	2.55152e-19	-7.15548e-10	-1.31733
133317936	chr9:133317936:ACTG:A	2.24481e-13	9.14222	3.22789
133317953	chr9:133317953:A:C	3.23253e-19	-0.794363	-0.286394
133318055	chr9:133318055:A:G	3.62368e-20	-2.17041	-1.0987
133318061	chr9:133318061:A:G	3.58431e-20	-2.17947	-1.10057
133318083	chr9:133318083:A:G	2.99936e-19	-7.15548e-10	-1.15562
133318150	chr9:133318150:T:C	1.20863e-19	-0.705714	-1.35882
133318183	chr9:133318183:G:A	3.48443e-19	-7.15548e-10	-1.00572
133318302	chr9:133318302:G:A	7.7115e-19	-7.15548e-10	-0.211309
133318380	chr9:133318380:T:C	8.90396e-20	-1.01514	-1.35497
133318594	chr9:133318594:A:G	2.46422e-19	-7.15548e-10	-1.35215
133318693	chr9:133318693:A:G	6.17494e-19	0.416978	-0.8505
133319125	chr9:133319125:G:A	4.40317e-19	0.144226	-0.915923
133319414	chr9:133319414:A:C	3.87752e-20	-1.90939	-1.29202
133319631	chr9:133319631:C:T	2.48745e-19	-7.15548e-10	-1.34277
133319640	chr9:133319640:T:A	3.13197e-19	-7.15548e-10	-1.11236
133319751	chr9:133319751:C:T	1.01347e-18	0.585975	-0.524029
133319783	chr9:133319783:G:A	9.53533e-19	-7.15548e-10	0.000982642
133320090	chr9:133320090:T:C	2.82229e-20	-2.1616	-1.35746
133320214	chr9:133320214:A:G	3.14623e-19	-7.15548e-10	-1.10782
133320549	chr9:133320549:T:A	8.72645e-19	-7.15548e-10	-0.0876628
133320624	chr9:133320624:G:A	2.84338e-19	-7.15548e-10	-1.20903
133320649	chr9:133320649:C:A	4.76235e-19	-7.15548e-10	-0.69328
133320816	chr9:133320816:G:T	8.10719e-20	-1.17659	-1.28726
133321223	chr9:133321223:C:T	5.21479e-19	-7.15548e-10	-0.602523
133321378	chr9:133321378:A:G	1.02275e-19	-1.37825	-0.853277
133321741	chr9:133321741:C:A	5.69093e-19	-7.15548e-10	-0.515148
133321959	chr9:133321959:T:C	2.65604e-19	-7.15548e-10	-1.27718
133322034	chr9:133322034:G:C	5.06725e-20	-1.65091	-1.2829
133322036	chr9:133322036:GGA:G	4.42291e-19	-7.15548e-10	-0.767225
133322720	chr9:133322720:C:A	3.37491e-20	-2.13096	-1.20928
133322807	chr9:133322807:C:A	3.37634e-20	-2.01117	-1.32865
133323002	chr9:133323002:T:A	3.9277e-20	-1.8285	-1.36005
133323610	chr9:133323610:G:A	3.35915e-19	-7.15548e-10	-1.04233
133323730	chr9:133323730:A:G	4.01911e-19	-7.15548e-10	-0.86296
133323749	chr9:133323749:C:T	3.03351e-19	-7.15548e-10	-1.1443
133323762	chr9:133323762:G:GA	3.3956e-20	-1.97908	-1.35505
133324088	chr9:133324088:G:A	2.61952e-19	-7.15548e-10	-1.29103
133324112	chr9:133324112:G:A	3.45707e-20	-2.18496	-1.13122
133324125	chr9:133324125:ACAGGTGGACAGGTG:A	2.66368e-19	-7.15548e-10	-1.27431
133324174	chr9:133324174:C:T	1.42973e-15	7.12819	0.185612
133324208	chr9:133324208:C:A	3.4345e-19	-7.15548e-10	-1.02015
133324277	chr9:133324277:C:T	3.46377e-19	-7.15548e-10	-1.01166
133324675	chr9:133324675:T:TAG	3.5063e-20	-2.15994	-1.1421
133324803	chr9:133324803:G:A	4.34238e-20	-2.11311	-0.975076
133324916	chr9:133324916:A:G	3.97388e-20	-1.84587	-1.33099
133325633	chr9:133325633:T:C	5.42959e-20	-1.56015	-1.3046
133325932	chr9:133325932:T:C	6.82707e-20	-1.3344	-1.30131
133326054	chr9:133326054:G:A	2.55291e-19	-7.15548e-10	-1.31679
133326200	chr9:133326200:G:A	2.64264e-19	-7.15548e-10	-1.28224
133326679	chr9:133326679:C:T	3.5848e-19	-7.15548e-10	-0.977319
133327169	chr9:133327169:A:T	5.17136e-20	-1.57662	-1.33685
133327392	chr9:133327392:G:T	3.04666e-19	-7.15548e-10	-1.13998
133327420	chr9:133327420:G:A	3.64089e-19	-7.15548e-10	-0.961793
133327443	chr9:133327443:C:T	3.54372e-19	-7.15548e-10	-0.988844
133327684	chr9:133327684:T:C	3.42368e-19	-7.15548e-10	-1.02331
133327758	chr9:133327758:T:C	9.654e-19	1.3013	-1.28794
133327894	chr9:133327894:T:C	2.94004e-19	-7.15548e-10	-1.1756
133328138	chr9:133328138:C:T	2.44715e-19	-7.15548e-10	-1.3591
133328255	chr9:133328255:T:C	1.52468e-18	-7.15548e-10	0.470346
133328311	chr9:133328311:G:A	3.35985e-20	-2.06235	-1.28236
133328502	chr9:133328502:C:T	3.37801e-19	-7.15548e-10	-1.03674
133328538	chr9:133328538:A:G	4.24813e-20	-1.87955	-1.23058
133328681	chr9:133328681:C:T	2.47885e-19	-7.15548e-10	-1.34623
133328898	chr9:133328898:C:A	4.47071e-20	-1.91516	-1.1439
133328939	chr9:133328939:C:T	6.14007e-20	-1.65433	-1.08744
133328964	chr9:133328964:G:A	6.30088e-19	-7.15548e-10	-0.413332
133329004	chr9:133329004:T:C	4.53812e-20	-1.82473	-1.21937
133329029	chr9:133329029:C:T	3.01336e-19	-7.15548e-10	-1.15097
133329231	chr9:133329231:G:C	3.98843e-19	-7.15548e-10	-0.870623
133329338	chr9:133329338:G:A	4.56471e-20	-1.80905	-1.2292
133329585	chr9:133329585:A:G	4.02818e-20	-2.02507	-1.13822
133329669	chr9:133329669:G:A	3.19599e-19	-7.15548e-10	-1.09212
133329794	chr9:133329794:T:C	7.0337e-19	-7.15548e-10	-0.303309
133329920	chr9:133329920:G:C	2.78312e-19	-7.15548e-10	-1.23045
133329979	chr9:133329979:G:A	2.45139e-19	-7.15548e-10	-1.35737
133330080	chr9:133330080:C:CT	3.81985e-19	-7.15548e-10	-0.913811
133330450	chr9:133330450:A:G	3.77613e-20	-1.86961	-1.3583
133330591	chr9:133330591:A:G	4.2633e-20	-2.02086	-1.0857
133330649	chr9:133330649:A:G	4.24289e-20	-1.97856	-1.1328
133331302	chr9:133331302:AG:A	4.21581e-20	-2.00172	-1.11605
133332070	chr9:133332070:G:A	7.66114e-19	-7.15548e-10	-0.217861
133332256	chr9:133332256:C:T	2.78406e-19	-7.15548e-10	-1.23011
133332630	chr9:133332630:G:A	4.59304e-20	-1.84356	-1.18851
133332667	chr9:133332667:G:A	4.44868e-20	-1.8395	-1.2245
133332837	chr9:133332837:A:G	2.48237e-19	-7.15548e-10	-1.34481
133333314	chr9:133333314:G:A	2.49713e-19	-7.15548e-10	-1.33888
133333974	chr9:133333974:A:G	4.58226e-20	-1.8853	-1.14911
133334116	chr9:133334116:G:A	4.10938e-19	-7.15548e-10	-0.84075
133334355	chr9:133334355:G:A	1.85757e-19	-1.63475	-6.63902e-10
133334431	chr9:133334431:C:T	4.12386e-19	-7.15548e-10	-0.837233
133334634	chr9:133334634:A:C	2.7117e-19	-7.15548e-10	-1.25644
133334712	chr9:133334712:TC:T	3.21432e-19	-7.15548e-10	-1.08641
133336391	chr9:133336391:T:A	2.44855e-19	-7.15548e-10	-1.35852
133336789	chr9:133336789:T:C	4.39311e-18	-7.15548e-10	1.5286
133336894	chr9:133336894:C:T	2.44326e-19	-7.15548e-10	-1.36069
133336941	chr9:133336941:G:A	2.67492e-18	-7.15548e-10	1.03248
133337361	chr9:133337361:A:T	4.72481e-20	-1.79454	-1.20924
133337474	chr9:133337474:G:A	4.49728e-20	-1.89344	-1.15969
133337876	chr9:133337876:G:T	1.16702e-18	-7.15548e-10	0.203016
133338163	chr9:133338163:A:G	5.78611e-20	-2.04437	-0.756778
133338391	chr9:133338391:C:T	2.44259e-19	-7.15548e-10	-1.36096
133338575	chr9:133338575:G:A	3.84e-20	-2.07697	-1.13417
133338901	chr9:133338901:C:T	4.13479e-20	-1.98639	-1.15078
133338938	chr9:133338938:C:T	5.06244e-20	-1.7075	-1.22726
133339220	chr9:133339220:CAAGT:C	1.06034e-19	-2.19543	-6.63902e-10
133339693	chr9:133339693:A:G	5.23579e-19	-7.15548e-10	-0.598504
133339802	chr9:133339802:G:A	2.51676e-19	-7.15548e-10	-1.33105
133340381	chr9:133340381:T:C	7.59506e-20	-1.1948	-1.33431
133340993	chr9:133340993:C:T	3.9115e-20	-2.00394	-1.18874
133341194	chr9:133341194:C:T	2.99043e-20	-2.10428	-1.35691
133341555	chr9:133341555:C:T	2.62209e-19	-7.15548e-10	-1.29005
133341592	chr9:133341592:C:T	1.32991e-19	-1.96891	-6.63902e-10
133341861	chr9:133341861:G:T	4.93817e-20	-2.19098	-0.768633
133343008	chr9:133343008:C:T	4.17572e-20	-2.17658	-0.950743
133343191	chr9:133343191:T:G	4.85415e-20	-1.74963	-1.22714
133343511	chr9:133343511:C:T	3.22945e-19	-7.15548e-10	-1.08171
133344371	chr9:133344371:G:T	2.64129e-19	-7.15548e-10	-1.28275
133344393	chr9:133344393:A:G	1.28965e-19	-1.28077	-0.718882
133344567	chr9:133344567:C:T	2.71787e-20	-2.19561	-1.36115
133345008	chr9:133345008:C:T	2.91007e-19	-7.15548e-10	-1.18585
133345063	chr9:133345063:G:A	3.30428e-19	-7.15548e-10	-1.0588
133345301	chr9:133345301:CA:C	2.87797e-19	-7.15548e-10	-1.19694
133345727	chr9:133345727:C:T	2.55941e-19	-7.15548e-10	-1.31425
133346201	chr9:133346201:C:A	1.86742e-19	-0.973544	-0.65592
133347074	chr9:133347074:CCGAAGA:C	2.62183e-19	-7.15548e-10	-1.29015
133347380	chr9:133347380:ATGGCAGGCGCCT:A	2.83298e-20	-2.18991	-1.32537
133347421	chr9:133347421:C:A	9.0326e-19	0.785913	-0.839095
133348287	chr9:133348287:G:A	2.58915e-19	-7.15548e-10	-1.30269
133348543	chr9:133348543:C:T	3.40772e-19	-7.15548e-10	-1.02798
133348619	chr9:133348619:T:C	3.02222e-20	-2.09133	-1.35929
133348656	chr9:133348656:T:C	1.34906e-19	-1.95461	-6.63902e-10
133348751	chr9:133348751:T:C	2.45646e-19	-7.15548e-10	-1.3553
133348762	chr9:133348762:C:T	2.50903e-19	-7.15548e-10	-1.33412
133348787	chr9:133348787:T:C	3.77224e-20	-1.92239	-1.30654
133348895	chr9:133348895:T:C	5.08302e-19	-7.15548e-10	-0.628116
133349337	chr9:133349337:A:G	3.36933e-19	-7.15548e-10	-1.03931
133350116	chr9:133350116:T:C	3.1736e-19	-7.15548e-10	-1.09915
133350572	chr9:133350572:G:C	2.44397e-19	-7.15548e-10	-1.3604
133350820	chr9:133350820:T:G	2.52374e-19	-7.15548e-10	-1.32828
133351103	chr9:133351103:A:G	2.7677e-20	-2.18305	-1.35554
133351226	chr9:133351226:G:A	3.12858e-20	-2.18481	-1.23122
133351795	chr9:133351795:A:G	2.75294e-20	-2.19691	-1.34703
133351995	chr9:133351995:A:G	2.53145e-19	-7.15548e-10	-1.32523
133352034	chr9:133352034:G:A	4.24427e-20	-1.8927	-1.21834
133352207	chr9:133352207:T:A	3.24872e-15	8.13458	-6.63902e-10
133352440	chr9:133352440:A:G	2.44543e-19	-7.15548e-10	-1.3598
133352739	chr9:133352739:G:A	4.32983e-19	-7.15548e-10	-0.788494
133352906	chr9:133352906:C:T	1.25816e-18	-7.15548e-10	0.278217
133352979	chr9:133352979:C:G	3.1736e-19	-7.15548e-10	-1.09915
133353031	chr9:133353031:A:G	2.69739e-19	-7.15548e-10	-1.26174
133353482	chr9:133353482:C:T	3.0697e-19	-7.15548e-10	-1.13244
133353536	chr9:133353536:T:C	2.83673e-20	-2.17487	-1.33908
133353607	chr9:133353607:T:G	4.15909e-19	-7.15548e-10	-0.828725
133354279	chr9:133354279:T:G	2.44394e-19	-7.15548e-10	-1.36041
133354340	chr9:133354340:TGA:T	2.37034e-18	-7.15548e-10	0.911596
133354358	chr9:133354358:T:C	5.47304e-20	-1.80181	-1.05496
133354430	chr9:133354430:C:T	2.92159e-19	-7.15548e-10	-1.18189
133355251	chr9:133355251:G:A	3.93947e-19	-7.15548e-10	-0.882975
133355363	chr9:133355363:G:A	2.4784e-19	-7.15548e-10	-1.34641
133355635	chr9:133355635:G:A	5.6744e-20	-1.75688	-1.06377
133355934	chr9:133355934:A:G	3.95761e-20	-2.07296	-1.108
133356002	chr9:133356002:G:A	1.93579e-18	-7.15548e-10	0.70908
133356019	chr9:133356019:T:C	2.93492e-19	-7.15548e-10	-1.17734
133356146	chr9:133356146:G:A	1.93579e-18	-7.15548e-10	0.70908
133356661	chr9:133356661:C:T	1.29672e-19	-1.99419	-6.63902e-10
133356665	chr9:133356665:C:T	1.33738e-19	-1.96331	-6.63902e-10
133356897	chr9:133356897:C:T	3.4015e-19	-7.15548e-10	-1.02981
133357298	chr9:133357298:G:A	1.06703e-19	-2.18914	-6.63902e-10
133357933	chr9:133357933:C:T	2.53934e-19	-7.15548e-10	-1.32212
133358017	chr9:133358017:C:T	2.77244e-20	-2.17571	-1.36117
133358021	chr9:133358021:GGAGT:G	2.58709e-19	-7.15548e-10	-1.30349
133358102	chr9:133358102:G:A	2.90354e-19	-7.15548e-10	-1.18809
133358322	chr9:133358322:G:T	4.00899e-20	-1.93111	-1.23696
133358333	chr9:133358333:G:C	1.7193e-19	-1.71211	-6.63902e-10
133358539	chr9:133358539:G:A	2.80508e-20	-2.16885	-1.35632
133358600	chr9:133358600:C:T	2.79717e-20	-2.1719	-1.3561
133358724	chr9:133358724:C:T	2.57191e-19	-7.15548e-10	-1.30937
133358735	chr9:133358735:G:A	3.01299e-19	-7.15548e-10	-1.15109
133358740	chr9:133358740:G:A	4.55185e-19	-7.15548e-10	-0.738489
133358763	chr9:133358763:G:C	2.77398e-20	-2.18019	-1.35614
133359654	chr9:133359654:G:C	2.80292e-20	-2.16985	-1.3561
133360141	chr9:133360141:A:G	2.19732e-19	-0.128805	-1.33798
133360217	chr9:133360217:C:T	3.12382e-19	-7.15548e-10	-1.11497
133360409	chr9:133360409:G:A	3.26759e-19	-7.15548e-10	-1.06997
133360576	chr9:133360576:G:A	3.12221e-19	-7.15548e-10	-1.11548
133360818	chr9:133360818:C:G	1.46545e-19	-0.926734	-0.945124
133361098	chr9:133361098:C:T	3.77187e-19	-7.15548e-10	-0.926451
133361195	chr9:133361195:G:T	2.53145e-19	-7.15548e-10	-1.32523
133361351	chr9:133361351:T:C	2.80962e-20	-2.19599	-1.32756
133361461	chr9:133361461:G:A	3.36933e-19	-7.15548e-10	-1.03931
133361588	chr9:133361588:T:C	8.55705e-19	-7.15548e-10	-0.107267
133361789	chr9:133361789:C:T	2.50939e-19	-7.15548e-10	-1.33398
133361962	chr9:133361962:A:AAG	3.0697e-19	-7.15548e-10	-1.13244
133362186	chr9:133362186:GCAGCCCTGGAGACAGGCTGAGC:G	3.28543e-19	-7.15548e-10	-1.06452
133362328	chr9:133362328:A:G	4.29588e-19	-7.15548e-10	-0.796366
133362377	chr9:133362377:G:A	4.31761e-19	-7.15548e-10	-0.79132
133362432	chr9:133362432:G:A	2.816e-19	-7.15548e-10	-1.21871
133362568	chr9:133362568:T:C	3.5957e-19	-7.15548e-10	-0.974283
133362840	chr9:133362840:T:TAAA	2.77631e-20	-2.17478	-1.3607
133362910	chr9:133362910:A:G	2.93997e-19	-7.15548e-10	-1.17562
133362931	chr9:133362931:T:C	4.26824e-19	-7.15548e-10	-0.802821
133362957	chr9:133362957:C:G	1.65599e-19	-0.778608	-0.971014
133362986	chr9:133362986:AAAC:A	1.05832e-19	-2.19734	-6.63902e-10
133363074	chr9:133363074:T:C	2.79476e-20	-2.16815	-1.36071
133363231	chr9:133363231:C:T	3.72405e-19	-7.15548e-10	-0.939209
133364166	chr9:133364166:C:T	3.59739e-19	-7.15548e-10	-0.973813
133365200	chr9:133365200:C:T	2.62626e-19	-7.15548e-10	-1.28846
133365348	chr9:133365348:C:T	3.28111e-19	-7.15548e-10	-1.06584
133365561	chr9:133365561:G:C	4.45655e-20	-2.0079	-1.05433
133365870	chr9:133365870:T:A	2.82978e-20	-2.15567	-1.36074
133365882	chr9:133365882:T:C	1.48273e-19	-0.929123	-0.931012
133366892	chr9:133366892:G:A	2.80584e-20	-2.16467	-1.36024
133366976	chr9:133366976:C:G	3.25555e-20	-2.17204	-1.2042
133367176	chr9:133367176:C:T	1.00329e-18	-7.15548e-10	0.0518452
133367669	chr9:133367669:C:T	2.47552e-19	-7.15548e-10	-1.34757
133367688	chr9:133367688:G:A	2.81823e-20	-2.16034	-1.36016
133367696	chr9:133367696:C:A	2.83584e-20	-2.15356	-1.36071
133367946	chr9:133367946:G:A	4.10667e-19	-7.15548e-10	-0.84141
133368224	chr9:133368224:G:C	1.55656e-19	-0.835524	-0.976022
133368318	chr9:133368318:C:T	3.11061e-19	-7.15548e-10	-1.1192
133368492	chr9:133368492:G:A	3.11923e-19	-7.15548e-10	-1.11644
133368597	chr9:133368597:T:C	1.78221e-19	-2.19263	0.516464
133368628	chr9:133368628:T:C	6.30716e-20	-2.09832	-0.616605
133368676	chr9:133368676:A:G	2.91957e-19	-7.15548e-10	-1.18258
133368689	chr9:133368689:C:T	3.2134e-19	-7.15548e-10	-1.08669
133368925	chr9:133368925:G:A	2.76607e-19	-7.15548e-10	-1.2366
133368982	chr9:133368982:A:G	2.80765e-20	-2.17416	-1.3501
133369011	chr9:133369011:A:T	1.35143e-18	0.888456	-0.538726
133369059	chr9:133369059:T:C	1.24232e-19	-2.03704	-6.63902e-10
133369679	chr9:133369679:T:C	2.80555e-20	-2.19662	-1.32839
133369746	chr9:133369746:G:A	2.80364e-20	-2.16498	-1.36071
133370348	chr9:133370348:A:AG	3.06138e-19	-7.15548e-10	-1.13516
133371182	chr9:133371182:G:A	3.37547e-19	-7.15548e-10	-1.03749
133371633	chr9:133371633:A:G	6.86834e-20	-1.78105	-0.848635
133372047	chr9:133372047:T:C	4.16185e-19	-7.15548e-10	-0.828062
133372156	chr9:133372156:G:A	3.46425e-19	-7.15548e-10	-1.01153
133372523	chr9:133372523:G:C	9.8729e-17	3.96767	0.67327
133373129	chr9:133373129:G:A	1.01443e-18	-7.15548e-10	0.062893
133373157	chr9:133373157:C:T	2.77272e-19	-7.15548e-10	-1.23419
133373428	chr9:133373428:T:C	1.17698e-19	-1.47673	-0.614339
133373516	chr9:133373516:T:C	2.5305e-19	-7.15548e-10	-1.32561
133374096	chr9:133374096:A:G	3.69519e-18	-7.15548e-10	1.3556
133374290	chr9:133374290:C:T	2.2821e-18	-7.15548e-10	0.87366
133374318	chr9:133374318:T:C	5.82857e-20	-1.69346	-1.10038
133374768	chr9:133374768:T:C	5.57564e-20	-1.81965	-1.01855
133374947	chr9:133374947:G:C	1.05789e-19	-2.19774	-6.63902e-10
133374978	chr9:133374978:C:T	2.49754e-19	-7.15548e-10	-1.33872
133375073	chr9:133375073:C:G	2.82545e-20	-2.15938	-1.35856
133375352	chr9:133375352:C:T	3.0525e-19	-7.15548e-10	-1.13806
133375724	chr9:133375724:G:A	2.58662e-19	-7.15548e-10	-1.30367
133375798	chr9:133375798:C:T	8.1305e-20	-1.66696	-0.794024
133375895	chr9:133375895:G:A	4.26032e-19	-7.15548e-10	-0.804678
133376281	chr9:133376281:C:A	2.44419e-19	-7.15548e-10	-1.36031
133376399	chr9:133376399:A:G	3.13446e-20	-2.05769	-1.35646
133376453	chr9:133376453:C:T	1.28833e-19	-2.00068	-6.63902e-10
133376723	chr9:133376723:C:T	2.55474e-19	-7.15548e-10	-1.31607
133377455	chr9:133377455:C:T	4.41194e-19	-7.15548e-10	-0.769706
133378085	chr9:133378085:C:T	3.35516e-19	-7.15548e-10	-1.04352
133378413	chr9:133378413:GCCATCTCT:G	2.69122e-19	-7.15548e-10	-1.26403
133379032	chr9:133379032:A:G	5.96991e-20	-1.94805	-0.82183
133379795	chr9:133379795:C:T	3.47295e-18	1.70211	-0.408543
133380419	chr9:133380419:C:T	3.97606e-20	-1.99139	-1.18492
133380624	chr9:133380624:G:A	2.8231e-19	-7.15548e-10	-1.21619
133381608	chr9:133381608:G:A	2.74933e-19	-1.24267	-6.63902e-10
133382764	chr9:133382764:GTGA:G	2.62208e-19	-7.15548e-10	-1.29005
133383775	chr9:133383775:C:T	3.95247e-19	-7.15548e-10	-0.879682
133384072	chr9:133384072:G:A	7.4165e-20	-1.99874	-0.554164
133384145	chr9:133384145:A:G	7.12503e-20	-1.70455	-0.888446
133384379	chr9:133384379:T:C	2.64208e-19	-7.15548e-10	-1.28245
133384839	chr9:133384839:C:T	3.33229e-19	-7.15548e-10	-1.05036
133385097	chr9:133385097:T:G	4.70063e-19	-7.15548e-10	-0.706326
133385241	chr9:133385241:C:T	4.46697e-20	-2.15323	-0.906669
133385242	chr9:133385242:G:A	2.63792e-19	-7.15548e-10	-1.28403
133385574	chr9:133385574:G:A	3.51584e-20	-2.02225	-1.27708
133385877	chr9:133385877:G:A	2.97368e-19	-7.15548e-10	-1.16422
133385923	chr9:133385923:T:G	1.54604e-18	-7.15548e-10	0.484262
133386706	chr9:133386706:G:C	2.5654e-19	-7.15548e-10	-1.31191
133386870	chr9:133386870:C:T	1.38567e-19	-1.92783	-6.63902e-10
133386965	chr9:133386965:G:GC	2.59253e-19	-7.15548e-10	-1.30139
133387172	chr9:133387172:A:G	2.79069e-20	-2.1691	-1.36122
133387508	chr9:133387508:T:C	2.61144e-19	-7.15548e-10	-1.29412
133387773	chr9:133387773:T:C	1.18028e-19	-2.08827	-6.63902e-10
133388143	chr9:133388143:G:A	1.29014e-19	-1.99927	-6.63902e-10
133388278	chr9:133388278:T:C	2.82834e-19	-7.15548e-10	-1.21433
133388668	chr9:133388668:A:G	2.6354e-19	-7.15548e-10	-1.28499
133389365	chr9:133389365:C:T	7.97568e-20	-1.11903	-1.36118
133389508	chr9:133389508:C:A	2.56425e-19	-7.15548e-10	-1.31236
133389747	chr9:133389747:TC:T	3.44303e-19	-7.15548e-10	-1.01767
133390145	chr9:133390145:T:C	4.84764e-18	1.62705	-6.63902e-10
133390156	chr9:133390156:C:T	3.23309e-19	-7.15548e-10	-1.08058
133390365	chr9:133390365:A:G	3.16019e-19	-7.15548e-10	-1.10339
133390402	chr9:133390402:C:T	2.57783e-19	-7.15548e-10	-1.30707
133390448	chr9:133390448:G:A	4.25665e-20	-1.99188	-1.11625
133390601	chr9:133390601:T:G	3.12428e-19	-7.15548e-10	-1.11482
133390850	chr9:133390850:G:A	4.22414e-20	-2.01886	-1.09694
133390854	chr9:133390854:C:T	4.2363e-20	-2.01598	-1.09694
133391050	chr9:133391050:G:T	4.2339e-20	-2.01655	-1.09694
133391231	chr9:133391231:G:A	4.1779e-19	-7.15548e-10	-0.824213
133391258	chr9:133391258:G:A	3.39122e-19	-7.15548e-10	-1.03283
133391397	chr9:133391397:G:A	4.6182e-20	-2.0122	-1.0144
133391530	chr9:133391530:T:C	1.76991e-19	-2.19862	0.515522
133391555	chr9:133391555:A:G	1.93423e-19	-2.19833	0.604015
133391588	chr9:133391588:CAT:C	3.21477e-19	-7.15548e-10	-1.08627
133391782	chr9:133391782:C:T	2.56112e-19	-7.15548e-10	-1.31358
133391816	chr9:133391816:C:T	4.53272e-20	-2.0487	-0.996584
133391892	chr9:133391892:C:T	3.17599e-19	-7.15548e-10	-1.0984
133392148	chr9:133392148:C:T	6.71863e-20	-2.15685	-0.494877
133392177	chr9:133392177:C:T	1.3255e-18	-7.15548e-10	0.330354
133392197	chr9:133392197:C:T	7.71156e-19	-7.15548e-10	-0.211301
133393697	chr9:133393697:T:C	4.33853e-20	-1.96839	-1.12068
133393731	chr9:133393731:G:A	2.61574e-19	-7.15548e-10	-1.29247
133393990	chr9:133393990:C:T	4.49091e-20	-1.9755	-1.07905
133394104	chr9:133394104:T:C	4.30818e-20	-2.00304	-1.09305
133394541	chr9:133394541:T:C	4.47151e-20	-2.0308	-1.02808
133394654	chr9:133394654:C:A	2.61718e-19	-7.15548e-10	-1.29193
133394682	chr9:133394682:C:T	2.74103e-20	-2.19779	-1.35048
133394887	chr9:133394887:A:C	2.82111e-19	-7.15548e-10	-1.21689
133395594	chr9:133395594:G:A	4.29949e-20	-1.99291	-1.1052
133395751	chr9:133395751:G:A	3.59999e-19	-7.15548e-10	-0.97309
133396161	chr9:133396161:G:A	4.1748e-20	-2.03403	-1.09351
133396201	chr9:133396201:G:A	1.19387e-19	-2.07682	-6.63902e-10
133396343	chr9:133396343:G:A	2.51107e-19	-7.15548e-10	-1.33331
133397049	chr9:133397049:A:T	2.63637e-19	-7.15548e-10	-1.28462
133397236	chr9:133397236:G:T	3.0446e-19	-7.15548e-10	-1.14065
133397789	chr9:133397789:T:C	4.01554e-20	-2.071	-1.09543
133397850	chr9:133397850:T:G	2.52085e-19	-7.15548e-10	-1.32943
133398528	chr9:133398528:T:C	4.17192e-20	-2.03347	-1.09476
133398563	chr9:133398563:G:T	2.88969e-20	-2.18801	-1.30745
133398609	chr9:133398609:T:C	4.05823e-20	-2.0438	-1.11206
133398899	chr9:133398899:C:A	3.97e-20	-2.02315	-1.15469
133399077	chr9:133399077:C:T	2.6601e-19	-7.15548e-10	-1.27566
133399364	chr9:133399364:T:C	8.79782e-20	-1.43814	-0.943961
133399602	chr9:133399602:G:A	4.04632e-20	-2.03125	-1.12755
133399736	chr9:133399736:A:G	4.05028e-20	-2.02891	-1.12891
133399920	chr9:133399920:C:T	2.8985e-20	-2.14016	-1.35225
133400778	chr9:133400778:C:T	1.32018e-19	-0.907323	-1.06893
133401060	chr9:133401060:T:C	4.05148e-20	-2.03165	-1.12588
133401093	chr9:133401093:G:T	2.82959e-18	-7.15548e-10	1.08869
133401266	chr9:133401266:A:G	3.84714e-20	-2.05265	-1.15663
133401507	chr9:133401507:T:C	4.10856e-20	-2.02946	-1.11408
133401663	chr9:133401663:CTGTGAGCCT:C	4.01846e-20	-2.0466	-1.11911
133401697	chr9:133401697:C:T	2.50909e-19	-7.15548e-10	-1.3341
133401853	chr9:133401853:C:A	2.68337e-19	-7.15548e-10	-1.26695
133402044	chr9:133402044:G:A	4.11603e-20	-2.01607	-1.12565
133402194	chr9:133402194:A:G	4.04737e-20	-2.02151	-1.13703
133402241	chr9:133402241:C:T	2.83191e-19	-7.15548e-10	-1.21307
133402682	chr9:133402682:C:T	1.48912e-19	-0.833462	-1.02237
133403025	chr9:133403025:C:T	4.17132e-19	-7.15548e-10	-0.825788
133403605	chr9:133403605:G:A	2.48121e-19	-7.15548e-10	-1.34527
133403773	chr9:133403773:G:A	2.95378e-20	-2.16657	-1.30695
133403810	chr9:133403810:T:C	6.94591e-19	-7.15548e-10	-0.315868
133403838	chr9:133403838:G:A	3.59207e-20	-1.97659	-1.30129
133403863	chr9:133403863:G:A	5.20252e-18	-7.15548e-10	1.69771
133404019	chr9:133404019:G:A	2.77306e-20	-2.18853	-1.34813
133404946	chr9:133404946:A:G	4.21527e-20	-2.1275	-0.990391
133405146	chr9:133405146:C:T	2.6617e-19	-7.15548e-10	-1.27506
133405148	chr9:133405148:T:C	4.03053e-19	-7.15548e-10	-0.860124
133405161	chr9:133405161:G:A	3.12428e-19	-7.15548e-10	-1.11482
133405169	chr9:133405169:T:C	3.76084e-20	-2.11115	-1.12081
133405195	chr9:133405195:T:C	3.67059e-20	-2.12102	-1.13523
133405217	chr9:133405217:A:G	3.71814e-20	-2.12257	-1.12081
133405218	chr9:133405218:C:T	3.73637e-20	-2.11768	-1.12081
133405414	chr9:133405414:T:G	2.07264e-16	3.37058	2.01198
133405717	chr9:133405717:A:C	3.64142e-20	-2.13155	-1.13268
133405872	chr9:133405872:T:C	6.0253e-20	-1.78109	-0.979549
133405956	chr9:133405956:C:T	2.53218e-19	-7.15548e-10	-1.32494
133405977	chr9:133405977:A:C	3.72885e-20	-2.11969	-1.12081
133406101	chr9:133406101:C:T	2.82563e-19	-7.15548e-10	-1.21529
133406296	chr9:133406296:C:T	2.5333e-19	-7.15548e-10	-1.3245
133406422	chr9:133406422:T:C	3.81892e-20	-2.12358	-1.09306
133406428	chr9:133406428:G:A	2.94546e-19	-7.15548e-10	-1.17376
133406447	chr9:133406447:T:C	2.86792e-19	-7.15548e-10	-1.20043
133406610	chr9:133406610:G:A	6.09912e-20	-2.16911	-0.579353
133406620	chr9:133406620:A:G	3.68939e-20	-2.12759	-1.12356
133406668	chr9:133406668:G:T	3.74332e-20	-2.11582	-1.12081
133406714	chr9:133406714:G:A	3.76692e-20	-2.12318	-1.10717
133406717	chr9:133406717:C:A	4.26037e-20	-2.13693	-0.970327
133407493	chr9:133407493:C:T	3.25713e-19	-7.15548e-10	-1.07318
133407494	chr9:133407494:A:G	6.1696e-20	-1.90059	-0.836381
133407655	chr9:133407655:G:A	3.08992e-19	-7.15548e-10	-1.12588
133407982	chr9:133407982:C:T	3.7982e-20	-2.09761	-1.12447
133408025	chr9:133408025:T:C	1.10555e-19	-2.15368	-6.63902e-10
133408188	chr9:133408188:T:C	3.61716e-20	-2.13864	-1.13228
133408257	chr9:133408257:T:C	4.16873e-20	-2.14061	-0.988382
133408339	chr9:133408339:G:A	3.64772e-20	-2.13806	-1.12444
133408403	chr9:133408403:G:C	3.62983e-20	-2.13806	-1.12936
133408483	chr9:133408483:G:A	2.62998e-19	-7.15548e-10	-1.28704
133408695	chr9:133408695:C:A	1.03887e-18	-7.15548e-10	0.0866931
133408778	chr9:133408778:C:T	3.73439e-19	-7.15548e-10	-0.936438
133409358	chr9:133409358:T:C	3.71033e-20	-2.1325	-1.11299
133409578	chr9:133409578:T:G	2.46215e-19	-7.15548e-10	-1.35299
133409763	chr9:133409763:A:G	3.6488e-20	-2.13876	-1.12345
133410021	chr9:133410021:G:A	2.79311e-20	-2.18132	-1.34813
133410068	chr9:133410068:A:G	4.21066e-20	-2.14789	-0.971094
133410109	chr9:133410109:C:T	1.09906e-19	-2.15957	-6.63902e-10
133410193	chr9:133410193:C:T	8.59142e-20	-1.47875	-0.927095
133410264	chr9:133410264:G:A	4.85507e-20	-2.13686	-0.839727
133410554	chr9:133410554:A:G	3.69926e-20	-2.13323	-1.11525
133411069	chr9:133411069:T:C	3.72719e-19	-7.15548e-10	-0.938368
133411399	chr9:133411399:T:C	3.7025e-20	-2.15851	-1.08909
133411481	chr9:133411481:T:C	3.56379e-20	-2.13205	-1.15373
133411579	chr9:133411579:G:C	3.71985e-20	-2.12464	-1.11829
133411772	chr9:133411772:C:A	8.6435e-20	-1.52578	-0.874019
133411922	chr9:133411922:A:G	2.49731e-19	-7.15548e-10	-1.33881
133412113	chr9:133412113:G:A	1.03722e-18	-7.15548e-10	0.0851043
133412261	chr9:133412261:A:G	3.16669e-20	-2.16676	-1.23716
133412544	chr9:133412544:T:A	3.1719e-20	-2.16658	-1.2357
133412623	chr9:133412623:G:A	5.44406e-19	-7.15548e-10	-0.559497
133412676	chr9:133412676:C:T	4.65694e-20	-2.16814	-0.85011
133412734	chr9:133412734:G:A	2.7777e-20	-2.19877	-1.33621
133413692	chr9:133413692:T:G	3.1605e-20	-2.16872	-1.23716
133413712	chr9:133413712:T:C	3.13713e-20	-2.17614	-1.23716
133413750	chr9:133413750:G:A	7.65981e-20	-1.62175	-0.898866
133413996	chr9:133413996:G:A	3.13855e-20	-2.17569	-1.23716
133414075	chr9:133414075:C:G	2.78006e-20	-2.18409	-1.35004
133414114	chr9:133414114:A:G	3.80791e-18	1.9692	-0.583552
133414312	chr9:133414312:A:C	2.78746e-20	-2.18334	-1.34813
133414815	chr9:133414815:C:T	4.10289e-20	-2.153	-0.991911
133415065	chr9:133415065:C:A	2.61138e-19	-7.15548e-10	-1.29414
133415876	chr9:133415876:T:C	3.39182e-19	-7.15548e-10	-1.03266
133415918	chr9:133415918:G:A	2.74812e-20	-2.18639	-1.3593
133416296	chr9:133416296:T:A	4.37994e-20	-1.79458	-1.28499
133416428	chr9:133416428:G:A	2.93245e-20	-2.14505	-1.33572
133416613	chr9:133416613:A:G	2.58842e-19	-7.15548e-10	-1.30297
133416637	chr9:133416637:G:A	5.69299e-19	-7.15548e-10	-0.514787
133416766	chr9:133416766:T:C	4.69602e-20	-2.16813	-0.841765
133416797	chr9:133416797:C:A	5.67916e-20	-1.74148	-1.07833
133416846	chr9:133416846:G:A	6.74615e-20	-1.77207	-0.875564
133416976	chr9:133416976:C:T	4.60796e-20	-1.79311	-1.23571
133417174	chr9:133417174:G:C	4.58999e-20	-1.77	-1.26273
133417987	chr9:133417987:A:G	2.45414e-19	-7.15548e-10	-1.35625
133418042	chr9:133418042:C:G	2.58494e-19	-7.15548e-10	-1.30432
133418105	chr9:133418105:G:T	2.72276e-19	-7.15548e-10	-1.25238
133418218	chr9:133418218:A:G	2.76312e-20	-2.19929	-1.34096
133418269	chr9:133418269:T:C	6.39791e-19	0.858507	-1.25656
133418538	chr9:133418538:A:G	2.77321e-20	-2.19923	-1.33737
133418648	chr9:133418648:T:C	3.06127e-19	-7.15548e-10	-1.13519
133418663	chr9:133418663:G:T	3.06396e-19	-7.15548e-10	-1.13431
133418770	chr9:133418770:C:T	3.33646e-20	-2.18114	-1.17055
133418811	chr9:133418811:C:T	2.49714e-19	-7.15548e-10	-1.33887
133418930	chr9:133418930:G:T	2.43139e-18	1.72884	-0.791812
133419223	chr9:133419223:T:A	6.61164e-19	-7.15548e-10	-0.365189
133419330	chr9:133419330:C:T	4.74176e-20	-1.93028	-1.06992
133419614	chr9:133419614:C:T	2.76327e-20	-2.19924	-1.34096
133419759	chr9:133419759:G:A	2.4547e-19	-7.15548e-10	-1.35602
133419949	chr9:133419949:G:A	2.70042e-19	-7.15548e-10	-1.26062
133420053	chr9:133420053:T:C	2.76401e-20	-2.19897	-1.34096
133420523	chr9:133420523:A:G	2.55397e-19	-7.15548e-10	-1.31637
133420594	chr9:133420594:C:G	2.76322e-20	-2.19925	-1.34096
133420619	chr9:133420619:G:A	3.08341e-19	-7.15548e-10	-1.12799
133421010	chr9:133421010:A:G	7.22299e-20	-1.54149	-1.03785
133421761	chr9:133421761:G:A	2.76581e-20	-2.19804	-1.34123
133422087	chr9:133422087:T:C	2.88465e-20	-2.13603	-1.36117
133422847	chr9:133422847:C:T	2.81409e-19	-7.15548e-10	-1.21938
133423809	chr9:133423809:C:T	1.53522e-19	-1.3356	-0.489749
133423851	chr9:133423851:C:T	8.38239e-19	-7.15548e-10	-0.127889
133424252	chr9:133424252:C:T	2.45845e-19	-7.15548e-10	-1.35449
133424273	chr9:133424273:G:A	2.7336e-20	-2.19168	-1.35931
133424303	chr9:133424303:C:T	3.10665e-20	-2.17909	-1.24397
133424982	chr9:133424982:C:G	3.02814e-19	-7.15548e-10	-1.14607
133425487	chr9:133425487:T:C	8.5983e-20	-1.07283	-1.33221
133425552	chr9:133425552:G:A	3.03652e-20	-2.15418	-1.29171
133425555	chr9:133425555:C:T	2.47549e-19	-7.15548e-10	-1.34758
133425674	chr9:133425674:C:T	3.55839e-19	-7.15548e-10	-0.984712
133425943	chr9:133425943:T:C	3.67229e-20	-1.9134	-1.34239
133426023	chr9:133426023:C:T	2.44861e-19	-7.15548e-10	-1.3585
133426166	chr9:133426166:G:A	2.56757e-19	-1.31106	-6.63902e-10
133426349	chr9:133426349:T:G	2.8263e-20	-2.19905	-1.31858
133426419	chr9:133426419:G:A	2.50604e-19	-7.15548e-10	-1.33532
133426453	chr9:133426453:G:A	5.27106e-19	-7.15548e-10	-0.591791
133426474	chr9:133426474:G:A	5.4107e-20	-1.87939	-0.988834
133426501	chr9:133426501:A:T	4.82608e-20	-1.87908	-1.10349
133427322	chr9:133427322:G:A	1.91498e-19	-1.60431	-6.63902e-10
133427610	chr9:133427610:A:G	1.27682e-19	-1.44393	-0.565716
133427807	chr9:133427807:TA:T	4.92094e-20	-1.78768	-1.17543
133427848	chr9:133427848:T:G	2.82929e-20	-2.19887	-1.31771
133427946	chr9:133427946:T:C	3.30601e-20	-2.01676	-1.34411
133428188	chr9:133428188:C:G	3.68406e-19	-7.15548e-10	-0.950006
133429376	chr9:133429376:C:T	1.16785e-19	-2.09886	-6.63902e-10
133429769	chr9:133429769:T:C	5.50134e-20	-1.57189	-1.27972
133430050	chr9:133430050:C:T	6.27031e-19	-7.15548e-10	-0.418196
133430112	chr9:133430112:C:T	4.24857e-20	-1.89304	-1.21699
133430338	chr9:133430338:G:C	6.37616e-19	-7.15548e-10	-0.401456
133430414	chr9:133430414:T:G	2.62129e-19	-7.15548e-10	-1.29036
133431111	chr9:133431111:C:T	4.96599e-20	-1.89388	-1.06011
133431338	chr9:133431338:T:C	2.93717e-19	-7.15548e-10	-1.17657
133431353	chr9:133431353:G:T	3.98954e-19	-7.15548e-10	-0.870345
133431391	chr9:133431391:A:G	2.44433e-19	-7.15548e-10	-1.36025
133431876	chr9:133431876:G:A	5.57566e-19	-7.15548e-10	-0.535612
133431890	chr9:133431890:G:A	2.97118e-19	-7.15548e-10	-1.16506
133432121	chr9:133432121:C:T	2.76265e-19	-7.15548e-10	-1.23783
133432286	chr9:133432286:T:G	4.52366e-18	2.59833	-1.04045
133432512	chr9:133432512:G:A	1.05668e-19	-2.19889	-6.63902e-10
133432759	chr9:133432759:G:A	3.84066e-20	-2.19922	-1.01174
133432991	chr9:133432991:C:A	3.93532e-19	-7.15548e-10	-0.88403
133433011	chr9:133433011:T:G	2.70943e-20	-2.19891	-1.36096
133433166	chr9:133433166:G:C	1.10452e-19	-2.15461	-6.63902e-10
133433721	chr9:133433721:G:T	3.68219e-19	-7.15548e-10	-0.950514
133433956	chr9:133433956:C:T	5.50852e-20	-1.85023	-1.00008
133434013	chr9:133434013:T:C	2.66834e-19	-7.15548e-10	-1.27256
133434047	chr9:133434047:G:C	2.75626e-19	-7.15548e-10	-1.24015
133434106	chr9:133434106:T:A	3.35769e-19	-7.15548e-10	-1.04277
133434274	chr9:133434274:C:T	1.06374e-19	-1.57759	-0.614645
133434600	chr9:133434600:C:T	1.47469e-19	-1.86558	-6.63902e-10
133435002	chr9:133435002:T:C	6.19465e-20	-1.67099	-1.06193
133435035	chr9:133435035:G:T	2.47876e-19	-7.15548e-10	-1.34626
133435151	chr9:133435151:A:G	4.9089e-19	-7.15548e-10	-0.662972
133435404	chr9:133435404:G:T	6.2611e-20	-1.66617	-1.05608
133435590	chr9:133435590:C:T	3.54283e-19	-7.15548e-10	-0.989096
133435592	chr9:133435592:C:T	6.24881e-20	-1.63984	-1.08437
133435617	chr9:133435617:C:A	4.15123e-19	-7.15548e-10	-0.830618
133435903	chr9:133435903:T:C	3.46243e-19	-7.15548e-10	-1.01205
133435905	chr9:133435905:C:T	2.88586e-20	-2.19904	-1.29775
133435980	chr9:133435980:T:C	6.90125e-20	-1.74909	-0.875814
133435983	chr9:133435983:T:C	2.73714e-20	-2.19816	-1.35153
133436096	chr9:133436096:C:T	5.09679e-19	-7.15548e-10	-0.62541
133436206	chr9:133436206:C:T	5.70169e-19	-7.15548e-10	-0.513259
133436363	chr9:133436363:GCAGTGTGGT:G	5.97541e-20	-1.61334	-1.15561
133436622	chr9:133436622:T:C	2.50532e-19	-7.15548e-10	-1.3356
133436625	chr9:133436625:G:A	5.48751e-20	-1.75959	-1.09454
133436698	chr9:133436698:C:T	4.76925e-19	-7.15548e-10	-0.691833
133436888	chr9:133436888:G:T	7.09114e-19	-7.15548e-10	-0.295175
133437088	chr9:133437088:G:A	2.79156e-20	-2.19211	-1.33789
133437314	chr9:133437314:G:T	6.72509e-20	-1.58956	-1.06121
133437330	chr9:133437330:C:T	1.05165e-19	-1.55305	-0.650614
133437477	chr9:133437477:C:T	4.96939e-20	-1.60985	-1.34346
133437563	chr9:133437563:T:C	6.13974e-20	-1.76421	-0.977609
133437642	chr9:133437642:A:G	2.60798e-19	-7.15548e-10	-1.29545
133438003	chr9:133438003:C:G	6.50407e-20	-1.61959	-1.06459
133438133	chr9:133438133:T:C	6.38797e-20	-1.78062	-0.921566
133438380	chr9:133438380:C:T	2.79513e-19	-7.15548e-10	-1.22614
133438544	chr9:133438544:C:T	3.34094e-19	-7.15548e-10	-1.04777
133438664	chr9:133438664:G:A	5.66517e-20	-1.9649	-0.857366
133438768	chr9:133438768:G:C	5.94515e-20	-1.71666	-1.05738
133438873	chr9:133438873:T:C	1.12539e-19	-2.13589	-6.63902e-10
133438885	chr9:133438885:C:T	4.61591e-19	-7.15548e-10	-0.724513
133438993	chr9:133438993:A:G	1.10851e-19	-2.151	-6.63902e-10
133439111	chr9:133439111:G:C	1.05228e-19	-1.58325	-0.619805
133439376	chr9:133439376:G:A	4.744e-20	-1.89853	-1.1012
133439462	chr9:133439462:G:A	1.5104e-18	-7.15548e-10	0.460936
133439607	chr9:133439607:G:C	5.42254e-20	-1.72541	-1.14063
133439744	chr9:133439744:T:C	4.44549e-19	-7.15548e-10	-0.762131
133439770	chr9:133439770:T:C	3.02067e-18	1.15404	-6.63902e-10
133439891	chr9:133439891:T:C	9.85659e-20	-1.61785	-0.650615
133440318	chr9:133440318:A:G	4.42351e-20	-1.94165	-1.12802
133440337	chr9:133440337:C:T	3.68219e-19	-7.15548e-10	-0.950514
133440354	chr9:133440354:C:T	4.33182e-19	-7.15548e-10	-0.788035
133440387	chr9:133440387:C:T	3.58962e-19	-7.15548e-10	-0.975976
133440409	chr9:133440409:C:G	2.93018e-20	-2.12329	-1.35825
133440431	chr9:133440431:G:A	3.58703e-19	-7.15548e-10	-0.976698
133440568	chr9:133440568:T:C	2.49282e-19	-7.15548e-10	-1.34061
133440735	chr9:133440735:C:T	5.8773e-19	-7.15548e-10	-0.482925
133441640	chr9:133441640:T:TA	2.50306e-19	-7.15548e-10	-1.33651
133441968	chr9:133441968:A:G	9.80848e-20	-1.62732	-0.646039
133442226	chr9:133442226:C:T	1.05626e-19	-2.19929	-6.63902e-10
133442287	chr9:133442287:A:G	9.52638e-20	-1.60531	-0.697229
133442704	chr9:133442704:C:T	1.09952e-19	-2.15915	-6.63902e-10
133442727	chr9:133442727:G:A	4.33182e-19	-7.15548e-10	-0.788035
133443213	chr9:133443213:A:G	4.16597e-19	-7.15548e-10	-0.827073
133443421	chr9:133443421:T:C	3.52703e-20	-1.98925	-1.3069
133443920	chr9:133443920:C:G	2.62471e-19	-7.15548e-10	-1.28905
133444183	chr9:133444183:C:CCACTTTAG	1.05637e-19	-2.19919	-6.63902e-10
133444280	chr9:133444280:A:G	2.94447e-19	-7.15548e-10	-1.17409
133444343	chr9:133444343:G:A	3.71975e-19	-7.15548e-10	-0.940365
133444646	chr9:133444646:A:C	6.37898e-20	-1.51855	-1.18505
133444720	chr9:133444720:A:T	6.32846e-20	-1.65474	-1.05681
133444936	chr9:133444936:G:A	6.16875e-19	-7.15548e-10	-0.434526
133444950	chr9:133444950:T:C	3.6599e-19	-7.15548e-10	-0.956586
133445437	chr9:133445437:T:A	3.93326e-19	-7.15548e-10	-0.884554
133445551	chr9:133445551:C:T	3.71046e-19	-7.15548e-10	-0.942866
133445552	chr9:133445552:G:A	4.09606e-19	-7.15548e-10	-0.843996
133445557	chr9:133445557:C:T	3.48889e-19	-7.15548e-10	-1.00444
133445896	chr9:133445896:G:A	6.32087e-19	-0.827836	0.417672
133446038	chr9:133446038:C:T	3.00271e-20	-2.13069	-1.3264
133446051	chr9:133446051:C:T	9.65076e-19	-7.15548e-10	0.0130147
133446270	chr9:133446270:A:G	5.49199e-20	-1.50748	-1.34584
133446558	chr9:133446558:G:T	2.46257e-19	-0.914622	-0.438195
133446763	chr9:133446763:A:C	3.40521e-19	-7.15548e-10	-1.02871
133446953	chr9:133446953:G:T	2.07483e-17	4.42502	-1.34399
133446998	chr9:133446998:T:C	2.53491e-18	0.580845	0.397875
133447248	chr9:133447248:A:G	4.58102e-20	-2.1044	-0.930286
133447275	chr9:133447275:A:G	1.66751e-19	-1.74269	-6.63902e-10
133447335	chr9:133447335:A:G	1.01522e-19	-1.1594	-1.07952
133447630	chr9:133447630:C:T	1.39374e-18	-7.15548e-10	0.380551
133447790	chr9:133447790:C:T	1.07173e-19	-2.18475	-6.63902e-10
133448001	chr9:133448001:T:C	4.15099e-20	-1.87439	-1.25887
133449253	chr9:133449253:C:A	1.13528e-19	-2.12714	-6.63902e-10
133449511	chr9:133449511:G:C	3.83503e-20	-1.95716	-1.25527
133449522	chr9:133449522:C:G	1.66508e-18	-7.15548e-10	0.558439
133449831	chr9:133449831:C:T	4.98034e-20	-2.0707	-0.88041
133450086	chr9:133450086:C:G	6.28114e-19	-7.15548e-10	-0.416471
133450736	chr9:133450736:C:T	4.88394e-19	-7.15548e-10	-0.668069
133450805	chr9:133450805:G:A	1.12899e-19	-2.13269	-6.63902e-10
133450853	chr9:133450853:G:C	2.24533e-16	3.92455	1.53804
133450919	chr9:133450919:G:A	6.22944e-19	-7.15548e-10	-0.424736
133451385	chr9:133451385:G:A	1.13848e-19	-2.12433	-6.63902e-10
133451471	chr9:133451471:C:T	4.70323e-19	-7.15548e-10	-0.705773
133451628	chr9:133451628:C:T	1.23132e-18	-7.15548e-10	0.256646
133451821	chr9:133451821:A:G	1.8872e-14	8.46484	1.42916
133452199	chr9:133452199:G:A	1.52868e-18	-7.15548e-10	0.472971
133452205	chr9:133452205:T:C	5.32924e-20	-1.60874	-1.27466
133452402	chr9:133452402:C:G	4.68607e-19	-7.15548e-10	-0.709427
133452645	chr9:133452645:C:T	1.40938e-19	-1.91087	-6.63902e-10
133453073	chr9:133453073:G:A	2.44198e-19	-7.15548e-10	-1.36121
133453208	chr9:133453208:G:A	6.49908e-20	-1.43755	-1.2474
133453946	chr9:133453946:T:C	8.2618e-19	0.22857	-0.370949
133454367	chr9:133454367:T:C	1.16265e-19	-2.10332	-6.63902e-10
133454374	chr9:133454374:G:A	1.19523e-19	-2.07568	-6.63902e-10
133454467	chr9:133454467:G:A	1.18423e-19	-2.08493	-6.63902e-10
133454541	chr9:133454541:G:A	8.317e-19	-7.15548e-10	-0.135721
133454734	chr9:133454734:G:A	2.669e-19	-7.15548e-10	-1.27232
133455007	chr9:133455007:G:T	9.55391e-19	-7.15548e-10	0.00292886
133455266	chr9:133455266:T:C	6.90934e-19	-7.15548e-10	-0.321147
133455984	chr9:133455984:C:G	1.8284e-19	-1.65058	-6.63902e-10
133456177	chr9:133456177:C:T	7.113e-19	-7.15548e-10	-0.292098
133456252	chr9:133456252:T:C	1.04531e-18	-7.15548e-10	0.0928769
133456358	chr9:133456358:G:T	3.66544e-19	-7.15548e-10	-0.955074
133456673	chr9:133456673:G:A	4.9223e-19	-7.15548e-10	-0.660246
133457407	chr9:133457407:C:T	5.65402e-20	-1.7083	-1.11594
133457521	chr9:133457521:A:G	3.02922e-19	-7.15548e-10	-1.14572
133458126	chr9:133458126:T:C	3.39909e-20	-2.06808	-1.26502
133458632	chr9:133458632:A:G	1.67829e-14	8.58638	1.1903
133458756	chr9:133458756:A:G	2.61814e-19	-7.15548e-10	-1.29156
133459317	chr9:133459317:T:C	3.5034e-19	-7.15548e-10	-1.00029
133459348	chr9:133459348:C:T	2.51331e-19	-7.15548e-10	-1.33242
133459512	chr9:133459512:T:C	1.71423e-19	-1.71506	-6.63902e-10
133459656	chr9:133459656:C:G	3.50148e-20	-2.09142	-1.21201
133459696	chr9:133459696:C:T	4.99048e-19	-7.15548e-10	-0.64649
133460001	chr9:133460001:C:T	2.59648e-19	-7.15548e-10	-1.29986
133460785	chr9:133460785:G:C	3.95117e-19	0.0960425	-0.976053
133461126	chr9:133461126:T:G	9.80899e-15	8.19826	1.04135
133461400	chr9:133461400:T:C	3.35099e-19	-7.15548e-10	-1.04477
133461493	chr9:133461493:T:G	2.45679e-19	-7.15548e-10	-1.35516
133461735	chr9:133461735:T:C	5.22081e-20	-1.56883	-1.33513
133462588	chr9:133462588:A:G	3.65548e-19	-7.15548e-10	-0.957793
133462696	chr9:133462696:G:A	7.51805e-18	2.06587	-6.63902e-10
133463055	chr9:133463055:G:A	3.34204e-19	-7.15548e-10	-1.04744
133463314	chr9:133463314:G:A	7.25476e-18	-7.15548e-10	2.03022
133463790	chr9:133463790:G:A	1.204e-19	-2.06838	-6.63902e-10
133464031	chr9:133464031:G:A	6.92964e-19	-7.15548e-10	-0.318214
133464442	chr9:133464442:G:A	3.0405e-19	-7.15548e-10	-1.142
133464924	chr9:133464924:TACTA:T	5.06271e-19	-7.15548e-10	-0.632119
133464927	chr9:133464927:T:C	4.61877e-20	-1.68285	-1.34363
133464959	chr9:133464959:T:C	2.77772e-19	-7.15548e-10	-1.23239
133465306	chr9:133465306:G:A	2.00289e-16	4.019	1.32933
133465701	chr9:133465701:GCA:G	2.4554e-19	-7.15548e-10	-1.35573
133465842	chr9:133465842:C:T	2.70874e-19	-7.15548e-10	-1.25754
133466061	chr9:133466061:T:C	1.00015e-19	-1.35198	-0.901891
133466159	chr9:133466159:T:A	2.47549e-19	-1.38154	0.0339528
133466210	chr9:133466210:C:G	5.89152e-19	-7.15548e-10	-0.480507
133466319	chr9:133466319:T:C	6.82706e-19	-7.15548e-10	-0.333127
133466479	chr9:133466479:C:G	2.44199e-19	-7.15548e-10	-1.36121
133466604	chr9:133466604:G:A	3.36845e-20	-2.05145	-1.2907
133466696	chr9:133466696:C:T	2.54451e-19	-7.15548e-10	-1.32008
133466757	chr9:133466757:A:C	3.6418e-19	-0.303731	-0.657812
133466857	chr9:133466857:T:C	9.04041e-20	-2.06899	-0.285907
133467006	chr9:133467006:C:T	1.61303e-19	-1.77591	-6.63902e-10
133467089	chr9:133467089:CAT:C	2.48559e-19	-7.15548e-10	-1.34351
133467315	chr9:133467315:G:C	1.09386e-19	-1.10819	-1.05612
133467345	chr9:133467345:G:A	8.95346e-19	-7.15548e-10	-0.0619815
133467614	chr9:133467614:T:A	4.04358e-20	-2.00614	-1.15333
133468234	chr9:133468234:C:T	4.32083e-20	-2.07481	-1.01835
133468350	chr9:133468350:G:A	4.47986e-19	-7.15548e-10	-0.75443
133469294	chr9:133469294:G:A	2.81903e-19	-7.15548e-10	-1.21763
133469336	chr9:133469336:G:A	1.33547e-19	-2.12241	0.157663
133469476	chr9:133469476:T:C	3.52679e-20	-2.06655	-1.22967
133469578	chr9:133469578:C:T	2.9376e-19	-7.15548e-10	-1.17643
133469764	chr9:133469764:G:A	1.16177e-19	-2.10408	-6.63902e-10
133469788	chr9:133469788:T:C	5.54406e-14	8.78054	2.19109
133469866	chr9:133469866:C:T	5.88394e-19	-7.15548e-10	-0.481795
133470797	chr9:133470797:T:G	2.5293e-19	-7.15548e-10	-1.32608
133471052	chr9:133471052:TG:T	2.78183e-19	-7.15548e-10	-1.23091
133471147	chr9:133471147:G:A	3.07643e-19	-7.15548e-10	-1.13025
133471364	chr9:133471364:C:T	1.38962e-18	-7.15548e-10	0.377595
133471422	chr9:133471422:C:T	2.44196e-19	-7.15548e-10	-1.36122
133471786	chr9:133471786:G:A	1.1631e-19	-2.10293	-6.63902e-10
133471811	chr9:133471811:G:A	3.66918e-20	-2.02908	-1.22756
133472018	chr9:133472018:G:T	2.47831e-19	-7.15548e-10	-1.34644
133472243	chr9:133472243:C:T	2.64825e-19	-7.15548e-10	-1.28012
133472463	chr9:133472463:A:C	2.69256e-19	-7.15548e-10	-1.26353
133472609	chr9:133472609:C:G	1.07505e-19	-2.18165	-6.63902e-10
133472783	chr9:133472783:G:A	1.06582e-19	-2.19028	-6.63902e-10
133472893	chr9:133472893:C:T	6.0606e-19	-7.15548e-10	-0.452213
133472926	chr9:133472926:T:G	5.17275e-19	-7.15548e-10	-0.610617
133473065	chr9:133473065:A:C	7.84689e-20	-2.19438	-0.302109
133473458	chr9:133473458:G:A	3.94889e-20	-2.1562	-1.02698
133473476	chr9:133473476:C:A	2.72786e-19	-1.84635	0.595843
133474059	chr9:133474059:C:T	1.17169e-19	-2.09557	-6.63902e-10
133474570	chr9:133474570:T:C	5.25281e-19	-7.15548e-10	-0.595259
133474633	chr9:133474633:T:C	2.56653e-13	10.0459	2.45813
133474675	chr9:133474675:G:A	6.17536e-19	0.424695	-0.85815
133474837	chr9:133474837:T:C	4.49646e-20	-2.14187	-0.911445
133475203	chr9:133475203:C:A	8.11075e-20	-2.13706	-0.32636
133475314	chr9:133475314:T:C	1.12689e-19	-2.13456	-6.63902e-10
133475337	chr9:133475337:G:A	3.70683e-19	-7.15548e-10	-0.943845
133475412	chr9:133475412:G:A	5.76901e-19	-7.15548e-10	-0.501521
133475977	chr9:133475977:G:A	1.13181e-18	-7.15548e-10	0.172386
133476483	chr9:133476483:A:G	9.34594e-19	-7.15548e-10	-0.0190801
133476654	chr9:133476654:C:G	1.05633e-19	-2.19922	-6.63902e-10
133476759	chr9:133476759:T:C	5.18743e-19	-7.15548e-10	-0.607783
133476807	chr9:133476807:G:A	4.96083e-19	-7.15548e-10	-0.652448
133477062	chr9:133477062:G:A	5.4593e-19	-7.15548e-10	-0.556702
133477293	chr9:133477293:A:G	5.65545e-20	-1.76738	-1.05661
133477633	chr9:133477633:G:A	3.81661e-19	-7.15548e-10	-0.914659
133477646	chr9:133477646:C:A	1.06647e-19	-2.18966	-6.63902e-10
133477746	chr9:133477746:C:T	7.43687e-19	-7.15548e-10	-0.247572
133478286	chr9:133478286:G:A	6.29813e-19	-7.15548e-10	-0.413769
133478402	chr9:133478402:T:C	1.71225e-18	-7.15548e-10	0.586372
133478465	chr9:133478465:C:T	1.18091e-19	-2.08774	-6.63902e-10
133479731	chr9:133479731:G:A	4.89089e-20	-1.61187	-1.35737
133480222	chr9:133480222:C:T	5.36743e-19	-7.15548e-10	-0.573672
133480275	chr9:133480275:C:G	2.7489e-19	-7.15548e-10	-1.24282
133480688	chr9:133480688:T:C	3.09534e-19	-7.15548e-10	-1.12412
133480756	chr9:133480756:A:C	1.67242e-19	-1.73975	-6.63902e-10
133480981	chr9:133480981:A:G	9.51457e-20	-1.0288	-1.27498
133481211	chr9:133481211:C:T	3.00672e-20	-2.09499	-1.36077
133481572	chr9:133481572:T:C	2.44425e-19	-7.15548e-10	-1.36029
133481937	chr9:133481937:AAAG:A	2.51409e-19	-7.15548e-10	-1.33211
133482398	chr9:133482398:C:T	3.02854e-19	-0.168909	-0.977032
133482710	chr9:133482710:T:C	2.74446e-19	0.0830303	-1.32747
133482927	chr9:133482927:T:C	3.57619e-20	-1.98022	-1.30209
133483072	chr9:133483072:C:T	2.86263e-18	2.03209	-0.93179
133483237	chr9:133483237:G:A	3.21387e-19	-7.15548e-10	-1.08655
133483397	chr9:133483397:A:G	2.95336e-19	-7.15548e-10	-1.17108
133483631	chr9:133483631:G:A	4.49676e-18	2.31205	-0.760125
133483980	chr9:133483980:T:G	3.21333e-19	-7.15548e-10	-1.08672
133484506	chr9:133484506:A:G	7.94936e-20	-1.3135	-1.17001
133484577	chr9:133484577:G:A	2.83683e-19	-7.15548e-10	-1.21133
133484876	chr9:133484876:C:T	2.51672e-19	-7.15548e-10	-1.33106
133485356	chr9:133485356:A:C	5.36093e-20	-1.57719	-1.30028
133485475	chr9:133485475:A:T	2.50775e-19	-7.15548e-10	-1.33464
133485618	chr9:133485618:G:T	2.4801e-19	-7.15548e-10	-1.34572
133485770	chr9:133485770:C:T	3.72897e-19	-7.15548e-10	-0.93789
133486161	chr9:133486161:G:A	3.72897e-19	-7.15548e-10	-0.93789
133486306	chr9:133486306:G:A	3.21211e-20	-2.13955	-1.25013
133486360	chr9:133486360:T:A	1.18467e-19	-1.19759	-0.886965
133486409	chr9:133486409:AC:A	3.45555e-20	-2.16279	-1.15384
133486512	chr9:133486512:A:C	1.96568e-19	-1.82609	0.247907
133487268	chr9:133487268:T:G	2.94273e-20	-2.11844	-1.35883
133487290	chr9:133487290:C:T	3.7081e-20	-1.90843	-1.33766
133487468	chr9:133487468:C:T	1.78199e-19	-1.67629	-6.63902e-10
133488008	chr9:133488008:G:A	3.23849e-19	-7.15548e-10	-1.07891
133488067	chr9:133488067:G:A	4.75922e-19	-7.15548e-10	-0.693937
133488228	chr9:133488228:G:A	3.98874e-20	-1.81275	-1.36038
133488366	chr9:133488366:C:T	2.45278e-19	-7.15548e-10	-1.3568
133488399	chr9:133488399:G:T	4.18121e-20	-1.84345	-1.28256
133488541	chr9:133488541:G:A	5.46168e-18	2.72511	-0.978794
133488632	chr9:133488632:A:G	8.07869e-20	-1.34854	-1.11884
133488961	chr9:133488961:C:T	2.44477e-19	-7.15548e-10	-1.36007
133489413	chr9:133489413:G:A	6.10104e-20	-1.39162	-1.35653
133489482	chr9:133489482:C:A	2.683e-19	-7.15548e-10	-1.26709
133489879	chr9:133489879:G:A	2.90491e-19	-0.969613	-0.218006
133489890	chr9:133489890:AG:A	2.58425e-19	-1.08101	-0.223574
133490272	chr9:133490272:G:A	7.49788e-20	-1.23472	-1.30727
133490302	chr9:133490302:C:T	7.49317e-20	-1.20296	-1.33966
133490353	chr9:133490353:C:T	2.49405e-19	-7.15548e-10	-1.34011
133490551	chr9:133490551:G:A	2.8886e-19	-7.15548e-10	-1.19325
133491324	chr9:133491324:C:T	3.57336e-19	0.349788	-1.3303
133491326	chr9:133491326:G:A	2.27408e-19	-1.43244	-6.63902e-10
133491785	chr9:133491785:C:T	2.7112e-19	-7.15548e-10	-1.25663
133491801	chr9:133491801:C:T	2.48711e-19	-7.15548e-10	-1.3429
133492482	chr9:133492482:C:T	1.7357e-19	-1.70261	-6.63902e-10
133492555	chr9:133492555:G:A	4.11006e-20	-2.15071	-0.992454
133492803	chr9:133492803:C:T	9.77474e-18	2.96288	-0.634513
133492859	chr9:133492859:T:C	2.69234e-19	-7.15548e-10	-1.26361
133492955	chr9:133492955:T:C	3.25289e-19	0.0415287	-1.11601
133493072	chr9:133493072:C:T	8.15516e-20	-1.99772	-0.460231
133493082	chr9:133493082:G:T	1.75151e-17	3.00627	-0.0946468
133493135	chr9:133493135:C:T	2.51603e-19	-7.15548e-10	-1.33134
133493195	chr9:133493195:A:G	1.67463e-19	-1.73843	-6.63902e-10
133493230	chr9:133493230:C:T	1.08428e-19	-0.872876	-1.30023
133493263	chr9:133493263:C:T	2.99914e-20	-2.09726	-1.36102
133493537	chr9:133493537:A:G	7.13337e-20	-1.36109	-1.23074
133493915	chr9:133493915:A:G	2.89656e-20	-2.1331	-1.35998
133493929	chr9:133493929:GGCT:G	3.92132e-20	-1.88911	-1.30107
133493963	chr9:133493963:A:G	2.7991e-19	-0.322909	-0.901816
133494060	chr9:133494060:A:G	1.48879e-19	-1.28885	-0.567212
133494083	chr9:133494083:A:G	1.22636e-19	-2.04997	-6.63902e-10
133494104	chr9:133494104:TAGGAGAGCCGGGGCAGGGCAGAGGGGCACAGGCCCCCAGACAC:T	2.4423e-19	-7.15548e-10	-1.36108
133494394	chr9:133494394:G:A	1.92762e-17	2.76389	0.243542
133494477	chr9:133494477:C:T	3.19624e-17	2.79713	0.715989
133494663	chr9:133494663:A:G	6.87875e-20	-1.33111	-1.29706
133495031	chr9:133495031:C:T	2.69009e-19	-1.89719	0.632748
133495299	chr9:133495299:A:C	1.1024e-19	-2.15653	-6.63902e-10
133495422	chr9:133495422:C:T	5.19284e-19	0.739262	-1.346
133495855	chr9:133495855:T:C	8.87287e-20	-1.63261	-0.740993
133496384	chr9:133496384:A:G	6.16375e-19	-7.15548e-10	-0.435337
133496388	chr9:133496388:A:G	1.43448e-19	-0.825251	-1.06797
133496747	chr9:133496747:G:A	2.45096e-19	-7.15548e-10	-1.35754
133496760	chr9:133496760:G:T	2.81392e-20	-2.1612	-1.36083
133496919	chr9:133496919:T:C	2.45107e-19	-7.15548e-10	-1.3575
133496947	chr9:133496947:C:A	2.62084e-19	-7.15548e-10	-1.29053
133497360	chr9:133497360:G:A	3.21454e-19	-7.15548e-10	-1.08634
133497550	chr9:133497550:G:T	2.24615e-19	-0.101024	-1.34378
133497560	chr9:133497560:A:G	7.00919e-19	-1.36687	1.06007
133497739	chr9:133497739:G:A	3.40753e-20	-2.15441	-1.17621
133497800	chr9:133497800:A:C	6.2856e-19	-7.15548e-10	-0.415761
133497880	chr9:133497880:T:G	2.45452e-19	-7.15548e-10	-1.35609
133498236	chr9:133498236:GGAGGGGCTAGT:G	3.67887e-20	-2.04494	-1.20906
133498308	chr9:133498308:G:A	2.814e-20	-2.19583	-1.32617
133498548	chr9:133498548:G:A	3.02737e-19	-1.41391	0.267581
133498740	chr9:133498740:A:G	3.30984e-20	-2.09973	-1.25998
133499068	chr9:133499068:G:A	5.22191e-18	-7.15548e-10	1.70143
133499739	chr9:133499739:C:T	1.25696e-19	-0.824639	-1.20068
133499740	chr9:133499740:A:T	9.33437e-18	-7.15548e-10	2.28227
133500024	chr9:133500024:T:G	5.99765e-18	1.92993	-0.0899976
133500396	chr9:133500396:C:T	1.08793e-19	-2.16974	-6.63902e-10
133500410	chr9:133500410:C:T	2.72778e-20	-2.19354	-1.35957
133500721	chr9:133500721:C:T	2.73883e-20	-2.19849	-1.35058
133500778	chr9:133500778:G:A	3.01003e-19	-7.15548e-10	-1.15207
133500864	chr9:133500864:G:A	2.44199e-19	-7.15548e-10	-1.36121
133500875	chr9:133500875:G:A	2.52942e-19	-7.15548e-10	-1.32603
133501527	chr9:133501527:T:C	1.05721e-19	-2.19839	-6.63902e-10
133501837	chr9:133501837:T:C	2.45841e-19	-7.15548e-10	-1.35451
133502421	chr9:133502421:A:T	2.61325e-18	-7.15548e-10	1.00916
133502918	chr9:133502918:A:G	2.71696e-20	-2.19588	-1.36121
133503088	chr9:133503088:C:G	2.4466e-19	-7.15548e-10	-1.35932
133503936	chr9:133503936:G:A	6.70518e-20	-1.82407	-0.829651
133503970	chr9:133503970:G:GA	2.96531e-19	-7.15548e-10	-1.16704
133504331	chr9:133504331:C:T	3.81665e-20	-2.00549	-1.21174
133504739	chr9:133504739:G:A	2.84523e-19	-7.15548e-10	-1.20838
133504895	chr9:133504895:G:A	1.07274e-19	-2.1838	-6.63902e-10
133505082	chr9:133505082:C:T	1.76883e-19	-1.58202	-0.101683
133505113	chr9:133505113:T:A	2.44864e-19	-7.15548e-10	-1.35849
133505165	chr9:133505165:G:A	2.34004e-19	-0.606779	-0.797075
133505261	chr9:133505261:G:A	4.00175e-19	-7.15548e-10	-0.86729
133505539	chr9:133505539:G:A	4.73998e-19	-7.15548e-10	-0.697989
133505585	chr9:133505585:G:A	2.96579e-20	-2.19504	-1.27442
133506043	chr9:133506043:G:A	2.51196e-19	-7.15548e-10	-1.33296
133506146	chr9:133506146:G:A	1.06471e-19	-2.19132	-6.63902e-10
133506268	chr9:133506268:G:A	2.70576e-19	-7.15548e-10	-1.25864
133507800	chr9:133507800:C:T	2.88418e-19	-7.15548e-10	-1.19478
133508423	chr9:133508423:A:G	3.18414e-19	-7.15548e-10	-1.09584
133508738	chr9:133508738:G:A	1.3488e-18	1.42631	-1.07853
133508815	chr9:133508815:G:A	2.47476e-19	-7.15548e-10	-1.34788
133508935	chr9:133508935:A:G	1.34526e-19	-1.95744	-6.63902e-10
133508939	chr9:133508939:G:A	9.8634e-19	-7.15548e-10	0.034809
133509136	chr9:133509136:C:T	4.49229e-20	-1.7301	-1.32414
133509264	chr9:133509264:T:C	3.26721e-19	-7.15548e-10	-1.07008
133509668	chr9:133509668:C:T	2.77926e-20	-2.17595	-1.35847
133509774	chr9:133509774:G:A	4.8161e-19	0.606973	-1.28903
133509890	chr9:133509890:G:A	1.01233e-18	-7.15548e-10	0.0608223
133509935	chr9:133509935:A:T	3.77807e-19	-1.85424	0.929431
133510267	chr9:133510267:C:T	3.1985e-19	-7.15548e-10	-1.09134
133510274	chr9:133510274:G:A	1.87013e-18	1.71993	-1.04536
133510655	chr9:133510655:G:T	2.73527e-19	0.0651811	-1.31297
133510795	chr9:133510795:C:T	2.44787e-19	-7.15548e-10	-1.3588
133510900	chr9:133510900:C:T	3.71529e-19	-0.941565	-6.63902e-10
133510923	chr9:133510923:C:T	3.69724e-20	-1.93622	-1.3128
133510961	chr9:133510961:A:G	2.20812e-19	-0.288594	-1.17329
133511136	chr9:133511136:C:T	2.70831e-20	-2.19916	-1.36112
133511369	chr9:133511369:G:A	5.47363e-18	2.13446	-0.385957
133511472	chr9:133511472:G:A	1.40509e-19	-1.91392	-6.63902e-10
133511473	chr9:133511473:T:TG	2.51897e-19	-7.15548e-10	-1.33017
133511613	chr9:133511613:C:T	2.00422e-19	-0.332516	-1.22625
133511919	chr9:133511919:TGTGTGTG:T	1.90047e-19	-0.264299	-1.34762
133512091	chr9:133512091:T:G	1.94703e-19	-0.575013	-1.0127
133512099	chr9:133512099:CATGT:C	5.12993e-18	1.68365	-6.63902e-10
133512418	chr9:133512418:C:T	1.52302e-19	-0.578324	-1.255
133512433	chr9:133512433:G:A	4.48134e-19	-7.15548e-10	-0.754099
133512489	chr9:133512489:G:A	1.31425e-19	-1.98075	-6.63902e-10
133512504	chr9:133512504:T:G	2.46413e-19	-7.15548e-10	-1.35218
133512590	chr9:133512590:G:A	3.96412e-19	-7.15548e-10	-0.876739
133512650	chr9:133512650:C:T	6.02044e-19	-7.15548e-10	-0.458861
133512742	chr9:133512742:C:A	3.02785e-19	-7.15548e-10	-1.14617
133512873	chr9:133512873:T:C	3.057e-19	-7.15548e-10	-1.13659
133512978	chr9:133512978:A:G	3.66142e-19	0.378275	-1.33445
133513173	chr9:133513173:A:G	2.20928e-19	-0.120475	-1.34088
133513472	chr9:133513472:C:T	1.26388e-19	-2.01984	-6.63902e-10
133513496	chr9:133513496:C:G	5.51004e-19	-1.83469	1.28724
133513690	chr9:133513690:G:A	9.87567e-20	-1.80525	-0.461279
133514007	chr9:133514007:T:C	3.29927e-19	-0.27329	-0.78703
133514768	chr9:133514768:A:G	7.26048e-19	1.0099	-1.28147
133514927	chr9:133514927:C:T	2.46645e-19	-7.15548e-10	-1.35124
133515163	chr9:133515163:C:T	3.95466e-19	-7.15548e-10	-0.879127
133515395	chr9:133515395:T:TC	5.02211e-19	-7.15548e-10	-0.640172
133515673	chr9:133515673:C:A	2.53861e-19	-7.15548e-10	-1.3224
133516395	chr9:133516395:G:A	3.53787e-19	-7.15548e-10	-0.990497
133516414	chr9:133516414:A:G	4.12196e-19	-0.0747991	-0.762894
133517363	chr9:133517363:C:T	5.46682e-20	-1.77495	-1.08296
133517391	chr9:133517391:C:T	4.69217e-19	-7.15548e-10	-0.708127
133517594	chr9:133517594:A:G	1.31205e-18	1.46226	-1.14211
133517689	chr9:133517689:G:A	5.33977e-20	-2.05292	-0.828507
133517962	chr9:133517962:T:C	3.91223e-19	-7.15548e-10	-0.889914
133517992	chr9:133517992:T:A	3.53958e-19	-7.15548e-10	-0.990013
133518150	chr9:133518150:G:A	4.6838e-19	-7.15548e-10	-0.709913
133518340	chr9:133518340:G:C	1.91945e-19	-0.354002	-1.24798
133518513	chr9:133518513:T:C	3.85859e-19	0.394942	-1.29866
133519040	chr9:133519040:A:G	1.65035e-17	2.69789	0.154252
133519302	chr9:133519302:C:G	2.44326e-19	-7.15548e-10	-1.36069
133519312	chr9:133519312:A:G	4.74522e-20	-2.12874	-0.870725
133519454	chr9:133519454:G:A	2.86258e-19	-7.15548e-10	-1.2023
133519629	chr9:133519629:A:T	1.03697e-18	-7.15548e-10	0.084866
133519665	chr9:133519665:GC:G	2.63498e-19	-7.15548e-10	-1.28515
133519668	chr9:133519668:C:T	2.63498e-19	-7.15548e-10	-1.28515
133519721	chr9:133519721:T:TA	2.44522e-19	-7.15548e-10	-1.35989
133519727	chr9:133519727:GA:G	2.72277e-19	-7.15548e-10	-1.25237
133519790	chr9:133519790:G:A	3.50047e-19	-7.15548e-10	-1.00112
133519966	chr9:133519966:A:C	2.23375e-19	-0.420189	-1.03015
133520315	chr9:133520315:A:G	9.12255e-20	-1.7891	-0.556755
133520331	chr9:133520331:A:G	5.57104e-20	-1.68295	-1.15607
133520496	chr9:133520496:T:G	2.53373e-19	-7.15548e-10	-1.32433
133520562	chr9:133520562:G:A	5.51328e-19	-7.15548e-10	-0.546862
133520641	chr9:133520641:A:G	5.80821e-20	-1.51234	-1.285
133520664	chr9:133520664:G:A	5.085e-19	-7.15548e-10	-0.627726
133520765	chr9:133520765:T:TG	2.56011e-19	-7.15548e-10	-1.31397
133520926	chr9:133520926:T:C	3.43942e-19	-7.15548e-10	-1.01872
133520999	chr9:133520999:C:T	2.48674e-19	-7.15548e-10	-1.34305
133521031	chr9:133521031:C:T	5.94671e-19	-7.15548e-10	-0.471184
133521347	chr9:133521347:G:A	2.55952e-19	-7.15548e-10	-1.3142
133521499	chr9:133521499:C:T	2.47802e-19	-7.15548e-10	-1.34656
133521635	chr9:133521635:A:G	2.51319e-19	-7.15548e-10	-1.33247
133521893	chr9:133521893:T:C	2.5883e-19	-7.15548e-10	-1.30302
133522244	chr9:133522244:G:A	2.77053e-20	-2.18351	-1.35406
133522460	chr9:133522460:G:A	2.84269e-19	-7.15548e-10	-1.20927
133522677	chr9:133522677:C:A	1.23116e-19	-2.04607	-6.63902e-10
133522856	chr9:133522856:T:C	4.59081e-20	-1.74946	-1.28309
133522981	chr9:133522981:C:T	2.93755e-19	-7.15548e-10	-1.17645
133523001	chr9:133523001:C:T	3.55587e-19	-7.15548e-10	-0.985423
133523148	chr9:133523148:G:A	3.48126e-19	-7.15548e-10	-1.00663
133523230	chr9:133523230:G:T	2.44388e-19	-7.15548e-10	-1.36044
133523357	chr9:133523357:G:A	1.15033e-19	-2.11397	-6.63902e-10
133523366	chr9:133523366:A:G	2.51371e-19	-7.15548e-10	-1.33226
133523580	chr9:133523580:A:G	5.10465e-20	-1.5927	-1.33375
133523703	chr9:133523703:GAGAGAGAGAGAGAGAGAC:G	2.91468e-20	-2.19902	-1.28783
133524199	chr9:133524199:G:A	2.66566e-19	-7.15548e-10	-1.27357
133524629	chr9:133524629:A:C	1.12212e-18	1.25795	-1.09417
133524893	chr9:133524893:A:G	5.06343e-20	-1.57388	-1.36069
133524978	chr9:133524978:A:G	2.90583e-19	-7.15548e-10	-1.1873
133525238	chr9:133525238:C:T	2.48993e-19	-7.15548e-10	-1.34177
133525936	chr9:133525936:G:A	3.61397e-20	-2.1969	-1.0749
133526809	chr9:133526809:C:G	5.27245e-19	-7.15548e-10	-0.591527
133527452	chr9:133527452:C:T	1.46231e-19	-0.68014	-1.19386
133527507	chr9:133527507:T:C	2.44247e-19	-7.15548e-10	-1.36101
133528238	chr9:133528238:C:T	5.32972e-19	-7.15548e-10	-0.580723
133528324	chr9:133528324:G:A	4.28798e-19	-7.15548e-10	-0.798206
133528375	chr9:133528375:G:A	1.46036e-19	-1.9092	0.0338584
133528460	chr9:133528460:G:A	2.85306e-19	-7.15548e-10	-1.20563
133528744	chr9:133528744:G:A	2.12294e-19	-0.594363	-0.906856
133528896	chr9:133528896:C:T	6.89298e-19	-7.15548e-10	-0.323518
133528943	chr9:133528943:G:A	3.01247e-19	-7.15548e-10	-1.15126
133529124	chr9:133529124:C:T	4.38844e-19	-7.15548e-10	-0.775047
133529126	chr9:133529126:T:C	5.79902e-19	-7.15548e-10	-0.496333
133529131	chr9:133529131:G:C	5.6643e-19	-7.15548e-10	-0.519839
133529283	chr9:133529283:T:C	5.33744e-19	-7.15548e-10	-0.579276
133529436	chr9:133529436:C:G	2.91011e-19	-7.15548e-10	-1.18583
133529528	chr9:133529528:C:T	6.46428e-19	-7.15548e-10	-0.38773
133529551	chr9:133529551:A:T	2.90495e-19	-7.15548e-10	-1.18761
133529702	chr9:133529702:T:C	1.9365e-19	-0.235597	-1.35754
133529917	chr9:133529917:GA:G	4.79919e-19	-7.15548e-10	-0.685575
133529936	chr9:133529936:C:T	5.20914e-19	-7.15548e-10	-0.603608
133530265	chr9:133530265:A:G	2.67409e-19	-7.15548e-10	-1.27041
133530360	chr9:133530360:G:A	5.60365e-19	-7.15548e-10	-0.530604
133530579	chr9:133530579:G:A	1.15794e-18	-7.15548e-10	0.195205
133530670	chr9:133530670:C:G	4.51228e-20	-2.17504	-0.874764
133530851	chr9:133530851:C:T	4.59898e-20	-2.18048	-0.850289
133531247	chr9:133531247:A:G	2.6894e-19	-7.15548e-10	-1.2647
133531484	chr9:133531484:G:A	3.13683e-19	-7.15548e-10	-1.11081
133531561	chr9:133531561:G:A	5.66795e-19	-7.15548e-10	-0.519194
133531754	chr9:133531754:A:G	2.11253e-19	-0.155829	-1.3503
133531860	chr9:133531860:T:C	4.67942e-19	-7.15548e-10	-0.710847
133531936	chr9:133531936:C:T	1.65666e-19	-0.39563	-1.35359
133532073	chr9:133532073:C:T	1.60408e-19	-0.597707	-1.18376
133532266	chr9:133532266:G:A	2.39674e-19	-0.229827	-1.15009
133532712	chr9:133532712:A:G	1.35133e-19	-0.615932	-1.337
133532918	chr9:133532918:G:A	2.79195e-19	-0.192457	-1.03482
133533118	chr9:133533118:G:A	6.2487e-19	-7.15548e-10	-0.421648
133533135	chr9:133533135:A:G	5.33031e-19	-7.15548e-10	-0.580611
133533182	chr9:133533182:T:C	2.5251e-19	-7.15548e-10	-1.32774
133533275	chr9:133533275:G:A	2.86855e-19	-7.15548e-10	-1.20022
133533285	chr9:133533285:G:C	3.00599e-19	-7.15548e-10	-1.15342
133533296	chr9:133533296:G:A	3.33228e-19	-7.15548e-10	-1.05037
133533448	chr9:133533448:A:T	3.18898e-20	-2.03991	-1.35699
133533490	chr9:133533490:C:T	5.60428e-20	-1.93301	-0.90007
133533588	chr9:133533588:T:C	3.00599e-19	-7.15548e-10	-1.15342
133533623	chr9:133533623:C:T	5.50087e-19	-7.15548e-10	-0.549116
133533863	chr9:133533863:C:T	4.30561e-20	-1.83597	-1.26072
133533893	chr9:133533893:C:T	3.42831e-20	-1.96418	-1.36036
133533916	chr9:133533916:C:T	3.35886e-19	-7.15548e-10	-1.04242
133533953	chr9:133533953:A:G	4.37928e-20	-1.82296	-1.25676
133534193	chr9:133534193:C:T	2.90677e-20	-2.15526	-1.3343
133534331	chr9:133534331:G:A	1.30351e-18	-7.15548e-10	0.313623
133535441	chr9:133535441:C:T	9.68628e-20	-2.11379	-0.172107
133535444	chr9:133535444:C:G	1.4724e-19	-0.542837	-1.32429
133536042	chr9:133536042:T:C	3.03059e-20	-2.13536	-1.31249
133536200	chr9:133536200:A:T	3.91144e-20	-1.89897	-1.29373
133536303	chr9:133536303:G:A	3.49824e-20	-1.96977	-1.33458
133536466	chr9:133536466:C:T	2.47056e-19	-7.15548e-10	-1.34958
133536484	chr9:133536484:A:C	5.99681e-20	-2.11126	-0.654124
133536800	chr9:133536800:A:G	5.04642e-19	-7.15548e-10	-0.635343
133536945	chr9:133536945:G:T	2.45533e-19	-0.408043	-0.947719
133536965	chr9:133536965:G:A	2.44265e-19	-7.15548e-10	-1.36094
133537072	chr9:133537072:G:T	4.11747e-19	-7.15548e-10	-0.838782
133537293	chr9:133537293:G:C	6.16107e-19	-7.15548e-10	-0.435772
133538011	chr9:133538011:T:C	4.24712e-19	-0.419649	-0.388131
133538440	chr9:133538440:G:T	5.04589e-20	-1.88428	-1.05375
133538893	chr9:133538893:A:G	3.63049e-19	-1.3782	0.413544
133538988	chr9:133538988:G:A	2.96049e-19	-7.15548e-10	-1.16867
133538993	chr9:133538993:C:T	1.13586e-19	-2.12663	-6.63902e-10
133538995	chr9:133538995:C:A	2.96342e-19	-7.15548e-10	-1.16768
133539025	chr9:133539025:C:T	8.36571e-18	2.1727	-6.63902e-10
133539394	chr9:133539394:C:T	5.74027e-20	-1.77892	-1.03018
133539444	chr9:133539444:G:A	1.19279e-19	-2.07772	-6.63902e-10
133539463	chr9:133539463:C:T	2.87344e-19	-7.15548e-10	-1.19851
133539547	chr9:133539547:T:G	2.55793e-19	-7.15548e-10	-1.31482
133539920	chr9:133539920:T:A	4.77008e-20	-1.63336	-1.36088
133540191	chr9:133540191:G:A	7.85856e-19	-7.15548e-10	-0.192418
133540399	chr9:133540399:G:A	5.12375e-20	-2.18333	-0.739385
133540499	chr9:133540499:A:G	2.44767e-19	-7.15548e-10	-1.35889
133540843	chr9:133540843:C:A	5.14862e-20	-1.72775	-1.19013
133541087	chr9:133541087:T:G	2.65733e-19	0.0378376	-1.31454
133541530	chr9:133541530:C:A	3.17921e-19	-0.0113965	-1.08599
133541603	chr9:133541603:A:G	1.7021e-19	-0.78472	-0.937437
133541636	chr9:133541636:C:G	4.73689e-20	-1.82951	-1.17172
133541735	chr9:133541735:C:T	5.1713e-20	-1.93971	-0.973776
133541785	chr9:133541785:G:A	9.9054e-19	-7.15548e-10	0.0390585
133541816	chr9:133541816:A:T	1.26372e-19	-0.932015	-1.08794
133541969	chr9:133541969:A:G	8.26769e-20	-1.08477	-1.35948
133542086	chr9:133542086:C:T	1.76661e-19	-0.693267	-0.991693
133542107	chr9:133542107:G:A	1.07747e-19	-2.17941	-6.63902e-10
133542208	chr9:133542208:T:G	1.57229e-19	-1.80149	-6.63902e-10
133542232	chr9:133542232:C:T	8.56594e-20	-1.11697	-1.29185
133542238	chr9:133542238:G:A	1.2056e-19	-0.953411	-1.11364
133542267	chr9:133542267:A:G	3.55782e-20	-1.93893	-1.34853
133542537	chr9:133542537:A:C	5.56137e-20	-1.63261	-1.20815
133542548	chr9:133542548:A:G	1.47951e-19	-1.21385	-0.648459
133543251	chr9:133543251:A:G	4.41297e-20	-2.11755	-0.954504
133543440	chr9:133543440:C:T	1.13129e-19	-2.13066	-6.63902e-10
133543498	chr9:133543498:T:C	4.27881e-20	-1.75361	-1.34932
133543547	chr9:133543547:T:C	5.44904e-20	-1.81848	-1.04269
133543694	chr9:133543694:C:A	4.28894e-20	-1.82329	-1.27728
133543719	chr9:133543719:C:T	4.28652e-20	-1.85104	-1.25009
133543754	chr9:133543754:G:A	2.82171e-20	-2.19845	-1.32081
133543821	chr9:133543821:T:C	3.48461e-20	-2.08253	-1.22572
133544054	chr9:133544054:T:C	4.91588e-20	-1.77288	-1.19125
133544057	chr9:133544057:A:G	4.99678e-20	-1.75656	-1.19125
133544134	chr9:133544134:C:G	1.5924e-18	-7.15548e-10	0.513804
133544298	chr9:133544298:A:G	4.54688e-20	-1.82992	-1.21224
133544335	chr9:133544335:A:G	4.42875e-20	-1.96196	-1.10653
133544407	chr9:133544407:C:T	7.14458e-20	-1.51397	-1.07629
133544732	chr9:133544732:C:T	6.53778e-20	-1.44002	-1.23899
133545182	chr9:133545182:G:A	6.39231e-20	-1.55914	-1.14237
133545262	chr9:133545262:T:C	6.5008e-20	-1.53078	-1.1539
133545284	chr9:133545284:G:A	6.43789e-20	-1.55168	-1.14272
133545287	chr9:133545287:C:T	2.7413e-19	-7.15548e-10	-1.24559
133545802	chr9:133545802:G:A	4.43428e-20	-2.18409	-0.883151
133546109	chr9:133546109:A:G	9.36888e-20	-1.35564	-0.963571
133546192	chr9:133546192:T:C	7.44244e-20	-1.49606	-1.05335
133546215	chr9:133546215:T:A	5.26396e-20	-1.69767	-1.19805
133546370	chr9:133546370:A:G	3.46871e-19	-7.15548e-10	-1.01024
133546423	chr9:133546423:G:T	3.27796e-20	-2.18131	-1.18807
133546624	chr9:133546624:C:G	5.95674e-20	-1.61299	-1.15909
133546636	chr9:133546636:C:T	2.58614e-19	-7.15548e-10	-1.30386
133546663	chr9:133546663:C:T	3.53445e-20	-1.97228	-1.32177
133546919	chr9:133546919:C:T	8.38963e-20	-1.44814	-0.981471
133547048	chr9:133547048:C:T	6.55454e-20	-1.54941	-1.12704
133547114	chr9:133547114:A:T	5.83746e-20	-1.66139	-1.13092
133547174	chr9:133547174:C:T	4.33738e-20	-1.74587	-1.34347
133547224	chr9:133547224:C:T	7.33343e-20	-1.44784	-1.11632
133547260	chr9:133547260:T:C	5.73377e-20	-1.67579	-1.13444
133547332	chr9:133547332:C:T	4.34143e-20	-1.76709	-1.32131
133547512	chr9:133547512:A:T	1.25719e-19	-1.37589	-0.649248
133547516	chr9:133547516:A:G	7.29521e-20	-1.37138	-1.19801
133547548	chr9:133547548:C:G	5.93945e-20	-1.64795	-1.12704
133547598	chr9:133547598:C:T	3.09083e-19	-1.12558	-6.63902e-10
133547708	chr9:133547708:G:A	2.50973e-19	-7.15548e-10	-1.33385
133547724	chr9:133547724:C:G	2.8968e-19	-7.15548e-10	-1.19042
133547746	chr9:133547746:C:G	5.99163e-20	-1.6324	-1.13384
133547858	chr9:133547858:G:A	5.8539e-20	-1.65706	-1.13244
133547866	chr9:133547866:G:A	6.01661e-20	-1.64486	-1.11722
133547889	chr9:133547889:A:G	6.00098e-20	-1.6481	-1.11658
133547919	chr9:133547919:C:A	5.91763e-20	-1.65104	-1.12763
133547931	chr9:133547931:G:C	5.88101e-20	-1.65784	-1.12704
133547958	chr9:133547958:G:A	3.68818e-19	-7.15548e-10	-0.948888
133548008	chr9:133548008:A:T	5.77603e-20	-1.67585	-1.12704
133548072	chr9:133548072:T:A	5.84652e-20	-1.66372	-1.12704
133548087	chr9:133548087:A:G	5.8832e-20	-1.65301	-1.13149
133548140	chr9:133548140:T:C	5.79344e-20	-1.65798	-1.1419
133548377	chr9:133548377:G:A	5.64388e-20	-1.70461	-1.12142
133548410	chr9:133548410:G:A	5.96903e-20	-1.64436	-1.12567
133548459	chr9:133548459:G:A	4.2436e-20	-1.76523	-1.34596
133548513	chr9:133548513:A:G	5.27363e-20	-1.62335	-1.27054
133548553	chr9:133548553:A:G	5.66764e-20	-1.69414	-1.1277
133548587	chr9:133548587:A:G	5.78751e-20	-1.64934	-1.15157
133548672	chr9:133548672:A:G	5.25303e-20	-1.73718	-1.16062
133548698	chr9:133548698:T:TG	5.05342e-19	-7.15548e-10	-0.633956
133548713	chr9:133548713:C:G	2.68217e-19	-7.15548e-10	-1.26739
133548780	chr9:133548780:G:A	5.62631e-20	-1.70175	-1.12741
133548830	chr9:133548830:A:G	5.53871e-20	-1.69766	-1.14718
133548845	chr9:133548845:T:C	5.43718e-20	-1.68819	-1.17516
133549409	chr9:133549409:A:G	5.24321e-20	-1.72459	-1.17509
133549709	chr9:133549709:A:G	5.40597e-20	-1.71362	-1.15548
133549815	chr9:133549815:G:A	1.9301e-19	-0.907693	-0.688757
133550072	chr9:133550072:A:T	5.42246e-20	-1.72484	-1.14121
133550486	chr9:133550486:A:G	4.37668e-20	-1.97353	-1.10678
133550639	chr9:133550639:G:A	3.546e-20	-1.97061	-1.32018
133550778	chr9:133550778:C:T	4.27238e-20	-2.08324	-1.0212
133550823	chr9:133550823:T:A	5.02522e-20	-1.77245	-1.16968
133551282	chr9:133551282:C:T	5.64714e-19	-7.15548e-10	-0.522873
133551441	chr9:133551441:C:T	2.90976e-19	-7.15548e-10	-1.18595
133551599	chr9:133551599:A:G	2.89958e-20	-2.19289	-1.29915
133551922	chr9:133551922:T:C	7.06711e-20	-1.48426	-1.1169
133551997	chr9:133551997:T:A	2.96608e-20	-2.19832	-1.27104
133552332	chr9:133552332:GTTGAATC:G	5.44674e-20	-1.51158	-1.35001
133552387	chr9:133552387:T:C	2.91862e-20	-2.19341	-1.29208
133552873	chr9:133552873:A:T	3.12408e-19	-1.11488	-6.63902e-10
133552938	chr9:133552938:C:T	2.49107e-19	-7.15548e-10	-1.34131
133553137	chr9:133553137:C:T	3.53083e-19	-7.15548e-10	-0.99249
133553201	chr9:133553201:T:G	2.76594e-19	-7.15548e-10	-1.23664
133553260	chr9:133553260:C:T	2.0582e-19	-1.53219	-6.63902e-10
133553366	chr9:133553366:C:T	5.42275e-20	-2.12958	-0.736425
133553609	chr9:133553609:G:A	5.98497e-20	-2.19512	-0.572233
133554044	chr9:133554044:G:A	1.80784e-18	0.640695	-6.63902e-10
133554049	chr9:133554049:C:T	2.73086e-20	-2.19914	-1.35285
133554647	chr9:133554647:C:T	2.65009e-19	-7.15548e-10	-1.27943
133554678	chr9:133554678:G:A	1.1789e-19	-2.08944	-6.63902e-10
133555301	chr9:133555301:C:G	3.2509e-20	-2.19844	-1.17924
133555378	chr9:133555378:A:G	1.11034e-19	-0.863514	-1.28584
133555838	chr9:133555838:C:T	2.97262e-19	-7.15548e-10	-1.16458
133555922	chr9:133555922:C:T	4.27376e-20	-1.76025	-1.34386
133556558	chr9:133556558:G:A	1.6889e-19	-0.370568	-1.35938
133556823	chr9:133556823:C:A	5.81428e-20	-1.66467	-1.13161
133557075	chr9:133557075:G:A	1.06117e-19	-2.19465	-6.63902e-10
133557471	chr9:133557471:C:T	2.54682e-19	-7.15548e-10	-1.31917
133557510	chr9:133557510:G:C	4.06775e-20	-2.14387	-1.00965
133557631	chr9:133557631:G:T	9.78839e-20	-0.915706	-1.3597
133557816	chr9:133557816:G:A	2.50782e-19	-7.15548e-10	-1.33461
133557843	chr9:133557843:G:A	2.28638e-19	-1.42705	-6.63902e-10
133557950	chr9:133557950:C:T	2.82438e-19	-7.15548e-10	-1.21573
133558376	chr9:133558376:A:G	7.52404e-20	-1.18034	-1.35816
133558476	chr9:133558476:C:T	1.13482e-19	-2.12755	-6.63902e-10
133560208	chr9:133560208:G:A	2.34198e-19	-0.191662	-1.21136
133560265	chr9:133560265:A:G	4.1136e-20	-1.85773	-1.28458
133560310	chr9:133560310:G:A	1.29229e-19	-1.99761	-6.63902e-10
133560573	chr9:133560573:C:T	2.60199e-19	-7.15548e-10	-1.29775
133560588	chr9:133560588:G:A	2.63823e-19	-7.15548e-10	-1.28391
133560755	chr9:133560755:G:A	2.65105e-19	-7.15548e-10	-1.27906
133561003	chr9:133561003:C:T	7.3679e-20	-1.4086	-1.15087
133561049	chr9:133561049:A:G	2.15142e-18	-7.15548e-10	0.814693
133561321	chr9:133561321:A:G	7.56754e-20	-1.20075	-1.33198
133561397	chr9:133561397:C:G	4.10233e-19	-7.15548e-10	-0.842466
133561506	chr9:133561506:G:A	4.89503e-20	-1.61439	-1.35399
133561513	chr9:133561513:TC:T	3.29206e-20	-2.01831	-1.34678
133561740	chr9:133561740:A:G	2.56325e-19	-7.15548e-10	-1.31275
133561792	chr9:133561792:T:G	6.06284e-20	-1.40513	-1.3493
133561927	chr9:133561927:T:G	7.82607e-20	-1.16447	-1.33468
133562063	chr9:133562063:G:A	7.69204e-20	-1.17941	-1.33701
133562974	chr9:133562974:CT:C	5.11417e-19	-7.15548e-10	-0.622006
133562990	chr9:133562990:C:T	7.70989e-19	-7.15548e-10	-0.211517
133563068	chr9:133563068:G:T	2.59494e-19	-7.15548e-10	-1.30046
133563087	chr9:133563087:C:T	9.54868e-19	-7.15548e-10	0.00238076
133563093	chr9:133563093:A:G	1.89926e-19	-1.61256	-6.63902e-10
133563330	chr9:133563330:G:A	3.01091e-20	-2.13108	-1.32328
133563434	chr9:133563434:GTAAGTGTCAAGCCTGTGGGCGTTGTCAC:G	2.44817e-19	-7.15548e-10	-1.35868
133564966	chr9:133564966:G:A	4.40556e-20	-1.7307	-1.34304
133565112	chr9:133565112:A:C	3.78523e-19	-0.922914	-6.63902e-10
133565434	chr9:133565434:A:G	9.09588e-19	-7.15548e-10	-0.0462003
133565497	chr9:133565497:G:A	6.21829e-20	-1.8176	-0.911509
133565506	chr9:133565506:A:G	3.74203e-20	-1.87576	-1.36122
133565547	chr9:133565547:G:T	1.29823e-19	-1.99302	-6.63902e-10
133565742	chr9:133565742:A:G	7.11727e-20	-1.23808	-1.356
133566225	chr9:133566225:T:G	4.82134e-20	-1.63821	-1.34534
133566364	chr9:133566364:C:T	1.12452e-19	-2.13666	-6.63902e-10
133566539	chr9:133566539:C:T	4.54901e-20	-1.69636	-1.34534
133567003	chr9:133567003:C:T	2.50772e-19	-7.15548e-10	-1.33465
133567097	chr9:133567097:G:A	1.43716e-19	-1.89136	-6.63902e-10
133567164	chr9:133567164:C:T	2.93891e-19	-7.15548e-10	-1.17598
133567182	chr9:133567182:G:A	2.95879e-19	-7.15548e-10	-1.16924
133567256	chr9:133567256:C:T	1.42408e-19	-1.22374	-0.676758
133567276	chr9:133567276:C:T	9.09588e-19	-7.15548e-10	-0.0462003
133567444	chr9:133567444:G:A	3.67608e-20	-1.89621	-1.35855
133567845	chr9:133567845:A:G	1.09628e-19	-0.801977	-1.36013
133568010	chr9:133568010:C:T	4.2237e-20	-1.8084	-1.3075
133568548	chr9:133568548:G:A	3.02993e-20	-2.08932	-1.35874
133568586	chr9:133568586:TC:T	1.89295e-18	0.686699	-6.63902e-10
133568599	chr9:133568599:C:A	2.53122e-19	-7.15548e-10	-1.32532
133568974	chr9:133568974:T:C	5.72043e-20	-2.10642	-0.706141
133569082	chr9:133569082:CA:C	3.25857e-19	-7.15548e-10	-1.07273
133569102	chr9:133569102:T:C	2.55798e-19	-7.15548e-10	-1.3148
133569143	chr9:133569143:G:A	2.83966e-20	-2.15743	-1.3555
133569476	chr9:133569476:A:G	1.12128e-19	-0.962543	-1.17701
133569488	chr9:133569488:C:G	5.7254e-20	-1.64564	-1.16606
133569624	chr9:133569624:G:A	2.48269e-19	-7.15548e-10	-1.34468
133570034	chr9:133570034:A:C	2.50392e-19	-7.15548e-10	-1.33616
133570351	chr9:133570351:C:T	5.75304e-20	-1.48715	-1.31973
133570435	chr9:133570435:C:T	1.11704e-19	-2.14334	-6.63902e-10
133570935	chr9:133570935:A:G	2.80846e-19	-2.16291	0.941526
133571158	chr9:133571158:C:G	2.49654e-19	-7.15548e-10	-1.33912
133571184	chr9:133571184:CCT:C	3.15364e-19	-7.15548e-10	-1.10547
133571319	chr9:133571319:A:C	7.04346e-19	1.01514	-1.31706
133571467	chr9:133571467:C:A	9.02428e-19	-7.15548e-10	-0.0541025
133571835	chr9:133571835:C:G	8.53222e-20	-1.17176	-1.24099
133571965	chr9:133571965:C:T	3.53754e-19	-7.15548e-10	-0.99059
133572410	chr9:133572410:G:A	3.85608e-20	-2.14394	-1.06302
133572532	chr9:133572532:G:T	6.8033e-20	-1.38099	-1.25821
133572725	chr9:133572725:G:A	6.64008e-20	-1.47528	-1.1882
133573082	chr9:133573082:TG:T	2.38718e-19	-0.116485	-1.26742
133573340	chr9:133573340:G:A	2.64368e-19	-7.15548e-10	-1.28185
133573728	chr9:133573728:G:A	1.42056e-19	-0.583276	-1.31969
133573863	chr9:133573863:G:A	6.15867e-20	-1.4003	-1.33845
133574207	chr9:133574207:G:A	1.53709e-19	-0.468854	-1.35528
133574320	chr9:133574320:C:T	6.92337e-20	-2.14796	-0.473742
133574344	chr9:133574344:G:A	2.67334e-19	-7.15548e-10	-1.27069
133574681	chr9:133574681:C:T	2.96612e-19	0.190799	-1.35757
133575022	chr9:133575022:G:A	2.44189e-19	-0.0378206	-1.32343
133575081	chr9:133575081:G:T	8.78394e-20	-1.12018	-1.2635
133575116	chr9:133575116:C:T	2.45152e-19	-7.15548e-10	-1.35731
133575149	chr9:133575149:GC:G	4.02203e-20	-1.86056	-1.30426
133575240	chr9:133575240:G:A	6.06851e-20	-1.51296	-1.24053
133575347	chr9:133575347:A:C	2.53686e-19	-7.15548e-10	-1.3231
133575459	chr9:133575459:G:A	1.50497e-19	-1.84525	-6.63902e-10
133575537	chr9:133575537:C:A	7.09201e-20	-1.25291	-1.34472
133575636	chr9:133575636:C:T	1.0893e-18	-2.09069	2.22479
133575640	chr9:133575640:G:A	2.80196e-19	-7.15548e-10	-1.2237
133575676	chr9:133575676:C:T	2.44214e-19	-7.15548e-10	-1.36115
133575722	chr9:133575722:G:A	4.72466e-19	-7.15548e-10	-0.701225
133576095	chr9:133576095:A:C	1.48112e-19	-1.86122	-6.63902e-10
133576144	chr9:133576144:A:AG	2.69634e-18	0.149951	0.890508
133576154	chr9:133576154:A:T	1.50856e-19	-1.84287	-6.63902e-10
133576370	chr9:133576370:G:C	2.78597e-19	-7.15548e-10	-1.22942
133576633	chr9:133576633:C:T	2.4764e-19	-7.15548e-10	-1.34722
133577051	chr9:133577051:C:G	2.99198e-19	-7.15548e-10	-1.15809
133577183	chr9:133577183:A:G	8.40764e-19	0.833134	-0.958015
133577265	chr9:133577265:C:T	5.20575e-20	-1.58052	-1.32632
133577560	chr9:133577560:G:A	2.42748e-19	-0.211888	-1.15528
133577602	chr9:133577602:G:A	4.23836e-19	0.265843	-1.07569
133577767	chr9:133577767:G:A	4.57991e-20	-2.14224	-0.892693
133577874	chr9:133577874:C:T	5.33843e-20	-1.76175	-1.11992
133577967	chr9:133577967:A:G	4.33292e-19	0.252497	-1.04028
133578005	chr9:133578005:A:G	6.33304e-19	0.633516	-1.04176
133578043	chr9:133578043:C:T	3.76014e-19	-0.0684016	-0.861164
133578137	chr9:133578137:C:T	4.24308e-19	0.168138	-0.97687
133578178	chr9:133578178:C:CCCA	4.65941e-19	0.290045	-1.00518
133578275	chr9:133578275:C:T	2.79767e-19	-7.15548e-10	-1.22524
133578347	chr9:133578347:G:A	5.20344e-20	-1.56563	-1.34166
133578400	chr9:133578400:T:C	2.03283e-19	-0.400575	-1.14402
133578446	chr9:133578446:A:G	3.90062e-19	0.112167	-1.00505
133578568	chr9:133578568:C:T	6.03233e-20	-2.19604	-0.563431
133578798	chr9:133578798:C:T	1.09196e-19	-2.16605	-6.63902e-10
133579241	chr9:133579241:G:A	2.53446e-19	-7.15548e-10	-1.32404
133579457	chr9:133579457:G:A	4.85021e-19	-7.15548e-10	-0.674999
133579465	chr9:133579465:G:A	3.09482e-20	-2.13375	-1.29313
133579606	chr9:133579606:C:T	1.07279e-19	-2.18376	-6.63902e-10
133579625	chr9:133579625:C:A	1.13862e-19	-0.857187	-1.26702
133579907	chr9:133579907:G:A	2.35751e-19	-1.39642	-6.63902e-10
133580075	chr9:133580075:T:C	5.46493e-20	-1.84311	-1.01514
133580355	chr9:133580355:G:T	1.11021e-19	-2.14947	-6.63902e-10
133580391	chr9:133580391:C:T	2.57616e-19	-7.15548e-10	-1.30772
133580565	chr9:133580565:G:A	3.56033e-19	-7.15548e-10	-0.984168
133580598	chr9:133580598:T:C	2.46571e-19	-7.15548e-10	-1.35154
133580775	chr9:133580775:A:G	4.04107e-20	-2.02355	-1.13655
133581285	chr9:133581285:C:T	2.91075e-19	-0.469575	-0.716036
133581320	chr9:133581320:G:A	5.87927e-20	-1.57822	-1.20695
133581792	chr9:133581792:G:A	1.23211e-17	-0.50146	3.06133
133582147	chr9:133582147:G:A	5.23318e-20	-2.15417	-0.747416
133582159	chr9:133582159:C:T	5.16123e-20	-2.17005	-0.745384
133582748	chr9:133582748:C:G	2.73336e-19	-0.60236	-0.646129
133583141	chr9:133583141:T:C	2.9224e-19	-7.15548e-10	-1.18162
133583372	chr9:133583372:G:A	6.24671e-19	-2.17333	1.75136
133583762	chr9:133583762:G:C	3.41963e-20	-2.00358	-1.32349
133583855	chr9:133583855:C:T	3.45879e-20	-1.9979	-1.31779
133584089	chr9:133584089:G:T	2.81372e-19	-7.15548e-10	-1.21951
133584092	chr9:133584092:C:T	5.01187e-20	-1.64051	-1.30429
133584820	chr9:133584820:G:A	2.91877e-19	-2.14398	0.961117
133584848	chr9:133584848:G:A	1.14281e-19	-2.12053	-6.63902e-10
133585505	chr9:133585505:C:T	8.24671e-20	-1.29117	-1.15563
133586169	chr9:133586169:GC:G	4.87565e-19	-7.15548e-10	-0.669769
133586552	chr9:133586552:A:T	6.91799e-20	-1.44383	-1.17865
133586684	chr9:133586684:CTG:C	8.40189e-20	-1.56565	-0.862495
133586729	chr9:133586729:G:A	3.15382e-20	-2.10397	-1.30402
133586749	chr9:133586749:A:G	4.45939e-18	-0.437663	1.98124
133587225	chr9:133587225:C:T	5.90251e-19	-7.15548e-10	-0.478645
133587289	chr9:133587289:G:A	5.52312e-20	-1.58064	-1.26702
133587445	chr9:133587445:C:T	4.36732e-18	-0.458525	1.98124
133587487	chr9:133587487:A:AGGCCTCCT	2.69746e-19	-7.15548e-10	-1.26171
133587672	chr9:133587672:A:T	2.77396e-19	-7.15548e-10	-1.23375
133587922	chr9:133587922:G:A	1.22977e-19	-2.10095	0.0537536
133588134	chr9:133588134:C:T	5.96808e-19	0.367031	-0.834627
133588152	chr9:133588152:G:A	4.25221e-18	-0.410375	1.90638
133588158	chr9:133588158:T:C	5.75515e-19	0.354785	-0.858711
133588219	chr9:133588219:G:A	5.95415e-19	0.382845	-0.852777
133588276	chr9:133588276:C:T	5.5768e-19	0.317082	-0.852489
133588285	chr9:133588285:T:G	5.75503e-19	0.335471	-0.839418
133588405	chr9:133588405:T:G	1.27538e-18	-7.15548e-10	0.291809
133588983	chr9:133588983:C:T	3.949e-18	-0.489007	1.91103
133589116	chr9:133589116:C:T	3.07618e-19	-7.15548e-10	-1.13033
133589136	chr9:133589136:C:T	2.31045e-18	0.447396	0.438611
133589291	chr9:133589291:T:C	7.97726e-19	-7.15548e-10	-0.177427
133589350	chr9:133589350:T:G	1.64185e-18	-7.15548e-10	0.544386
133589391	chr9:133589391:T:C	6.17166e-19	0.336737	-0.770791
133589541	chr9:133589541:C:A	2.20663e-18	0.840031	-6.63902e-10
133589564	chr9:133589564:C:T	2.68442e-19	-7.15548e-10	-1.26656
133589578	chr9:133589578:A:G	5.27906e-19	0.189128	-0.779401
133589927	chr9:133589927:C:T	3.17728e-19	-7.15548e-10	-1.098
133589975	chr9:133589975:C:A	7.27363e-19	-7.15548e-10	-0.269766
133590330	chr9:133590330:C:A	6.91617e-20	-2.1117	-0.511046
133590623	chr9:133590623:C:G	4.9019e-20	-1.68182	-1.28517
133590663	chr9:133590663:C:T	1.6922e-19	-1.72799	-6.63902e-10
133590682	chr9:133590682:G:A	4.98658e-19	-7.15548e-10	-0.647271
133590752	chr9:133590752:G:A	6.12022e-20	-1.80307	-0.94194
133590934	chr9:133590934:T:C	4.07055e-20	-1.80447	-1.34836
133591058	chr9:133591058:T:C	4.92071e-20	-1.68503	-1.27812
133591503	chr9:133591503:A:G	4.24449e-19	0.16282	-0.971221
133591551	chr9:133591551:G:A	4.41341e-18	2.34428	-0.811065
133591625	chr9:133591625:C:T	5.31568e-20	-1.52821	-1.35774
133591684	chr9:133591684:G:T	3.54924e-19	-7.15548e-10	-0.987289
133591830	chr9:133591830:C:T	2.54044e-19	-7.15548e-10	-1.32168
133591871	chr9:133591871:C:T	8.07513e-20	-1.34814	-1.11967
133592005	chr9:133592005:G:A	1.02307e-18	-7.15548e-10	0.0713737
133592024	chr9:133592024:C:T	1.58282e-19	-0.62019	-1.17462
133592197	chr9:133592197:C:T	1.31657e-17	3.98716	-1.36098
133592370	chr9:133592370:G:A	2.44272e-19	-7.15548e-10	-1.36091
133592574	chr9:133592574:T:C	4.48455e-20	-1.87875	-1.17722
133592897	chr9:133592897:C:A	3.12477e-19	-7.15548e-10	-1.11466
133593189	chr9:133593189:T:G	2.64524e-18	2.38211	-1.36078
133593237	chr9:133593237:T:C	5.74869e-18	2.95675	-1.15922
133593282	chr9:133593282:T:C	5.48989e-18	2.90586	-1.15439
133593391	chr9:133593391:C:T	7.03505e-18	3.20243	-1.20296
133593456	chr9:133593456:TC:T	3.3696e-18	2.12361	-0.860251
133593498	chr9:133593498:A:G	6.1089e-18	3.01581	-1.1575
133593649	chr9:133593649:G:T	1.06741e-19	-2.18879	-6.63902e-10
133593657	chr9:133593657:A:G	6.70488e-20	-1.58102	-1.07275
133593770	chr9:133593770:C:T	6.35133e-18	3.053	-1.15577
133593959	chr9:133593959:C:A	3.37114e-19	-7.15548e-10	-1.03877
133594000	chr9:133594000:A:C	3.42522e-18	0.771582	0.508148
133594106	chr9:133594106:A:G	6.09229e-18	3.02012	-1.16453
133594162	chr9:133594162:G:A	4.38484e-18	2.26885	-0.742131
133594213	chr9:133594213:A:G	3.4135e-19	-7.15548e-10	-1.02628
133594260	chr9:133594260:C:T	9.21098e-18	3.37762	-1.10866
133594265	chr9:133594265:A:G	4.36581e-18	0.813725	0.708642
133594332	chr9:133594332:A:G	4.46316e-20	-1.79367	-1.26708
133594341	chr9:133594341:A:C	2.46567e-19	-7.15548e-10	-1.35156
133594420	chr9:133594420:G:A	4.17426e-19	-7.15548e-10	-0.825084
133594421	chr9:133594421:T:C	7.91751e-20	-1.1785	-1.30903
133594555	chr9:133594555:C:T	9.74672e-18	3.42955	-1.10406
133594768	chr9:133594768:A:G	7.70842e-18	3.23876	-1.14789
133594858	chr9:133594858:G:C	1.13999e-19	-2.123	-6.63902e-10
133594903	chr9:133594903:C:T	3.17399e-20	-2.15215	-1.24947
133595067	chr9:133595067:C:T	3.7078e-19	-7.15548e-10	-0.943584
133595098	chr9:133595098:G:A	3.15751e-20	-2.1576	-1.24922
133595102	chr9:133595102:A:G	4.47113e-20	-1.79643	-1.26253
133595163	chr9:133595163:T:C	3.85958e-19	-7.15548e-10	-0.903462
133595307	chr9:133595307:G:A	2.59097e-19	-7.15548e-10	-1.30199
133595379	chr9:133595379:C:T	2.2392e-18	1.68798	-0.833303
133595400	chr9:133595400:C:T	8.61052e-19	-7.15548e-10	-0.101038
133595566	chr9:133595566:C:G	2.00968e-19	-1.55605	-6.63902e-10
133596259	chr9:133596259:G:A	3.54138e-20	-2.02437	-1.26772
133596407	chr9:133596407:G:A	3.11115e-19	-7.15548e-10	-1.11903
133596524	chr9:133596524:G:A	2.71476e-19	-1.25532	-6.63902e-10
133596651	chr9:133596651:A:G	2.30508e-19	-0.167211	-1.25169
133596728	chr9:133596728:C:T	3.75376e-19	-7.15548e-10	-0.931264
133596738	chr9:133596738:C:T	2.24451e-19	-0.21011	-1.23542
133597002	chr9:133597002:C:T	3.48576e-20	-1.98477	-1.32315
133597279	chr9:133597279:A:G	8.03914e-19	0.76387	-0.93357
133597305	chr9:133597305:G:A	7.34878e-20	-1.47996	-1.08211
133597312	chr9:133597312:T:C	2.99976e-19	-7.15548e-10	-1.15549
133597376	chr9:133597376:G:C	2.12833e-19	-0.253234	-1.24545
133597741	chr9:133597741:G:A	8.76111e-19	0.786729	-0.870428
133597897	chr9:133597897:C:A	7.68222e-20	-1.25444	-1.26326
133598074	chr9:133598074:A:T	2.92613e-18	0.629332	0.492913
133598224	chr9:133598224:A:G	1.10581e-19	-2.15344	-6.63902e-10
133598248	chr9:133598248:C:G	1.10777e-19	-2.15167	-6.63902e-10
133598452	chr9:133598452:T:A	2.44318e-19	-7.15548e-10	-1.36072
133598690	chr9:133598690:T:C	1.94437e-18	0.509531	0.20397
133599141	chr9:133599141:A:G	9.85101e-19	-7.15548e-10	0.0335525
133599150	chr9:133599150:C:T	3.04218e-20	-2.12051	-1.32352
133599259	chr9:133599259:C:T	5.03981e-19	-7.15548e-10	-0.636653
133599386	chr9:133599386:C:G	4.5925e-19	-2.00694	1.27734
133599547	chr9:133599547:A:T	2.8838e-20	-2.14325	-1.35425
133599575	chr9:133599575:T:G	3.66602e-19	-2.00073	1.04582
133599925	chr9:133599925:TGTGA:T	4.21864e-19	-7.15548e-10	-0.81451
133599973	chr9:133599973:GTGTC:G	2.93223e-19	-7.15548e-10	-1.17826
133600054	chr9:133600054:TGA:T	1.82884e-18	1.61806	-0.965814
133600102	chr9:133600102:A:C	1.29812e-19	-1.96034	-0.0327616
133600138	chr9:133600138:G:A	2.67865e-18	1.03388	-6.63902e-10
133600515	chr9:133600515:T:A	3.80902e-19	-7.15548e-10	-0.916649
133600626	chr9:133600626:A:T	8.6758e-19	0.0140761	-0.107561
133600652	chr9:133600652:G:C	6.46295e-19	0.308737	-0.696672
133600685	chr9:133600685:C:T	4.91052e-19	-7.15548e-10	-0.662641
133600843	chr9:133600843:G:A	1.31341e-18	1.06838	-0.747191
133601134	chr9:133601134:G:A	5.72841e-20	-2.18624	-0.624929
133601177	chr9:133601177:A:C	4.37135e-20	-1.77644	-1.30509
133601510	chr9:133601510:C:G	3.77842e-20	-2.0805	-1.1468
133601526	chr9:133601526:C:T	4.90384e-19	-1.4733	0.809296
133601557	chr9:133601557:T:A	1.47054e-18	1.62937	-1.19518
133601595	chr9:133601595:C:T	2.47743e-18	1.50941	-0.553627
133602222	chr9:133602222:G:C	8.78541e-20	-1.04669	-1.33682
133602526	chr9:133602526:C:T	5.97238e-20	-1.44748	-1.32198
133603245	chr9:133603245:A:T	1.46094e-19	-0.780137	-1.0948
133603280	chr9:133603280:A:G	9.07426e-20	-2.09314	-0.258025
133603308	chr9:133603308:C:T	8.7598e-20	-2.17671	-0.209727
133603579	chr9:133603579:C:T	8.35163e-20	-1.13284	-1.30131
133603744	chr9:133603744:C:A	1.21428e-17	1.40097	1.14432
133603889	chr9:133603889:T:G	9.78231e-19	-1.70844	1.73499
133603954	chr9:133603954:C:T	1.13789e-19	-1.10362	-1.02123
133604040	chr9:133604040:C:T	3.53266e-20	-2.154	-1.14055
133604200	chr9:133604200:T:G	1.50406e-18	1.37015	-0.91342
133604323	chr9:133604323:T:C	5.10468e-19	-7.15548e-10	-0.623863
133604415	chr9:133604415:C:T	1.06082e-19	-2.19498	-6.63902e-10
133604510	chr9:133604510:A:C	5.20693e-19	-7.15548e-10	-0.604031
133604882	chr9:133604882:G:C	3.48458e-20	-2.15644	-1.15182
133604885	chr9:133604885:C:T	3.7238e-19	-7.15548e-10	-0.939278
133604958	chr9:133604958:T:C	7.99161e-19	-1.7285	1.55287
133605148	chr9:133605148:G:A	4.52847e-20	-2.19156	-0.854659
133605362	chr9:133605362:A:G	2.91042e-19	-1.38898	0.203252
133605402	chr9:133605402:C:T	3.08997e-19	-7.15548e-10	-1.12586
133605927	chr9:133605927:T:A	6.12499e-19	-7.15548e-10	-0.441644
133605943	chr9:133605943:C:G	3.07723e-19	-7.15548e-10	-1.12999
133606057	chr9:133606057:C:G	5.84485e-19	-7.15548e-10	-0.488461
133606071	chr9:133606071:C:T	4.57907e-20	-2.18735	-0.847762
133606199	chr9:133606199:T:C	9.05501e-19	-1.47274	1.42204
133606379	chr9:133606379:G:A	4.48574e-20	-2.1987	-0.857003
133606528	chr9:133606528:C:T	3.26722e-19	-2.03303	0.962952
133606538	chr9:133606538:G:A	7.86232e-20	-1.13556	-1.35897
133606759	chr9:133606759:TC:T	5.14034e-19	-7.15548e-10	-0.616902
133607145	chr9:133607145:C:T	2.70211e-19	-7.15548e-10	-1.25999
133607338	chr9:133607338:C:T	7.55678e-20	-1.17814	-1.35602
133607597	chr9:133607597:G:C	4.86375e-19	-7.15548e-10	-0.672213
133607770	chr9:133607770:A:T	5.73951e-20	-2.16935	-0.639885
133608071	chr9:133608071:A:G	2.54875e-19	-7.15548e-10	-1.31842
133608199	chr9:133608199:G:A	3.42059e-19	-2.0691	1.04489
133608877	chr9:133608877:G:T	2.54385e-19	-7.15548e-10	-1.32034
133609057	chr9:133609057:G:A	1.43273e-19	-1.43581	-0.458628
133609655	chr9:133609655:T:C	2.62869e-19	-7.15548e-10	-1.28754
133609684	chr9:133609684:T:C	9.40534e-20	-1.49373	-0.821596
133609729	chr9:133609729:A:G	5.0602e-20	-2.08367	-0.851532
133609798	chr9:133609798:C:T	4.85572e-20	-2.06654	-0.909909
133610061	chr9:133610061:C:T	9.16023e-20	-1.45085	-0.890889
133610101	chr9:133610101:T:C	9.32519e-20	-1.45377	-0.870113
133610556	chr9:133610556:C:T	3.24845e-19	-7.15548e-10	-1.07584
133610621	chr9:133610621:C:G	3.09243e-19	-7.15548e-10	-1.12507
133610860	chr9:133610860:G:A	1.21269e-19	-2.06118	-6.63902e-10
133610953	chr9:133610953:C:G	2.83681e-19	-7.15548e-10	-1.21134
133610971	chr9:133610971:C:T	3.46237e-20	-2.17335	-1.1413
133611050	chr9:133611050:C:T	1.84169e-19	-1.64334	-6.63902e-10
133611570	chr9:133611570:C:T	2.72241e-19	-7.15548e-10	-1.2525
133611775	chr9:133611775:G:A	2.95341e-20	-2.12477	-1.34888
133611780	chr9:133611780:C:T	4.79908e-19	-1.90576	1.22016
133611784	chr9:133611784:A:C	1.61586e-19	-1.77415	-6.63902e-10
133611997	chr9:133611997:A:T	5.3971e-20	-1.62517	-1.24558
133612389	chr9:133612389:C:T	6.71857e-20	-1.29318	-1.35855
133612924	chr9:133612924:A:T	2.44474e-19	-7.15548e-10	-1.36008
133613233	chr9:133613233:G:A	5.21113e-20	-1.54483	-1.36098
133613320	chr9:133613320:G:A	1.22975e-19	-0.794695	-1.25251
133613621	chr9:133613621:G:A	2.91525e-18	-7.15548e-10	1.11852
133614097	chr9:133614097:A:T	2.631e-19	-7.15548e-10	-1.28666
133614184	chr9:133614184:AG:A	3.36277e-20	-2.17138	-1.17246
133614298	chr9:133614298:C:G	7.58552e-20	-1.50026	-1.0301
133614406	chr9:133614406:T:C	2.44267e-19	-7.15548e-10	-1.36093
133614422	chr9:133614422:A:T	3.37661e-20	-2.16626	-1.17347
133614449	chr9:133614449:G:A	5.62289e-20	-1.56486	-1.2649
133614661	chr9:133614661:C:G	2.46069e-19	-7.15548e-10	-1.35358
133615080	chr9:133615080:A:G	3.26303e-20	-2.17626	-1.19768
133615140	chr9:133615140:G:A	4.43994e-20	-1.76928	-1.29669
133615177	chr9:133615177:T:G	3.29392e-20	-2.17878	-1.18574
133615263	chr9:133615263:G:A	2.44742e-19	-7.15548e-10	-1.35899
133615389	chr9:133615389:C:T	5.84304e-20	-1.4461	-1.34525
133615440	chr9:133615440:G:A	5.38887e-20	-1.60737	-1.2649
133615602	chr9:133615602:C:G	2.88054e-19	-7.15548e-10	-1.19605
133615720	chr9:133615720:C:T	2.9099e-20	-2.16881	-1.31968
133615757	chr9:133615757:C:T	6.39633e-19	-7.15548e-10	-0.398297
133615854	chr9:133615854:C:T	9.69901e-19	-7.15548e-10	0.0180023
133615886	chr9:133615886:A:C	2.77091e-18	-7.15548e-10	1.06774
133615939	chr9:133615939:C:T	1.07952e-19	-2.1775	-6.63902e-10
133616020	chr9:133616020:AAG:A	2.4635e-19	-7.15548e-10	-1.35244
133616036	chr9:133616036:G:A	3.28315e-20	-2.18154	-1.18626
133616063	chr9:133616063:T:C	3.26564e-18	-7.15548e-10	1.23202
133616083	chr9:133616083:G:A	4.98975e-20	-1.58882	-1.3604
133616638	chr9:133616638:G:A	5.45393e-20	-1.59515	-1.26512
133616747	chr9:133616747:G:A	2.81672e-19	-7.15548e-10	-1.21845
133616807	chr9:133616807:C:T	1.4519e-19	-1.88115	-6.63902e-10
133616824	chr9:133616824:CCAGA:C	3.58119e-20	-2.1738	-1.10711
133616946	chr9:133616946:G:A	3.38643e-20	-2.19016	-1.14667
133617202	chr9:133617202:C:T	2.70701e-19	-7.15548e-10	-1.25818
133617354	chr9:133617354:A:G	4.36176e-20	-2.19693	-0.8868
133617471	chr9:133617471:C:T	2.83363e-19	-7.15548e-10	-1.21246
133617501	chr9:133617501:C:T	2.44246e-19	-7.15548e-10	-1.36101
133617507	chr9:133617507:ACCCTGC:A	2.98261e-19	-7.15548e-10	-1.16122
133617570	chr9:133617570:T:A	3.40635e-20	-2.19406	-1.1369
133617710	chr9:133617710:G:A	3.04813e-19	-7.15548e-10	-1.13949
133617851	chr9:133617851:G:T	1.05904e-19	-2.19666	-6.63902e-10
133618002	chr9:133618002:A:G	5.42044e-20	-2.15955	-0.706875
133618010	chr9:133618010:T:TGGGA	6.30345e-20	-1.65026	-1.06525
133618063	chr9:133618063:T:C	3.2497e-19	-7.15548e-10	-1.07546
133618355	chr9:133618355:G:A	3.3459e-19	-7.15548e-10	-1.04629
133619053	chr9:133619053:C:T	2.75907e-19	-7.15548e-10	-1.23913
133619778	chr9:133619778:C:T	2.44668e-19	-7.15548e-10	-1.35929
133619980	chr9:133619980:G:T	3.46931e-19	-7.15548e-10	-1.01007
133620172	chr9:133620172:T:C	5.76185e-20	-1.44504	-1.36031
133620234	chr9:133620234:C:T	2.49489e-19	-7.15548e-10	-1.33978
133620476	chr9:133620476:G:A	3.15341e-20	-2.14606	-1.26206
133620742	chr9:133620742:C:T	3.49495e-19	-7.15548e-10	-1.0027
133620922	chr9:133620922:A:G	5.89362e-19	-7.15548e-10	-0.480151
133621393	chr9:133621393:A:G	4.46605e-20	-2.06015	-0.999955
133621607	chr9:133621607:G:A	2.82028e-19	-7.15548e-10	-1.21718
133621622	chr9:133621622:G:A	3.65416e-20	-2.1336	-1.12714
133621642	chr9:133621642:C:T	2.73356e-20	-2.19577	-1.35523
133621659	chr9:133621659:C:T	3.85907e-20	-1.90191	-1.30427
133621662	chr9:133621662:A:G	1.06814e-19	-2.18811	-6.63902e-10
133621718	chr9:133621718:A:G	4.71219e-19	-7.15548e-10	-0.703869
133621807	chr9:133621807:T:C	2.82921e-19	-1.60357	0.389542
133622065	chr9:133622065:G:A	3.05616e-19	-7.15548e-10	-1.13686
133622186	chr9:133622186:T:C	2.52529e-19	-7.15548e-10	-1.32766
133622201	chr9:133622201:T:C	4.89774e-20	-1.83984	-1.12799
133622420	chr9:133622420:T:G	1.73048e-19	-1.70562	-6.63902e-10
133622507	chr9:133622507:C:T	3.63961e-19	-7.15548e-10	-0.962146
133622987	chr9:133622987:C:G	3.72975e-20	-1.94702	-1.29324
133623022	chr9:133623022:G:A	2.45156e-19	-2.18483	0.827531
133623163	chr9:133623163:A:G	2.4422e-19	-7.15548e-10	-1.36112
133623177	chr9:133623177:G:A	1.34687e-18	-7.15548e-10	0.346349
133623655	chr9:133623655:A:G	2.4505e-19	-7.15548e-10	-1.35773
133623951	chr9:133623951:G:A	2.83437e-19	-7.15548e-10	-1.2122
133623972	chr9:133623972:G:A	4.17448e-19	-7.15548e-10	-0.825032
133624168	chr9:133624168:C:T	7.44645e-20	-1.33313	-1.21574
133624417	chr9:133624417:C:T	9.14489e-20	-1.11987	-1.22354
133624491	chr9:133624491:C:T	2.45142e-19	-7.15548e-10	-1.35735
133625303	chr9:133625303:T:C	2.45347e-19	-7.15548e-10	-1.35652
133625386	chr9:133625386:T:C	2.44987e-19	-7.15548e-10	-1.35799
133625646	chr9:133625646:G:A	2.49215e-19	-7.15548e-10	-1.34088
133625847	chr9:133625847:T:C	3.86136e-19	-7.15548e-10	-0.903002
133627247	chr9:133627247:A:G	3.38945e-19	-7.15548e-10	-1.03335
133627315	chr9:133627315:G:A	3.60579e-19	-7.15548e-10	-0.97148
133627781	chr9:133627781:G:A	3.34349e-19	-7.15548e-10	-1.04701
133628050	chr9:133628050:G:C	2.4556e-19	-7.15548e-10	-1.35565
133628060	chr9:133628060:C:A	4.05845e-20	-1.89678	-1.25903
133628128	chr9:133628128:C:T	3.38342e-19	-7.15548e-10	-1.03513
133628185	chr9:133628185:A:C	3.70922e-20	-1.92537	-1.32041
133628240	chr9:133628240:G:A	2.86455e-19	-7.15548e-10	-1.20161
133628680	chr9:133628680:G:A	7.28125e-20	-1.21031	-1.36099
133628698	chr9:133628698:T:C	4.95681e-20	-1.85377	-1.10208
133628715	chr9:133628715:C:T	1.86413e-19	-1.63123	-6.63902e-10
133628748	chr9:133628748:A:G	1.09328e-19	-2.16484	-6.63902e-10
133628864	chr9:133628864:C:T	2.46411e-19	-7.15548e-10	-1.35219
133628920	chr9:133628920:G:C	2.45711e-19	-7.15548e-10	-1.35503
133629035	chr9:133629035:G:T	3.47131e-19	-7.15548e-10	-1.00949
133629303	chr9:133629303:T:C	3.2403e-20	-2.04433	-1.33661
133629306	chr9:133629306:A:G	3.64509e-19	-7.15548e-10	-0.960639
133629428	chr9:133629428:C:T	1.12037e-19	-2.14036	-6.63902e-10
133629444	chr9:133629444:G:A	1.14918e-19	-0.977547	-1.13742
133629501	chr9:133629501:C:T	1.79558e-19	-1.66869	-6.63902e-10
133629528	chr9:133629528:G:A	3.86911e-20	-1.86699	-1.33659
133630196	chr9:133630196:G:A	4.39403e-20	-1.73087	-1.34549
133630535	chr9:133630535:C:T	2.52282e-19	-7.15548e-10	-1.32865
133630558	chr9:133630558:G:A	2.46077e-19	-7.15548e-10	-1.35355
133630814	chr9:133630814:A:G	1.10534e-19	-2.15387	-6.63902e-10
133631120	chr9:133631120:C:T	2.45206e-19	-7.15548e-10	-1.35709
133631188	chr9:133631188:G:A	2.50694e-19	-7.15548e-10	-1.33496
133631352	chr9:133631352:G:A	1.10298e-19	-2.15601	-6.63902e-10
133631631	chr9:133631631:G:A	3.595e-19	-7.15548e-10	-0.974479
133631648	chr9:133631648:T:C	2.60036e-19	-7.15548e-10	-1.29837
133632205	chr9:133632205:T:C	2.45486e-19	-7.15548e-10	-1.35595
133632249	chr9:133632249:G:A	1.28774e-19	-1.77928	-0.221856
133632277	chr9:133632277:C:T	4.34686e-19	-0.784567	-6.63902e-10
133632451	chr9:133632451:A:G	4.89629e-19	-7.15548e-10	-0.665545
133633021	chr9:133633021:G:T	8.41389e-20	-1.70108	-0.725638
133633078	chr9:133633078:C:T	4.62968e-18	-7.15548e-10	1.58105
133633207	chr9:133633207:G:A	3.22298e-19	-7.15548e-10	-1.08372
133633593	chr9:133633593:C:T	4.10057e-18	-7.15548e-10	1.45969
133633639	chr9:133633639:T:C	1.09437e-19	-0.825561	-1.33828
133633805	chr9:133633805:G:A	3.85816e-19	-7.15548e-10	-0.903831
133634109	chr9:133634109:AT:A	4.54354e-20	-1.68626	-1.35664
133634290	chr9:133634290:C:T	3.1331e-20	-2.19787	-1.21672
133634836	chr9:133634836:GTCTT:G	2.53154e-19	-7.15548e-10	-1.32519
133634917	chr9:133634917:G:C	3.26624e-18	-7.15548e-10	1.2322
133635081	chr9:133635081:C:T	5.25821e-19	-1.37406	0.779826
133635254	chr9:133635254:A:G	2.92571e-19	-7.15548e-10	-1.18048
133635336	chr9:133635336:G:T	3.21581e-20	-2.0748	-1.31373
133636080	chr9:133636080:C:T	1.938e-19	-1.59236	-6.63902e-10
133636771	chr9:133636771:G:A	4.66848e-19	-7.15548e-10	-0.713188
133636975	chr9:133636975:AACTATACACAGAGG:A	2.7078e-19	-7.15548e-10	-1.25788
133637199	chr9:133637199:G:A	1.65342e-19	-1.23137	-0.519808
133637206	chr9:133637206:A:G	9.99505e-20	-2.06057	-0.193946
133637617	chr9:133637617:C:T	3.23417e-19	0.196554	-1.2768
133637642	chr9:133637642:T:C	3.16048e-19	0.164124	-1.26742
133637865	chr9:133637865:A:G	2.95097e-19	0.120685	-1.29257
133637888	chr9:133637888:CAA:C	2.68701e-19	-7.15548e-10	-1.26559
133638004	chr9:133638004:C:T	2.44475e-19	-7.15548e-10	-1.36008
133638134	chr9:133638134:A:G	4.21223e-19	0.297036	-1.11307
133638460	chr9:133638460:G:A	1.02766e-19	-1.3564	-0.870338
133638586	chr9:133638586:T:A	3.69799e-19	-1.09442	0.148192
133638697	chr9:133638697:T:C	1.49555e-19	-1.16919	-0.682336
133638942	chr9:133638942:G:A	3.04529e-19	-1.07031	-0.0701133
133638951	chr9:133638951:C:T	3.36866e-19	-1.00067	-0.0388385
133638952	chr9:133638952:G:A	7.32242e-20	-1.97258	-0.593086
133639336	chr9:133639336:T:C	2.32299e-19	-0.291377	-1.11979
133639458	chr9:133639458:G:A	6.09876e-20	-2.15036	-0.598156
133639476	chr9:133639476:T:C	7.27789e-20	-2.14391	-0.427854
133639513	chr9:133639513:A:C	1.07657e-19	-2.18024	-6.63902e-10
133639531	chr9:133639531:G:A	4.3349e-20	-2.14827	-0.941639
133639570	chr9:133639570:C:T	2.44431e-19	-7.15548e-10	-1.36026
133639622	chr9:133639622:C:T	2.8376e-19	-7.15548e-10	-1.21106
133639801	chr9:133639801:C:T	3.45983e-20	-2.10713	-1.20825
133639992	chr9:133639992:A:G	8.9509e-20	-1.0184	-1.34645
133640005	chr9:133640005:C:T	3.25393e-20	-2.12	-1.25675
133640024	chr9:133640024:G:A	1.24473e-19	-1.24957	-0.785531
133640119	chr9:133640119:A:G	2.48584e-19	-0.414686	-0.928725
133640404	chr9:133640404:G:A	3.34406e-19	-0.73951	-0.307327
133640478	chr9:133640478:T:C	7.7791e-19	-7.15548e-10	-0.202581
133641085	chr9:133641085:C:G	5.52217e-19	-7.15548e-10	-0.54525
133641202	chr9:133641202:A:C	3.32397e-20	-2.19083	-1.16462
133641246	chr9:133641246:G:A	2.17653e-18	-7.15548e-10	0.826296
133641398	chr9:133641398:G:T	2.47524e-19	-7.15548e-10	-1.34769
133641472	chr9:133641472:G:A	6.89313e-19	-7.15548e-10	-0.323497
133641643	chr9:133641643:C:T	2.46995e-19	-7.15548e-10	-1.34982
133641861	chr9:133641861:T:C	2.44754e-19	-7.15548e-10	-1.35894
133642040	chr9:133642040:T:G	7.42793e-20	-1.26036	-1.291
133642057	chr9:133642057:C:T	8.8529e-20	-1.23851	-1.13736
133642322	chr9:133642322:A:G	1.10543e-19	-2.15378	-6.63902e-10
133642351	chr9:133642351:G:A	6.08423e-19	0.227458	-0.67578
133642455	chr9:133642455:C:T	8.55852e-20	-1.27892	-1.13076
133642620	chr9:133642620:A:G	2.32107e-19	-0.144011	-1.26798
133643536	chr9:133643536:G:A	4.14382e-19	-7.15548e-10	-0.832403
133643642	chr9:133643642:C:T	4.61074e-18	-7.15548e-10	1.57695
133643778	chr9:133643778:T:G	5.42176e-20	-1.59169	-1.2745
133644030	chr9:133644030:C:T	2.45243e-19	-7.15548e-10	-1.35694
133644153	chr9:133644153:G:T	2.94978e-19	-0.140546	-1.03175
133644190	chr9:133644190:C:T	2.85533e-19	-0.556867	-0.647968
133644329	chr9:133644329:C:T	1.00578e-19	-1.26439	-0.983864
133644466	chr9:133644466:C:T	5.71915e-19	0.00540854	-0.515611
133644480	chr9:133644480:C:T	2.48314e-19	-7.15548e-10	-1.3445
133644499	chr9:133644499:C:T	4.6128e-20	-1.73273	-1.29504
133644512	chr9:133644512:T:C	2.8344e-19	-0.466048	-0.746145
133644574	chr9:133644574:G:A	3.14822e-20	-2.11493	-1.29484
133644746	chr9:133644746:C:T	2.44529e-19	-7.15548e-10	-1.35986
133644755	chr9:133644755:C:T	3.21996e-18	-7.15548e-10	1.21793
133644756	chr9:133644756:A:G	1.61963e-19	-0.532612	-1.23921
133644782	chr9:133644782:G:A	3.11074e-19	-0.0749618	-1.0442
133644936	chr9:133644936:G:A	2.58693e-19	-0.589122	-0.714426
133644937	chr9:133644937:C:A	2.84035e-19	-0.502338	-0.707758
133645000	chr9:133645000:C:T	6.11266e-20	-1.40075	-1.3455
133645208	chr9:133645208:C:T	2.65923e-19	-0.68414	-0.591845
133645326	chr9:133645326:C:A	1.0726e-19	-2.18394	-6.63902e-10
133645534	chr9:133645534:A:G	2.63408e-19	-7.15548e-10	-1.28549
133645640	chr9:133645640:T:C	1.0666e-19	-2.18955	-6.63902e-10
133645897	chr9:133645897:T:C	3.10796e-19	-1.14288	0.0228233
133645898	chr9:133645898:G:A	1.66608e-18	0.559036	-6.63902e-10
133645943	chr9:133645943:A:G	4.7787e-19	-7.15548e-10	-0.689854
133646005	chr9:133646005:G:A	3.46518e-20	-2.04076	-1.27309
133646252	chr9:133646252:C:T	2.79778e-20	-2.16803	-1.35975
133646263	chr9:133646263:C:G	1.9676e-19	-1.00669	-0.570522
133646284	chr9:133646284:G:A	2.66124e-19	-7.15548e-10	-1.27523
133646310	chr9:133646310:C:T	2.44511e-19	-7.15548e-10	-1.35993
133646487	chr9:133646487:G:A	2.79363e-19	-7.15548e-10	-1.22668
133646636	chr9:133646636:GCCTCAGCCTCCTGAGTAGCTGGGATTATAGGTGCGTGCCACCACA:G	1.0074e-19	-2.0848	-0.161854
133646949	chr9:133646949:C:G	5.73295e-20	-2.19294	-0.617438
133647111	chr9:133647111:C:T	2.6775e-19	-7.15548e-10	-1.26914
133647153	chr9:133647153:T:C	3.73768e-20	-2.06014	-1.178
133647221	chr9:133647221:G:A	4.68235e-19	-7.15548e-10	-0.710223
133647393	chr9:133647393:T:C	3.86645e-20	-1.95699	-1.24728
133647614	chr9:133647614:C:T	3.10007e-19	-7.15548e-10	-1.1226
133648061	chr9:133648061:T:C	2.72467e-19	-0.163884	-1.08779
133648178	chr9:133648178:G:A	2.48726e-19	-7.15548e-10	-1.34284
133648381	chr9:133648381:C:T	1.43138e-19	-0.631704	-1.26368
133648448	chr9:133648448:C:T	3.00022e-19	-7.15548e-10	-1.15534
133648590	chr9:133648590:C:T	2.07492e-19	-0.502866	-1.02123
133648675	chr9:133648675:G:A	4.4767e-19	-7.15548e-10	-0.755136
133648740	chr9:133648740:G:C	3.77789e-19	-7.15548e-10	-0.924856
133649021	chr9:133649021:G:A	1.16372e-19	-2.1024	-6.63902e-10
133649190	chr9:133649190:A:G	1.76682e-19	-0.701855	-0.982984
133649258	chr9:133649258:T:C	3.03123e-19	-7.15548e-10	-1.14505
133649281	chr9:133649281:T:C	8.68294e-19	-7.15548e-10	-0.0926613
133649417	chr9:133649417:T:G	4.71083e-19	-0.547987	-0.15617
133649476	chr9:133649476:G:A	2.60515e-19	-7.15548e-10	-1.29653
133649546	chr9:133649546:G:C	4.94857e-19	-0.976242	0.321319
133649842	chr9:133649842:C:T	3.52851e-19	-7.15548e-10	-0.993146
133650208	chr9:133650208:C:T	1.07438e-17	0.622737	1.80015
133650542	chr9:133650542:C:T	4.33164e-19	-7.15548e-10	-0.788075
133650823	chr9:133650823:C:T	1.39375e-19	-1.06503	-0.856997
133650864	chr9:133650864:T:C	1.62597e-19	-0.847989	-0.919926
133650953	chr9:133650953:G:T	1.3819e-19	-1.04614	-0.884419
133651400	chr9:133651400:G:C	2.59534e-19	-7.15548e-10	-1.3003
133651448	chr9:133651448:C:A	4.24383e-20	-1.75025	-1.36089
133651453	chr9:133651453:G:A	1.12796e-19	-0.866005	-1.2676
133651839	chr9:133651839:G:A	4.07832e-19	-7.15548e-10	-0.848335
133651887	chr9:133651887:T:C	5.18395e-20	-1.55251	-1.35853
133652024	chr9:133652024:A:C	4.88215e-20	-1.62296	-1.34807
133652027	chr9:133652027:A:G	4.81597e-20	-1.63364	-1.35103
133652029	chr9:133652029:C:G	4.83667e-20	-1.63229	-1.34809
133652182	chr9:133652182:G:A	3.43987e-19	-7.15548e-10	-1.01859
133652364	chr9:133652364:G:A	2.08903e-18	0.785265	-6.63902e-10
133652546	chr9:133652546:C:G	5.29458e-19	-7.15548e-10	-0.587338
133652619	chr9:133652619:G:A	2.4545e-19	-7.15548e-10	-1.3561
133652886	chr9:133652886:G:A	2.47918e-19	-7.15548e-10	-1.3461
133652975	chr9:133652975:A:G	5.94394e-20	-2.1871	-0.587137
133653227	chr9:133653227:G:A	4.06554e-19	-7.15548e-10	-0.851474
133653265	chr9:133653265:C:T	3.08127e-19	-7.15548e-10	-1.12868
133653361	chr9:133653361:T:C	2.48882e-19	-7.15548e-10	-1.34221
133653391	chr9:133653391:C:T	2.60633e-19	-7.15548e-10	-1.29608
133653488	chr9:133653488:T:C	6.07853e-19	-7.15548e-10	-0.449259
133653499	chr9:133653499:T:C	3.15947e-19	-7.15548e-10	-1.10362
133653808	chr9:133653808:C:T	2.64343e-19	-7.15548e-10	-1.28194
133653872	chr9:133653872:G:C	1.21896e-18	-7.15548e-10	0.246558
133653899	chr9:133653899:C:T	3.14477e-20	-2.14454	-1.26633
133653977	chr9:133653977:G:C	2.63482e-19	-7.15548e-10	-1.28521
133654127	chr9:133654127:T:TA	3.10607e-19	-7.15548e-10	-1.12066
133654300	chr9:133654300:C:G	1.04622e-19	-1.10997	-1.09886
133654468	chr9:133654468:T:C	9.19311e-20	-1.13505	-1.20311
133654578	chr9:133654578:A:G	7.48889e-20	-1.18893	-1.35426
133654580	chr9:133654580:A:G	6.14357e-20	-1.38205	-1.35915
133654760	chr9:133654760:T:G	1.21782e-19	-2.05696	-6.63902e-10
133654932	chr9:133654932:C:T	1.86908e-19	-2.17612	0.547542
133655120	chr9:133655120:C:T	2.01684e-19	-1.55249	-6.63902e-10
133655308	chr9:133655308:G:C	2.60731e-19	-7.15548e-10	-1.2957
133655540	chr9:133655540:T:C	6.12891e-20	-1.3854	-1.35819
133655765	chr9:133655765:G:A	2.69509e-19	-7.15548e-10	-1.26259
133655947	chr9:133655947:G:A	1.1942e-19	-2.07654	-6.63902e-10
133655979	chr9:133655979:C:T	3.11316e-19	-7.15548e-10	-1.11838
133656206	chr9:133656206:G:A	1.38343e-19	-1.92946	-6.63902e-10
133656438	chr9:133656438:T:C	4.0059e-19	-7.15548e-10	-0.866254
133656475	chr9:133656475:C:T	2.56215e-19	-7.15548e-10	-1.31317
133656627	chr9:133656627:G:A	3.14729e-19	-7.15548e-10	-1.10748
133657065	chr9:133657065:A:G	3.36784e-20	-2.09332	-1.24902
133657152	chr9:133657152:C:T	7.24342e-20	-2.14671	-0.429798
133657233	chr9:133657233:C:T	2.61349e-19	-7.15548e-10	-1.29334
133657304	chr9:133657304:T:C	1.38408e-19	-2.15607	0.227081
133657308	chr9:133657308:C:T	2.77879e-19	-7.15548e-10	-1.23201
133657480	chr9:133657480:G:C	4.1655e-19	-7.15548e-10	-0.827185
133657525	chr9:133657525:A:G	2.49195e-19	-7.15548e-10	-1.34095
133657587	chr9:133657587:A:G	2.97268e-19	-7.15548e-10	-1.16456
133657806	chr9:133657806:G:A	5.28836e-20	-1.91244	-0.978661
133657863	chr9:133657863:A:G	3.73037e-20	-2.18503	-1.05507
133657931	chr9:133657931:T:C	3.01316e-19	-7.15548e-10	-1.15103
133658097	chr9:133658097:A:T	2.97204e-19	-7.15548e-10	-1.16477
133658275	chr9:133658275:C:T	3.09677e-19	-7.15548e-10	-1.12366
133658327	chr9:133658327:C:T	1.33805e-19	-1.96281	-6.63902e-10
133658505	chr9:133658505:G:A	5.15956e-19	-7.15548e-10	-0.61317
133658536	chr9:133658536:A:G	2.46443e-19	-7.15548e-10	-1.35206
133658541	chr9:133658541:C:A	3.20471e-19	-7.15548e-10	-1.0894
133658547	chr9:133658547:C:T	5.40337e-20	-1.53425	-1.33534
133658725	chr9:133658725:T:C	2.34997e-19	-2.15543	0.755813
133658837	chr9:133658837:G:A	5.25215e-19	0.404999	-1.00038
133658840	chr9:133658840:C:T	3.5025e-19	-7.15548e-10	-1.00054
133659287	chr9:133659287:C:T	4.26856e-19	-7.15548e-10	-0.802744
133659598	chr9:133659598:A:G	2.45286e-19	-7.15548e-10	-1.35677
133659689	chr9:133659689:G:C	2.96587e-20	-2.12207	-1.34736
133659796	chr9:133659796:A:G	5.80508e-20	-1.43973	-1.35814
133659920	chr9:133659920:A:G	2.04322e-19	-1.53644	-0.00305845
133659964	chr9:133659964:G:A	4.1386e-20	-1.88206	-1.25419
133660181	chr9:133660181:A:G	2.62555e-19	-7.15548e-10	-1.28873
133660184	chr9:133660184:G:A	2.48599e-19	-7.15548e-10	-1.34335
133660635	chr9:133660635:G:A	1.27438e-19	-1.18692	-0.824646
133661490	chr9:133661490:G:T	2.03637e-19	-1.19458	-0.348267
133661722	chr9:133661722:C:T	1.52546e-19	-1.30651	-0.525213
133662295	chr9:133662295:C:T	2.21288e-19	-0.818616	-0.641111
133663226	chr9:133663226:G:A	1.18388e-19	-1.77389	-0.31134
133663599	chr9:133663599:C:T	3.71703e-20	-1.99808	-1.2456
133664079	chr9:133664079:C:T	5.07559e-19	-0.88288	0.253302
133664252	chr9:133664252:G:A	1.127e-19	-2.13447	-6.63902e-10
133664380	chr9:133664380:G:A	2.74405e-19	-0.779856	-0.46473
133664491	chr9:133664491:C:T	3.60993e-20	-1.91706	-1.35586
133664691	chr9:133664691:C:T	2.57656e-19	-7.15548e-10	-1.30757
133664898	chr9:133664898:T:G	1.80812e-19	-0.759912	-0.901822
133665008	chr9:133665008:C:A	3.47651e-20	-2.13599	-1.17459
133665086	chr9:133665086:C:A	1.81657e-19	-0.816363	-0.840708
133665087	chr9:133665087:ATTTGCCCATTTCC:A	2.11886e-19	-0.688062	-0.815079
133665220	chr9:133665220:G:A	3.11452e-19	-7.15548e-10	-1.11795
133665435	chr9:133665435:C:T	1.19726e-19	-1.63024	-0.443742
133665466	chr9:133665466:C:T	1.01934e-19	-1.66446	-0.570403
133665816	chr9:133665816:C:T	2.61136e-19	-7.15548e-10	-1.29415
133666206	chr9:133666206:A:AGAG	2.70834e-19	-7.15548e-10	-1.25768
133666717	chr9:133666717:C:G	5.32318e-20	-1.55077	-1.33376
133666923	chr9:133666923:G:A	3.54757e-19	-7.15548e-10	-0.987758
133666973	chr9:133666973:A:G	1.16971e-19	-2.09727	-6.63902e-10
133667012	chr9:133667012:A:T	1.69814e-19	-1.5375	-0.186986
133667068	chr9:133667068:G:A	1.54634e-19	-1.81813	-6.63902e-10
133667095	chr9:133667095:C:T	2.80839e-19	-7.15548e-10	-1.22141
133667198	chr9:133667198:T:G	1.78815e-19	-1.323	-0.349846
133667290	chr9:133667290:C:T	9.71919e-20	-1.7273	-0.555205
133667291	chr9:133667291:G:A	1.05683e-19	-2.19875	-6.63902e-10
133667311	chr9:133667311:C:A	4.53492e-20	-1.95652	-1.08828
133667354	chr9:133667354:T:C	8.12226e-20	-1.82266	-0.63934
133667423	chr9:133667423:C:T	4.44756e-20	-1.98925	-1.075
133667487	chr9:133667487:C:T	2.8291e-19	-7.15548e-10	-1.21406
133667763	chr9:133667763:T:C	4.98611e-18	-0.724702	2.37992
133667862	chr9:133667862:G:A	2.48551e-19	-7.15548e-10	-1.34354
133667944	chr9:133667944:C:T	8.70401e-19	-1.53613	1.4459
133668022	chr9:133668022:A:G	2.66919e-19	-7.15548e-10	-1.27225
133668070	chr9:133668070:TCAGGCTG:T	4.08392e-19	-7.15548e-10	-0.846964
133668106	chr9:133668106:G:A	1.66982e-19	-1.88042	0.139112
133668182	chr9:133668182:T:C	2.65692e-19	-7.15548e-10	-1.27685
133669736	chr9:133669736:G:A	1.97233e-19	-1.57481	-6.63902e-10
133669848	chr9:133669848:G:A	3.91746e-20	-1.83119	-1.35998
133669887	chr9:133669887:G:A	2.91361e-19	-7.15548e-10	-1.18463
133670103	chr9:133670103:C:T	1.07087e-19	-2.16209	-0.0234536
133670195	chr9:133670195:A:G	1.70481e-19	-1.18595	-0.53462
133670299	chr9:133670299:G:A	3.65338e-19	-1.02967	0.0712995
133670420	chr9:133670420:G:A	2.48618e-19	-7.15548e-10	-1.34327
133670555	chr9:133670555:G:A	8.86317e-20	-1.69188	-0.682819
133670573	chr9:133670573:G:A	2.5038e-19	-7.15548e-10	-1.33621
133670624	chr9:133670624:C:T	2.66375e-19	-7.15548e-10	-1.27429
133670625	chr9:133670625:G:A	2.85272e-19	-7.15548e-10	-1.20575
133670825	chr9:133670825:C:T	2.49388e-19	-7.15548e-10	-1.34018
133670900	chr9:133670900:A:T	1.34567e-19	-1.95713	-6.63902e-10
133670914	chr9:133670914:A:G	3.84671e-19	-0.639939	-0.266864
133670935	chr9:133670935:T:C	7.35007e-19	-0.520028	0.260717
133671005	chr9:133671005:T:C	7.20338e-19	-0.499427	0.219955
133671030	chr9:133671030:C:T	2.6494e-19	-0.401036	-0.878651
133671038	chr9:133671038:G:T	7.00504e-20	-1.39107	-1.21891
133671062	chr9:133671062:C:T	2.45234e-19	-7.15548e-10	-1.35698
133671137	chr9:133671137:A:T	4.94821e-19	-0.491551	-0.163444
133671404	chr9:133671404:T:C	4.62607e-19	-7.15548e-10	-0.722313
133671923	chr9:133671923:G:A	1.06799e-18	-7.15548e-10	0.114339
133672048	chr9:133672048:C:G	6.76023e-19	-0.3535	0.0105362
133672078	chr9:133672078:C:T	3.23466e-20	-2.19019	-1.19249
133672079	chr9:133672079:A:G	4.56597e-19	-0.509727	-0.225663
133672261	chr9:133672261:C:T	6.82103e-19	-0.27304	-0.0609711
133672376	chr9:133672376:G:A	2.71428e-19	-7.15548e-10	-1.25549
133672672	chr9:133672672:G:C	7.69071e-19	-7.15548e-10	-0.214008
133672749	chr9:133672749:G:A	1.94737e-18	-2.10116	2.8162
133672772	chr9:133672772:A:G	1.30502e-19	-1.98781	-6.63902e-10
133673027	chr9:133673027:G:A	5.39806e-19	-1.11522	0.547236
133673136	chr9:133673136:C:T	1.31514e-19	-1.98008	-6.63902e-10
133673141	chr9:133673141:G:A	3.67628e-19	-1.04069	0.0885732
133673212	chr9:133673212:C:T	9.56726e-19	-0.611794	0.616119
133673238	chr9:133673238:A:G	6.20291e-19	-0.717736	0.288733
133673255	chr9:133673255:A:T	2.51379e-19	-7.15548e-10	-1.33223
133673397	chr9:133673397:C:T	8.46784e-19	0.191117	-0.308864
133673676	chr9:133673676:C:T	4.26181e-20	-1.84554	-1.26138
133673708	chr9:133673708:T:C	2.62685e-19	-7.15548e-10	-1.28824
133673923	chr9:133673923:G:A	2.46277e-19	-7.15548e-10	-1.35273
133674812	chr9:133674812:A:G	6.77072e-19	-7.15548e-10	-0.341414
133674905	chr9:133674905:C:T	4.01801e-19	-7.15548e-10	-0.863236
133675170	chr9:133675170:C:T	2.45045e-19	-7.15548e-10	-1.35775
133675275	chr9:133675275:A:C	5.01815e-19	-1.15905	0.518089
133675813	chr9:133675813:GGGCATAGT:G	7.01067e-19	-7.15548e-10	-0.306588
133676000	chr9:133676000:G:A	2.51219e-19	-7.15548e-10	-1.33287
133676237	chr9:133676237:C:T	8.6518e-20	-2.17433	-0.224505
133676922	chr9:133676922:T:C	1.06414e-19	-2.19185	-6.63902e-10
133676957	chr9:133676957:A:G	3.63756e-19	-7.15548e-10	-0.962709
133676960	chr9:133676960:G:A	3.64484e-19	-7.15548e-10	-0.960708
133677082	chr9:133677082:C:T	2.97644e-19	-7.15548e-10	-1.16329
133677215	chr9:133677215:T:C	1.23104e-19	-1.16779	-0.878364
133677247	chr9:133677247:G:A	3.94701e-19	-7.15548e-10	-0.881063
133677282	chr9:133677282:A:AG	2.55576e-19	-0.107423	-1.20825
133677345	chr9:133677345:G:A	2.84842e-19	-7.15548e-10	-1.20726
133677690	chr9:133677690:C:T	2.89361e-20	-2.19368	-1.30042
133677917	chr9:133677917:G:A	3.07014e-19	-7.15548e-10	-1.1323
133677983	chr9:133677983:C:T	3.94729e-19	-7.15548e-10	-0.880991
133678456	chr9:133678456:A:C	1.26775e-19	-2.01678	-6.63902e-10
133678572	chr9:133678572:G:A	2.62271e-19	-7.15548e-10	-1.28981
133678583	chr9:133678583:T:C	2.8776e-20	-2.15248	-1.34717
133678654	chr9:133678654:C:G	2.78792e-20	-2.18166	-1.34965
133678818	chr9:133678818:C:T	2.83726e-20	-2.16413	-1.34964
133679183	chr9:133679183:G:A	2.44217e-19	-7.15548e-10	-1.36113
133679407	chr9:133679407:C:T	1.48973e-19	-1.85543	-6.63902e-10
133679543	chr9:133679543:C:T	2.81322e-19	-7.15548e-10	-1.21969
133679821	chr9:133679821:T:C	5.67406e-20	-1.51231	-1.30839
133679917	chr9:133679917:T:C	9.85939e-19	1.36863	-1.33423
133680241	chr9:133680241:A:G	2.7974e-20	-2.16673	-1.36119
133680301	chr9:133680301:A:G	2.73848e-19	-0.657771	-0.588846
133680323	chr9:133680323:CCCCA:C	2.79793e-20	-2.1667	-1.36103
133680660	chr9:133680660:C:T	2.76848e-20	-2.17749	-1.36082
133680828	chr9:133680828:T:C	2.77871e-20	-2.17603	-1.35859
133680941	chr9:133680941:C:T	2.77482e-20	-2.17691	-1.35911
133680988	chr9:133680988:A:G	2.76151e-20	-2.18207	-1.35876
133681088	chr9:133681088:C:T	3.57294e-19	-7.15548e-10	-0.980633
133681118	chr9:133681118:G:A	2.45064e-19	-7.15548e-10	-1.35767
133681149	chr9:133681149:C:T	3.0903e-19	-7.15548e-10	-1.12576
133681170	chr9:133681170:G:A	3.40701e-20	-2.16939	-1.16138
133681337	chr9:133681337:C:T	2.77659e-20	-2.17419	-1.3612
133681417	chr9:133681417:G:A	5.8956e-19	-7.15548e-10	-0.479816
133681472	chr9:133681472:T:C	2.76845e-20	-2.17711	-1.3612
133681533	chr9:133681533:C:T	2.53486e-19	-7.15548e-10	-1.32388
133681580	chr9:133681580:A:G	2.80406e-20	-2.16622	-1.35932
133681782	chr9:133681782:C:T	2.13344e-19	-1.49629	-6.63902e-10
133681802	chr9:133681802:A:G	3.11851e-20	-2.1924	-1.22685
133681972	chr9:133681972:C:T	2.78587e-19	-7.15548e-10	-1.22946
133682019	chr9:133682019:C:T	1.06556e-19	-2.19052	-6.63902e-10
133682073	chr9:133682073:T:C	3.98936e-20	-2.18798	-0.984999
133682088	chr9:133682088:G:A	4.06458e-19	-7.15548e-10	-0.851712
133682103	chr9:133682103:C:T	2.45094e-19	-7.15548e-10	-1.35755
133682204	chr9:133682204:A:G	2.84494e-20	-2.17141	-1.33965
133682658	chr9:133682658:G:A	2.32755e-18	-7.15548e-10	0.893379
133682835	chr9:133682835:C:A	5.03708e-19	-7.15548e-10	-0.637196
133682902	chr9:133682902:T:C	4.10979e-20	-2.1809	-0.962336
133682984	chr9:133682984:AC:A	4.18067e-19	-7.15548e-10	-0.82355
133683013	chr9:133683013:C:T	5.48118e-19	-7.15548e-10	-0.5527
133683134	chr9:133683134:C:T	3.38276e-20	-2.18889	-1.14903
133683143	chr9:133683143:A:C	5.90962e-19	-7.15548e-10	-0.47744
133683318	chr9:133683318:G:A	2.88991e-19	-7.15548e-10	-1.1928
133683503	chr9:133683503:C:A	7.73061e-20	-1.92967	-0.581744
133683677	chr9:133683677:T:C	4.07817e-20	-2.19694	-0.954024
133683921	chr9:133683921:C:T	3.31243e-20	-2.19243	-1.1665
133684040	chr9:133684040:TCTC:T	6.03613e-19	-7.15548e-10	-0.456259
133684352	chr9:133684352:C:T	4.04742e-20	-2.06736	-1.09117
133684534	chr9:133684534:T:A	2.92117e-20	-2.1699	-1.31472
133684536	chr9:133684536:G:A	2.71648e-19	-7.15548e-10	-1.25468
133684672	chr9:133684672:C:G	2.90226e-20	-2.1764	-1.31472
133684700	chr9:133684700:G:C	4.52743e-19	-7.15548e-10	-0.743866
133684710	chr9:133684710:G:T	2.94935e-20	-2.19794	-1.27708
133684857	chr9:133684857:G:A	9.8473e-20	-1.33235	-0.937056
133685130	chr9:133685130:C:T	9.90191e-20	-1.30656	-0.957319
133685548	chr9:133685548:C:T	3.20938e-20	-2.19096	-1.19957
133685551	chr9:133685551:T:C	2.6051e-19	-7.15548e-10	-1.29655
133685566	chr9:133685566:G:C	2.59687e-19	-7.15548e-10	-1.29972
133685695	chr9:133685695:A:G	3.12934e-20	-2.17177	-1.24402
133685876	chr9:133685876:C:T	4.68655e-20	-2.19376	-0.818154
133686207	chr9:133686207:C:T	6.19837e-19	-7.15548e-10	-0.429736
133686252	chr9:133686252:G:A	2.89142e-19	-7.15548e-10	-1.19227
133686312	chr9:133686312:G:A	5.52206e-19	-7.15548e-10	-0.545271
133686327	chr9:133686327:C:G	3.70779e-19	-7.15548e-10	-0.943586
133686422	chr9:133686422:C:T	3.16846e-20	-2.16843	-1.23493
133686428	chr9:133686428:A:G	7.6778e-20	-2.07173	-0.446548
133686873	chr9:133686873:G:A	2.44316e-19	-7.15548e-10	-1.36073
133686883	chr9:133686883:T:C	4.55983e-20	-2.19814	-0.841177
133687039	chr9:133687039:C:T	2.44291e-19	-7.15548e-10	-1.36083
133687141	chr9:133687141:A:G	5.63271e-20	-2.1987	-0.629319
133687142	chr9:133687142:C:T	2.13893e-19	-1.6187	0.12499
133687143	chr9:133687143:G:A	4.33099e-19	-7.15548e-10	-0.788227
133687234	chr9:133687234:G:A	2.79648e-19	-7.15548e-10	-1.22566
133687240	chr9:133687240:C:T	1.26579e-19	-2.18089	0.162568
133687351	chr9:133687351:G:A	4.75047e-19	-7.15548e-10	-0.695779
133687382	chr9:133687382:A:G	2.91134e-20	-2.19657	-1.29142
133687526	chr9:133687526:T:C	3.14225e-20	-2.0989	-1.31276
133688096	chr9:133688096:C:T	2.86396e-20	-2.16005	-1.34436
133688212	chr9:133688212:G:A	1.76474e-19	-1.68602	-6.63902e-10
133688337	chr9:133688337:C:T	4.01359e-19	-7.15548e-10	-0.864336
133688339	chr9:133688339:C:A	2.92076e-19	-7.15548e-10	-1.18218
133688377	chr9:133688377:G:A	4.2493e-19	-7.15548e-10	-0.807268
133688620	chr9:133688620:C:T	1.80816e-19	-0.654849	-1.00687
133688669	chr9:133688669:C:T	4.07476e-19	-7.15548e-10	-0.849211
133689015	chr9:133689015:T:C	2.83664e-20	-2.197	-1.31699
133689698	chr9:133689698:C:T	3.86029e-20	-2.19173	-1.01414
133689892	chr9:133689892:G:A	1.46549e-19	-2.19919	0.32736
133690094	chr9:133690094:G:A	2.05212e-18	-7.15548e-10	0.767438
133690507	chr9:133690507:T:C	3.06177e-20	-2.1154	-1.32222
133690652	chr9:133690652:G:A	3.13879e-19	-7.15548e-10	-1.11019
133691020	chr9:133691020:T:C	7.22114e-20	-2.19242	-0.387173
133691056	chr9:133691056:T:C	8.56553e-19	-7.15548e-10	-0.106276
133691125	chr9:133691125:A:C	2.69579e-19	-7.15548e-10	-1.26233
133691698	chr9:133691698:C:T	2.58346e-19	-7.15548e-10	-1.30489
133692232	chr9:133692232:G:A	6.12419e-19	-7.15548e-10	-0.441776
133692484	chr9:133692484:C:G	3.12763e-20	-2.19024	-1.22609
133692624	chr9:133692624:T:C	6.15237e-19	-7.15548e-10	-0.437185
133692636	chr9:133692636:G:A	3.98851e-19	-7.15548e-10	-0.870604
133692701	chr9:133692701:C:A	4.10261e-20	-1.79662	-1.34837
133693010	chr9:133693010:C:G	2.54349e-19	-7.15548e-10	-1.32048
133693223	chr9:133693223:G:A	2.62137e-19	-7.15548e-10	-1.29032
133693530	chr9:133693530:A:G	2.83278e-20	-2.16482	-1.35053
133693809	chr9:133693809:G:A	2.45631e-19	-7.15548e-10	-1.35536
133694042	chr9:133694042:A:G	2.87842e-20	-2.16139	-1.33797
133694248	chr9:133694248:C:T	2.44684e-19	-7.15548e-10	-1.35922
133694592	chr9:133694592:C:G	2.59188e-19	-7.15548e-10	-1.30164
133694712	chr9:133694712:G:A	4.55001e-20	-2.17523	-0.866249
133695115	chr9:133695115:A:T	2.69736e-19	-7.15548e-10	-1.26175
133695122	chr9:133695122:G:A	2.56394e-19	-7.15548e-10	-1.31248
133695262	chr9:133695262:G:A	3.20103e-20	-2.0546	-1.33854
133695511	chr9:133695511:C:T	2.34018e-19	-2.19071	0.786918
133695539	chr9:133695539:C:T	4.78145e-20	-2.01492	-0.976945
133695933	chr9:133695933:G:C	2.74035e-17	-7.15548e-10	3.35923
133696181	chr9:133696181:A:T	4.76098e-20	-2.19354	-0.802614
133696326	chr9:133696326:G:A	4.20809e-19	-7.15548e-10	-0.817012
133696861	chr9:133696861:C:T	2.53044e-19	-7.15548e-10	-1.32563
133697064	chr9:133697064:G:A	4.24927e-19	-7.15548e-10	-0.807276
133697129	chr9:133697129:C:T	3.0239e-19	-7.15548e-10	-1.14747
133697918	chr9:133697918:A:G	4.42895e-20	-1.83079	-1.23765
133697989	chr9:133697989:G:T	4.10856e-20	-1.88189	-1.26165
133698067	chr9:133698067:G:A	3.56623e-20	-1.94361	-1.34149
133698098	chr9:133698098:AAC:A	3.34712e-19	-7.15548e-10	-1.04592
133698109	chr9:133698109:A:G	3.36781e-19	-7.15548e-10	-1.03976
133698145	chr9:133698145:A:G	4.27443e-19	-7.15548e-10	-0.801372
133698290	chr9:133698290:A:G	2.4845e-19	-7.15548e-10	-1.34395
133698681	chr9:133698681:A:G	6.0652e-19	-7.15548e-10	-0.451455
133698804	chr9:133698804:C:T	1.59918e-19	-1.8954	0.110868
133698912	chr9:133698912:T:C	3.51865e-19	-7.15548e-10	-0.995945
133698969	chr9:133698969:C:T	2.66926e-19	-7.15548e-10	-1.27222
133699071	chr9:133699071:C:G	5.10808e-20	-2.19823	-0.727548
133699132	chr9:133699132:A:G	4.54629e-20	-1.81145	-1.23084
133699168	chr9:133699168:G:A	4.11958e-19	-7.15548e-10	-0.838269
133699206	chr9:133699206:C:T	2.82959e-19	-7.15548e-10	-1.21389
133699453	chr9:133699453:C:A	1.06561e-19	-1.85727	-0.333205
133699517	chr9:133699517:A:G	4.27361e-19	-7.15548e-10	-0.801563
133699757	chr9:133699757:C:G	2.49166e-19	-7.15548e-10	-1.34107
133699833	chr9:133699833:CAG:C	3.76233e-20	-2.1769	-1.05467
133699912	chr9:133699912:G:T	4.15056e-20	-2.18984	-0.943519
133699975	chr9:133699975:G:A	5.88538e-19	-7.15548e-10	-0.481551
133700575	chr9:133700575:G:A	2.53567e-19	-7.15548e-10	-1.32356
133701013	chr9:133701013:C:T	1.4994e-19	-1.84896	-6.63902e-10
133701358	chr9:133701358:C:T	4.12369e-20	-1.87398	-1.26588
133701837	chr9:133701837:A:C	2.90843e-20	-2.15422	-1.33477
133702009	chr9:133702009:T:C	3.30507e-20	-2.18991	-1.17124
133702539	chr9:133702539:A:C	2.6547e-19	-7.15548e-10	-1.27769
133702685	chr9:133702685:C:G	3.79291e-19	-7.15548e-10	-0.920889
133702852	chr9:133702852:C:T	3.91064e-19	-7.15548e-10	-0.89032
133703190	chr9:133703190:C:T	3.14826e-20	-2.05405	-1.3557
133703328	chr9:133703328:T:C	3.43635e-19	-7.15548e-10	-1.01961
133703719	chr9:133703719:T:C	3.74903e-20	-2.16682	-1.06829
133703744	chr9:133703744:T:C	3.08419e-20	-2.0814	-1.34892
133703755	chr9:133703755:T:C	4.28562e-20	-2.07355	-1.02779
133703921	chr9:133703921:G:A	1.09749e-19	-2.161	-6.63902e-10
133704162	chr9:133704162:G:C	5.36159e-19	-7.15548e-10	-0.574761
133704217	chr9:133704217:G:C	9.49151e-19	-7.15548e-10	-0.00362375
133704731	chr9:133704731:C:T	4.91026e-20	-1.92553	-1.03975
133704785	chr9:133704785:G:A	4.27732e-20	-1.87408	-1.2292
133704848	chr9:133704848:A:G	2.47646e-19	-7.15548e-10	-1.34719
133704852	chr9:133704852:G:A	3.60887e-20	-1.9145	-1.35871
133704878	chr9:133704878:G:A	1.61952e-19	-0.469243	-1.30265
133704882	chr9:133704882:G:A	4.37354e-20	-1.84234	-1.2387
133705106	chr9:133705106:C:A	9.40318e-19	-7.15548e-10	-0.0129734
133705226	chr9:133705226:C:T	4.60851e-19	-7.15548e-10	-0.726117
133705482	chr9:133705482:C:T	5.82313e-19	-7.15548e-10	-0.492184
133705618	chr9:133705618:C:T	3.11453e-20	-2.07964	-1.34089
133705650	chr9:133705650:C:T	5.29287e-19	-7.15548e-10	-0.587661
133705890	chr9:133705890:G:C	5.36484e-19	-7.15548e-10	-0.574155
133705967	chr9:133705967:G:A	2.99643e-20	-2.12799	-1.33119
133706245	chr9:133706245:G:GAATA	4.03153e-20	-2.06821	-1.09425
133706247	chr9:133706247:C:T	4.03491e-20	-2.06952	-1.09211
133706429	chr9:133706429:A:G	2.69163e-19	-7.15548e-10	-1.26388
133706764	chr9:133706764:C:T	4.25028e-20	-2.12435	-0.985271
133706796	chr9:133706796:G:A	2.44318e-19	-7.15548e-10	-1.36072
133706899	chr9:133706899:G:A	4.62239e-20	-2.18394	-0.84175
133707228	chr9:133707228:C:T	3.63807e-19	-7.15548e-10	-0.962569
133707272	chr9:133707272:G:A	2.81904e-19	-7.15548e-10	-1.21763
133707628	chr9:133707628:C:T	3.08981e-20	-2.08459	-1.34391
133707793	chr9:133707793:G:A	8.33875e-19	-7.15548e-10	-0.133109
133707930	chr9:133707930:T:C	8.00223e-20	-1.2136	-1.26329
133707936	chr9:133707936:T:C	3.97399e-19	-7.15548e-10	-0.87425
133708051	chr9:133708051:C:G	5.72316e-20	-1.55236	-1.25973
133708184	chr9:133708184:T:A	2.45689e-19	-7.15548e-10	-1.35513
133708289	chr9:133708289:C:T	2.48419e-19	-7.15548e-10	-1.34408
133708470	chr9:133708470:C:T	4.24739e-19	-7.15548e-10	-0.807718
133708526	chr9:133708526:A:T	6.24072e-20	-2.12261	-0.602898
133708661	chr9:133708661:G:A	3.17236e-19	-7.15548e-10	-1.09954
133708823	chr9:133708823:GA:G	3.47842e-19	-7.15548e-10	-1.00744
133709016	chr9:133709016:TCAGA:T	3.22763e-19	-7.15548e-10	-1.08227
133709122	chr9:133709122:A:G	2.61629e-19	-7.15548e-10	-1.29226
133709165	chr9:133709165:C:T	5.88481e-20	-1.73471	-1.04952
133709172	chr9:133709172:G:A	3.09195e-19	-7.15548e-10	-1.12522
133709206	chr9:133709206:G:A	3.1333e-19	-7.15548e-10	-1.11194
133709358	chr9:133709358:C:T	3.69639e-20	-2.19128	-1.05796
133709953	chr9:133709953:G:C	3.14607e-20	-2.19594	-1.21451
133710055	chr9:133710055:C:T	2.44303e-19	-7.15548e-10	-1.36078
133710135	chr9:133710135:A:G	2.53702e-19	-7.15548e-10	-1.32303
133710201	chr9:133710201:C:A	5.03324e-19	-7.15548e-10	-0.637957
133710204	chr9:133710204:C:T	6.12658e-19	-7.15548e-10	-0.441385
133710429	chr9:133710429:G:C	1.65296e-19	-1.75145	-6.63902e-10
133710478	chr9:133710478:G:A	5.93346e-20	-1.79644	-0.979559
133710640	chr9:133710640:C:T	3.23847e-19	-7.15548e-10	-1.07892
133710980	chr9:133710980:T:C	3.25416e-19	-7.15548e-10	-1.07409
133711174	chr9:133711174:G:A	1.52607e-18	-7.15548e-10	0.47126
133711313	chr9:133711313:A:G	2.73548e-20	-2.1933	-1.357
133711424	chr9:133711424:A:G	3.15894e-20	-2.19681	-1.20956
133711582	chr9:133711582:G:C	3.83029e-20	-2.19728	-1.01639
133711683	chr9:133711683:G:A	2.44202e-19	-7.15548e-10	-1.3612
133711820	chr9:133711820:G:A	3.90968e-20	-2.1992	-0.993947
133711938	chr9:133711938:G:A	3.79148e-20	-2.07372	-1.15013
133712092	chr9:133712092:T:C	3.13148e-20	-2.15657	-1.25853
133712232	chr9:133712232:C:T	9.30972e-20	-1.04094	-1.28461
133712586	chr9:133712586:G:A	1.05968e-19	-0.930288	-1.26577
133712726	chr9:133712726:C:T	3.00781e-20	-2.18816	-1.26723
133712952	chr9:133712952:G:A	2.5899e-19	-7.15548e-10	-1.3024
133713334	chr9:133713334:G:T	2.87783e-19	-7.15548e-10	-1.19699
133713340	chr9:133713340:A:G	5.71221e-20	-2.19897	-0.615035
133713342	chr9:133713342:C:G	8.1049e-19	-7.15548e-10	-0.161553
133713527	chr9:133713527:A:G	1.12031e-19	-2.00304	-0.137379
133713871	chr9:133713871:A:G	2.99803e-19	-7.15548e-10	-1.15607
133713991	chr9:133713991:C:T	8.65227e-19	-7.15548e-10	-0.0961999
133713995	chr9:133713995:C:G	9.32014e-19	-7.15548e-10	-0.0218436
133714029	chr9:133714029:C:T	5.95345e-19	-7.15548e-10	-0.470051
133714355	chr9:133714355:G:A	8.72233e-19	-7.15548e-10	-0.0881354
133714467	chr9:133714467:G:A	9.7056e-20	-1.41657	-0.867334
133714472	chr9:133714472:C:T	5.07036e-20	-1.70087	-1.23233
133714473	chr9:133714473:G:A	2.86139e-19	-7.15548e-10	-1.20271
133714574	chr9:133714574:C:T	3.98515e-20	-2.0303	-1.14373
133714851	chr9:133714851:C:T	2.50372e-19	-7.15548e-10	-1.33624
133714922	chr9:133714922:T:A	5.40479e-20	-2.1878	-0.681519
133715007	chr9:133715007:G:A	3.38429e-19	-7.15548e-10	-1.03488
133715403	chr9:133715403:C:A	2.56508e-19	-7.15548e-10	-1.31203
133715445	chr9:133715445:C:T	1.08201e-19	-2.1752	-6.63902e-10
133716111	chr9:133716111:C:T	2.98963e-19	-7.15548e-10	-1.15887
133716541	chr9:133716541:C:T	2.86703e-19	-7.15548e-10	-1.20074
133716598	chr9:133716598:C:T	1.30736e-19	-1.50315	-0.482863
133716655	chr9:133716655:G:A	1.16712e-19	-1.56348	-0.536002
133716913	chr9:133716913:ATCAGGGAAGGTC:A	2.16488e-19	-2.11056	0.628901
133717146	chr9:133717146:T:C	4.48434e-19	-7.15548e-10	-0.75343
133717257	chr9:133717257:A:G	2.50888e-19	-7.15548e-10	-1.33419
133717273	chr9:133717273:A:G	1.09126e-19	-1.20687	-0.959821
133717360	chr9:133717360:C:A	1.11954e-19	-2.14111	-6.63902e-10
133717880	chr9:133717880:T:A	2.55154e-19	-7.15548e-10	-1.31732
133717886	chr9:133717886:A:G	1.23097e-19	-1.04086	-1.00536
133717929	chr9:133717929:TG:T	2.54393e-19	-7.15548e-10	-1.32031
133718311	chr9:133718311:G:A	2.62385e-19	-7.15548e-10	-1.28938
133718440	chr9:133718440:T:C	1.08266e-19	-2.1746	-6.63902e-10
133718496	chr9:133718496:G:A	2.44344e-19	-7.15548e-10	-1.36061
133718598	chr9:133718598:G:A	3.2955e-19	-7.15548e-10	-1.06146
133718640	chr9:133718640:A:T	2.45865e-19	-7.15548e-10	-1.35441
133718678	chr9:133718678:T:C	1.0918e-19	-2.1662	-6.63902e-10
133718768	chr9:133718768:C:T	2.66597e-19	-7.15548e-10	-1.27345
133718960	chr9:133718960:G:A	2.44315e-19	-7.15548e-10	-1.36073
133719010	chr9:133719010:A:G	2.44697e-19	-7.15548e-10	-1.35917
133719075	chr9:133719075:C:T	2.56517e-19	-7.15548e-10	-1.312
133719146	chr9:133719146:C:T	2.53741e-19	-7.15548e-10	-1.32288
133719377	chr9:133719377:T:C	4.99122e-20	-2.18931	-0.759611
133719428	chr9:133719428:AG:A	2.61935e-19	-7.15548e-10	-1.2911
133719434	chr9:133719434:G:T	2.61935e-19	-7.15548e-10	-1.2911
133719437	chr9:133719437:A:G	2.61935e-19	-7.15548e-10	-1.2911
133719438	chr9:133719438:C:G	2.62106e-19	-7.15548e-10	-1.29044
133719776	chr9:133719776:C:T	3.05159e-19	-7.15548e-10	-1.13836
133719972	chr9:133719972:G:A	2.50967e-19	-7.15548e-10	-1.33387
133720192	chr9:133720192:C:T	7.74823e-19	-7.15548e-10	-0.206557
133720218	chr9:133720218:G:C	2.86129e-19	-1.20275	-6.63902e-10
133720258	chr9:133720258:C:A	4.16996e-20	-1.76969	-1.35901
133720517	chr9:133720517:T:C	4.41511e-20	-1.71914	-1.35243
133720519	chr9:133720519:C:A	3.42671e-20	-1.98291	-1.3421
133720937	chr9:133720937:C:T	2.59277e-19	-7.15548e-10	-1.30129
133721141	chr9:133721141:G:A	3.21948e-20	-2.15284	-1.23454
133721245	chr9:133721245:A:G	4.07854e-20	-1.80267	-1.3482
133721532	chr9:133721532:G:A	2.91504e-19	-7.15548e-10	-1.18414
133721667	chr9:133721667:G:A	2.44863e-19	-7.15548e-10	-1.35849
133721673	chr9:133721673:G:A	4.61993e-20	-1.69546	-1.33076
133721801	chr9:133721801:G:C	4.70858e-19	-7.15548e-10	-0.704636
133721832	chr9:133721832:C:T	3.57055e-20	-1.94124	-1.34265
133722090	chr9:133722090:T:C	3.33622e-20	-2.13993	-1.21184
133722574	chr9:133722574:T:C	3.5975e-19	-7.15548e-10	-0.973782
133722759	chr9:133722759:G:C	2.68307e-19	-7.15548e-10	-1.26706
133723163	chr9:133723163:G:A	2.45431e-19	-7.15548e-10	-1.35618
133723216	chr9:133723216:A:G	2.52028e-19	-7.15548e-10	-1.32965
133723635	chr9:133723635:C:A	3.46869e-20	-2.00767	-1.30516
133723752	chr9:133723752:G:A	3.15092e-19	-7.15548e-10	-1.10633
133723817	chr9:133723817:G:A	2.64335e-19	-7.15548e-10	-1.28198
133724070	chr9:133724070:A:G	2.53292e-19	-7.15548e-10	-1.32465
133724603	chr9:133724603:C:T	3.19383e-20	-2.06839	-1.327
133724852	chr9:133724852:T:C	2.6197e-19	-7.15548e-10	-1.29096
133725093	chr9:133725093:G:A	3.13024e-20	-2.17009	-1.24541
133725132	chr9:133725132:C:T	2.56983e-19	-7.15548e-10	-1.31018
133725247	chr9:133725247:T:C	4.06765e-20	-1.95149	-1.20205
133725256	chr9:133725256:T:C	3.98199e-20	-1.97373	-1.2011
133725501	chr9:133725501:C:T	2.75492e-19	-7.15548e-10	-1.24064
133725968	chr9:133725968:T:C	2.8007e-20	-2.18355	-1.34318
133725972	chr9:133725972:C:A	2.6429e-19	-7.15548e-10	-1.28215
133726593	chr9:133726593:G:T	2.56765e-19	-7.15548e-10	-1.31103
133726696	chr9:133726696:G:A	4.01611e-20	-1.84233	-1.32396
133726800	chr9:133726800:G:A	4.08643e-20	-1.81012	-1.33882
133727220	chr9:133727220:C:A	2.94759e-20	-2.17634	-1.29928
133727377	chr9:133727377:A:G	4.18607e-20	-2.18847	-0.936377
133727789	chr9:133727789:C:G	5.0739e-19	-7.15548e-10	-0.629911
133727973	chr9:133727973:G:A	2.45131e-19	-7.15548e-10	-1.3574
133728254	chr9:133728254:C:T	4.56801e-19	-7.15548e-10	-0.734945
133728423	chr9:133728423:C:A	2.56983e-19	-7.15548e-10	-1.31018
133729061	chr9:133729061:G:A	2.57803e-19	-7.15548e-10	-1.307
133729286	chr9:133729286:C:T	3.98794e-19	-7.15548e-10	-0.870748
133729435	chr9:133729435:C:T	2.5755e-19	-7.15548e-10	-1.30798
133729511	chr9:133729511:G:A	3.98794e-19	-7.15548e-10	-0.870748
133729706	chr9:133729706:C:T	2.53118e-19	-7.15548e-10	-1.32534
133729742	chr9:133729742:A:G	3.88283e-20	-2.19925	-1.00079
133730052	chr9:133730052:T:C	2.51773e-19	-7.15548e-10	-1.33066
133730131	chr9:133730131:C:T	3.52886e-19	-7.15548e-10	-0.993047
133730318	chr9:133730318:G:A	3.86677e-20	-1.86696	-1.33723
133730336	chr9:133730336:G:A	1.1475e-19	-2.11643	-6.63902e-10
133730634	chr9:133730634:AG:A	4.21908e-20	-1.80549	-1.3115
133730751	chr9:133730751:G:T	1.52685e-19	-1.83081	-6.63902e-10
133730818	chr9:133730818:A:C	5.33884e-19	-7.15548e-10	-0.579013
133730927	chr9:133730927:T:A	3.249e-20	-2.19632	-1.18195
133730992	chr9:133730992:A:C	4.93059e-19	-7.15548e-10	-0.658563
133731255	chr9:133731255:G:A	2.51773e-19	-7.15548e-10	-1.33066
133731275	chr9:133731275:G:A	3.99398e-20	-1.81507	-1.35675
133731622	chr9:133731622:G:A	2.9301e-19	-7.15548e-10	-1.17899
133731628	chr9:133731628:C:T	4.59257e-20	-1.69853	-1.33364
133731748	chr9:133731748:T:C	2.48864e-19	-7.15548e-10	-1.34229
133732761	chr9:133732761:A:G	5.06244e-20	-2.1977	-0.73706
133732857	chr9:133732857:T:C	6.51861e-20	-1.33054	-1.3514
133733006	chr9:133733006:T:G	3.3121e-20	-1.9986	-1.36043
133733090	chr9:133733090:C:T	2.4794e-19	-7.15548e-10	-1.346
133733162	chr9:133733162:A:G	5.38685e-20	-1.5141	-1.35855
133733337	chr9:133733337:C:T	5.08909e-20	-2.19848	-0.731025
133733412	chr9:133733412:C:A	2.60964e-19	-7.15548e-10	-1.29481
133733434	chr9:133733434:A:C	2.5483e-19	-7.15548e-10	-1.31859
133733528	chr9:133733528:G:A	1.04429e-18	-7.15548e-10	0.0919029
133733804	chr9:133733804:C:G	2.95367e-20	-2.11975	-1.3538
133733992	chr9:133733992:C:T	2.61377e-19	-7.15548e-10	-1.29323
133734024	chr9:133734024:C:T	2.76136e-20	-2.18963	-1.35126
133734481	chr9:133734481:T:C	6.07773e-19	-7.15548e-10	-0.44939
133734535	chr9:133734535:A:G	2.88466e-20	-2.13653	-1.36067
133734647	chr9:133734647:G:A	9.83235e-20	-2.06343	-0.207499
133735079	chr9:133735079:T:C	2.74667e-20	-2.185	-1.36122
133735147	chr9:133735147:C:T	2.75101e-19	-7.15548e-10	-1.24205
133735362	chr9:133735362:G:A	2.48832e-19	-7.15548e-10	-1.34241
133735443	chr9:133735443:C:T	2.51463e-19	-7.15548e-10	-1.33189
133735466	chr9:133735466:T:C	3.22442e-20	-2.15495	-1.2309
133735609	chr9:133735609:A:C	6.80629e-19	-7.15548e-10	-0.336175
133735651	chr9:133735651:C:T	2.73304e-20	-2.19622	-1.35497
133735896	chr9:133735896:C:T	3.79079e-19	-7.15548e-10	-0.921447
133735926	chr9:133735926:G:A	4.16023e-20	-1.77396	-1.35708
133736066	chr9:133736066:A:T	2.82528e-20	-2.16034	-1.35766
133736268	chr9:133736268:T:C	2.97494e-19	-7.15548e-10	-1.1638
133736288	chr9:133736288:C:T	2.52869e-19	-7.15548e-10	-1.32632
133736552	chr9:133736552:T:C	8.48646e-19	-7.15548e-10	-0.11555
133736647	chr9:133736647:C:T	3.02396e-20	-2.10454	-1.3455
133736987	chr9:133736987:A:G	2.21576e-18	-7.15548e-10	0.844161
133737157	chr9:133737157:C:A	2.65814e-19	-7.15548e-10	-1.27639
133737614	chr9:133737614:C:T	6.27254e-19	-7.15548e-10	-0.417841
133737715	chr9:133737715:G:C	7.26704e-19	-7.15548e-10	-0.270672
133737936	chr9:133737936:C:T	3.09271e-20	-2.07479	-1.35277
133737988	chr9:133737988:C:G	3.62321e-19	-7.15548e-10	-0.966661
133738081	chr9:133738081:A:T	2.96462e-20	-2.12656	-1.3433
133738192	chr9:133738192:A:C	1.11984e-18	-7.15548e-10	0.16175
133738473	chr9:133738473:C:T	3.12488e-19	-7.15548e-10	-1.11463
133738539	chr9:133738539:C:T	3.11752e-19	0.198098	-1.31508
133738605	chr9:133738605:T:C	3.60295e-19	-7.15548e-10	-0.972269
133738730	chr9:133738730:C:T	2.91203e-20	-2.13423	-1.35353
133739658	chr9:133739658:C:T	2.45375e-19	-7.15548e-10	-1.3564
133740172	chr9:133740172:C:T	3.08136e-19	-7.15548e-10	-1.12865
133740302	chr9:133740302:G:A	3.28969e-19	-7.15548e-10	-1.06323
133740790	chr9:133740790:T:C	2.89515e-19	-7.15548e-10	-1.19098
133741096	chr9:133741096:C:A	6.12277e-20	-1.38659	-1.35801
133741301	chr9:133741301:A:G	2.63123e-19	-7.15548e-10	-1.28657
133741855	chr9:133741855:C:T	2.44793e-19	-7.15548e-10	-1.35878
133742054	chr9:133742054:A:G	2.5621e-19	-7.15548e-10	-1.3132
133742185	chr9:133742185:G:A	4.46017e-19	-7.15548e-10	-0.758836
133742339	chr9:133742339:A:G	2.94928e-20	-2.15409	-1.32096
133742490	chr9:133742490:G:T	4.64517e-19	-7.15548e-10	-0.718193
133743104	chr9:133743104:C:G	2.90068e-19	-1.18908	-6.63902e-10
133743144	chr9:133743144:C:T	5.1012e-18	-7.15548e-10	1.67804
133743177	chr9:133743177:A:G	4.34141e-19	-7.15548e-10	-0.785821
133743283	chr9:133743283:C:T	2.72415e-18	-7.15548e-10	1.05072
133743336	chr9:133743336:A:G	3.32286e-18	-7.15548e-10	1.24939
133743728	chr9:133743728:T:C	3.51961e-20	-2.03046	-1.26779
133744163	chr9:133744163:T:C	1.91777e-19	-1.06885	-0.534009
133744213	chr9:133744213:G:A	4.11644e-19	-7.15548e-10	-0.839034
133744685	chr9:133744685:C:T	3.51104e-19	-7.15548e-10	-0.998108
133744977	chr9:133744977:C:T	5.2653e-18	-7.15548e-10	1.7097
133744998	chr9:133744998:C:T	3.53212e-20	-2.14983	-1.14488
133745123	chr9:133745123:A:G	1.18792e-19	-2.08181	-6.63902e-10
133745241	chr9:133745241:C:T	3.94761e-19	-7.15548e-10	-0.88091
133745273	chr9:133745273:C:T	5.1853e-20	-2.00935	-0.90143
133745948	chr9:133745948:G:T	3.85554e-19	-7.15548e-10	-0.904511
133746031	chr9:133746031:G:A	1.86462e-19	-1.63097	-6.63902e-10
133746043	chr9:133746043:C:G	4.036e-19	-7.15548e-10	-0.858769
133746230	chr9:133746230:G:T	2.93856e-19	-7.15548e-10	-1.1761
133746528	chr9:133746528:G:C	2.86954e-19	-7.15548e-10	-1.19987
133746651	chr9:133746651:A:G	5.68716e-19	-7.15548e-10	-0.51581
133746698	chr9:133746698:G:C	2.44403e-19	-7.15548e-10	-1.36037
133746977	chr9:133746977:A:G	2.83112e-19	-7.15548e-10	-1.21335
133747118	chr9:133747118:A:C	8.90587e-20	-2.15949	-0.210405
133747304	chr9:133747304:A:G	9.78009e-20	-2.19545	-0.0808052
133747340	chr9:133747340:A:G	1.4944e-19	-1.66748	-0.184811
133747694	chr9:133747694:G:A	5.70665e-19	-7.15548e-10	-0.512389
133748018	chr9:133748018:T:C	2.44215e-19	-7.15548e-10	-1.36114
133748224	chr9:133748224:A:G	2.50987e-19	-7.15548e-10	-1.33379
133748394	chr9:133748394:T:C	4.10571e-19	-2.02487	1.18322
133748426	chr9:133748426:G:A	4.76115e-19	-2.15987	1.46634
133748500	chr9:133748500:T:A	3.20904e-19	-7.15548e-10	-1.08805
133748502	chr9:133748502:A:T	2.442e-19	-7.15548e-10	-1.3612
133748629	chr9:133748629:A:G	2.73652e-19	-7.15548e-10	-1.24733
133748658	chr9:133748658:T:C	5.69053e-19	-7.15548e-10	-0.515217
133748881	chr9:133748881:C:T	5.91573e-19	-7.15548e-10	-0.476407
133749310	chr9:133749310:C:T	7.49451e-20	-1.63341	-0.90903
133749361	chr9:133749361:C:T	2.54989e-19	-7.15548e-10	-1.31797
133749484	chr9:133749484:A:G	3.38996e-19	-7.15548e-10	-1.0332
133749560	chr9:133749560:T:C	2.44292e-19	-7.15548e-10	-1.36083
133749583	chr9:133749583:A:G	4.42946e-19	-2.14029	1.37455
133749702	chr9:133749702:T:A	2.58029e-19	-7.15548e-10	-1.30612
133750587	chr9:133750587:T:G	6.36702e-19	-7.15548e-10	-0.402891
133750984	chr9:133750984:T:G	2.48521e-19	-7.15548e-10	-1.34367
133751063	chr9:133751063:G:A	5.54398e-19	-7.15548e-10	-0.541309
133751261	chr9:133751261:T:C	3.45398e-19	-7.15548e-10	-1.0145
133751452	chr9:133751452:C:T	6.12327e-20	-1.39337	-1.35114
133751504	chr9:133751504:G:A	4.26673e-20	-1.75782	-1.34794
133751726	chr9:133751726:C:T	2.45675e-19	-7.15548e-10	-1.35518
133751728	chr9:133751728:T:G	4.7557e-20	-1.64283	-1.35443
133751750	chr9:133751750:G:A	2.44745e-19	-7.15548e-10	-1.35898
133751973	chr9:133751973:C:T	2.56958e-19	-1.31028	-6.63902e-10
133752119	chr9:133752119:T:C	4.61865e-20	-2.18012	-0.846383
133752270	chr9:133752270:C:T	5.94213e-19	0.383329	-0.855283
133752359	chr9:133752359:G:A	3.89794e-19	-7.15548e-10	-0.893573
133752584	chr9:133752584:G:A	1.00526e-18	0.380315	-0.326509
133752683	chr9:133752683:A:T	5.76327e-19	0.0519777	-0.554494
133752782	chr9:133752782:C:T	2.61473e-19	-7.15548e-10	-1.29286
133752802	chr9:133752802:G:C	2.68738e-19	-7.15548e-10	-1.26545
133752826	chr9:133752826:A:G	5.70553e-19	-0.0182098	-0.494377
133752835	chr9:133752835:G:C	5.54212e-19	-0.0392545	-0.502389
133752945	chr9:133752945:A:T	6.37803e-19	-0.103768	-0.297394
133753116	chr9:133753116:C:T	5.43014e-19	-7.15548e-10	-0.562057
133753192	chr9:133753192:G:A	2.65977e-19	-0.339806	-0.935977
133753408	chr9:133753408:A:G	2.47177e-19	-7.15548e-10	-1.34909
133753520	chr9:133753520:T:C	2.44916e-19	-7.15548e-10	-1.35828
133753594	chr9:133753594:C:T	2.35719e-19	-0.52663	-0.869922
133753678	chr9:133753678:TAAGG:T	2.00044e-19	-0.569685	-0.990971
133753829	chr9:133753829:G:A	2.62253e-19	-7.15548e-10	-1.28988
133753991	chr9:133753991:G:A	1.2528e-19	-2.04803	0.0193877
133754014	chr9:133754014:GAGCT:G	2.2437e-19	-0.578599	-0.867295
133754077	chr9:133754077:C:T	2.15568e-19	-0.613728	-0.872189
133754156	chr9:133754156:A:G	1.9591e-19	-0.768076	-0.81346
133754360	chr9:133754360:T:C	2.47223e-19	-7.15548e-10	-1.3489
133754629	chr9:133754629:C:G	5.89514e-19	-7.15548e-10	-0.479893
133754637	chr9:133754637:C:T	2.02028e-19	-0.516093	-1.03469
133754649	chr9:133754649:T:TGTCA	2.17356e-19	-0.484915	-0.992741
133754686	chr9:133754686:A:C	2.14968e-19	-0.517037	-0.971665
133754734	chr9:133754734:C:CA	2.18295e-19	-0.502758	-0.970584
133754822	chr9:133754822:A:G	3.82972e-19	-7.15548e-10	-0.91123
133755116	chr9:133755116:C:T	1.41946e-18	-7.15548e-10	0.398838
133755136	chr9:133755136:C:T	2.87768e-19	-7.15548e-10	-1.19704
133755375	chr9:133755375:CTT:C	1.22198e-19	-2.05355	-6.63902e-10
133755446	chr9:133755446:C:A	2.50931e-19	-0.35338	-0.980634
133755917	chr9:133755917:G:A	2.6522e-19	-7.15548e-10	-1.27863
133756027	chr9:133756027:C:T	1.2783e-19	-0.898569	-1.10992
133756087	chr9:133756087:C:T	3.02736e-19	-7.15548e-10	-1.14633
133756185	chr9:133756185:G:A	2.54743e-19	-7.15548e-10	-1.31894
133756278	chr9:133756278:T:C	7.34485e-19	-7.15548e-10	-0.260023
133756380	chr9:133756380:C:T	3.13866e-20	-2.1992	-1.21361
133756418	chr9:133756418:T:C	3.49344e-19	-7.15548e-10	-1.00314
133756712	chr9:133756712:A:G	1.05785e-19	-2.19779	-6.63902e-10
133756988	chr9:133756988:T:C	6.23029e-20	-1.65921	-1.06797
133757279	chr9:133757279:T:C	6.98588e-20	-1.531	-1.08172
133757280	chr9:133757280:G:T	6.53372e-20	-1.56077	-1.11886
133757458	chr9:133757458:A:G	6.63361e-20	-1.56931	-1.09515
133757522	chr9:133757522:C:G	3.10284e-19	-7.15548e-10	-1.1217
133757612	chr9:133757612:T:C	2.44248e-19	-7.15548e-10	-1.36101
133757695	chr9:133757695:C:T	3.14259e-19	-7.15548e-10	-1.10897
133757896	chr9:133757896:C:T	1.12805e-19	-2.13353	-6.63902e-10
133758070	chr9:133758070:T:C	3.82572e-19	-7.15548e-10	-0.912276
133758498	chr9:133758498:C:T	2.9128e-19	-7.15548e-10	-1.18491
133758506	chr9:133758506:G:A	3.03149e-20	-2.11815	-1.3294
133758816	chr9:133758816:T:C	7.64554e-20	-1.89112	-0.631362
133758983	chr9:133758983:G:A	2.51332e-19	-7.15548e-10	-1.33242
133758990	chr9:133758990:T:C	2.27491e-19	-1.91628	0.484203
133759003	chr9:133759003:G:A	2.21845e-19	-1.9248	0.46759
133759310	chr9:133759310:C:T	5.12244e-20	-1.67416	-1.24882
133759850	chr9:133759850:G:A	2.44257e-19	-7.15548e-10	-1.36097
133759883	chr9:133759883:T:A	2.05421e-19	-2.17563	0.641496
133761249	chr9:133761249:G:A	6.60519e-20	-1.48745	-1.1813
133761317	chr9:133761317:T:G	6.18425e-20	-1.51354	-1.22106
133761397	chr9:133761397:G:A	9.2129e-20	-1.85876	-0.477241
133761488	chr9:133761488:G:A	3.435e-19	-7.15548e-10	-1.02
133761637	chr9:133761637:C:A	2.47898e-19	-7.15548e-10	-1.34617
133761645	chr9:133761645:T:C	1.29008e-19	-2.00748	0.00815861
133761963	chr9:133761963:C:T	3.87842e-19	-7.15548e-10	-0.898594
133761987	chr9:133761987:C:T	3.26416e-19	-7.15548e-10	-1.07102
133761988	chr9:133761988:G:A	7.70891e-20	-1.54664	-0.967592
133762614	chr9:133762614:T:TC	2.63233e-19	-7.15548e-10	-1.28615
133763099	chr9:133763099:G:A	1.16385e-19	-1.94361	-0.158675
133763184	chr9:133763184:C:G	8.50027e-19	-7.15548e-10	-0.113924
133763211	chr9:133763211:CCT:C	1.06148e-19	-2.19436	-6.63902e-10
133763269	chr9:133763269:G:A	2.78911e-19	-7.15548e-10	-1.2283
133763320	chr9:133763320:G:A	7.25327e-19	-7.15548e-10	-0.27257
133763439	chr9:133763439:T:A	2.59177e-19	-7.15548e-10	-1.30168
133763793	chr9:133763793:G:A	2.62853e-19	-7.15548e-10	-1.2876
133763934	chr9:133763934:T:C	2.47889e-19	-7.15548e-10	-1.34621
133764176	chr9:133764176:A:G	9.01894e-18	1.43839	0.809498
133764232	chr9:133764232:A:G	2.45046e-19	-7.15548e-10	-1.35775
133764252	chr9:133764252:G:T	2.45069e-19	-7.15548e-10	-1.35765
133764277	chr9:133764277:G:A	1.05674e-17	2.03441	0.371927
133764421	chr9:133764421:TTCAG:T	1.25497e-19	-2.02691	-6.63902e-10
133765066	chr9:133765066:G:C	5.00771e-19	-7.15548e-10	-0.643044
133765106	chr9:133765106:C:T	4.68141e-19	-0.0608091	-0.649612
133765276	chr9:133765276:T:C	4.24264e-19	0.41354	-1.22238
133765328	chr9:133765328:T:C	2.4633e-19	-7.15548e-10	-1.35252
133765586	chr9:133765586:G:A	3.80291e-19	-0.0311527	-0.887101
133765629	chr9:133765629:C:T	8.1944e-19	0.310959	-0.46153
133765843	chr9:133765843:T:C	4.29549e-19	0.333718	-1.13017
133765899	chr9:133765899:C:T	3.82036e-19	-7.15548e-10	-0.913676
133765911	chr9:133765911:G:GA	2.7211e-19	-7.15548e-10	-1.25299
133766134	chr9:133766134:G:A	4.12298e-19	0.335587	-1.17303
133766256	chr9:133766256:T:C	3.33645e-19	-0.42783	-0.621286
```
