## Supplementary material for "Characterization of shared and ancestry-specific signals driving complex traits using multi-ancestry fine-mapping": susiex_nc2.cs80.snp

```
BP	SNP	PIP(CS1)	LogBF(CS1,Pop1)	LogBF(CS1,Pop2)	PIP(CS2)	LogBF(CS2,Pop1)	LogBF(CS2,Pop2)
132767163	chr9:132767163:C:T	2.93079e-19	-7.15548e-10	-1.35501	0.000125954	-7.15548e-10	-1.35362
132767485	chr9:132767485:G:C	2.98309e-19	-7.15548e-10	-1.33732	0.000128137	-7.15548e-10	-1.33644
132767502	chr9:132767502:T:C	5.0052e-19	-7.15548e-10	-0.819807	0.000201674	-7.15548e-10	-0.882889
132767647	chr9:132767647:T:C	4.24545e-20	-2.16415	-1.12287	1.74625e-05	-2.19048	-1.13901
132767833	chr9:132767833:G:A	4.62142e-19	-7.15548e-10	-0.899583	0.000215282	-7.15548e-10	-0.817595
132767840	chr9:132767840:G:A	1.15475e-18	-7.15548e-10	0.0161825	0.000453294	-7.15548e-10	-0.0730014
132768194	chr9:132768194:G:A	4.89314e-19	-7.15548e-10	-0.84245	0.000197804	-7.15548e-10	-0.902268
132768303	chr9:132768303:T:C	2.95864e-19	-7.15548e-10	-1.34555	0.00012939	-7.15548e-10	-1.32671
132768509	chr9:132768509:T:C	5.08696e-19	-7.15548e-10	-0.803604	0.000204629	-7.15548e-10	-0.868345
132768678	chr9:132768678:T:C	2.98309e-19	-7.15548e-10	-1.33732	0.000128137	-7.15548e-10	-1.33644
132768773	chr9:132768773:C:T	3.21621e-19	-7.15548e-10	-1.26208	0.000140644	-7.15548e-10	-1.24331
132768847	chr9:132768847:A:G	3.51202e-19	-7.15548e-10	-1.17409	0.000148055	-7.15548e-10	-1.19196
132768932	chr9:132768932:G:A	4.94788e-19	-7.15548e-10	-0.831325	0.000199461	-7.15548e-10	-0.893926
132768970	chr9:132768970:T:C	2.9153e-19	-7.15548e-10	-1.36031	0.000125015	-7.15548e-10	-1.36111
132769536	chr9:132769536:A:T	3.31158e-19	-7.15548e-10	-1.23286	0.00013398	-7.15548e-10	-1.29185
132769852	chr9:132769852:T:C	5.02892e-19	-7.15548e-10	-0.81508	0.00020256	-7.15548e-10	-0.878505
132770694	chr9:132770694:C:T	2.30348e-19	-1.59587	-6.63902e-10	0.000105742	-1.52854	-6.63902e-10
132770895	chr9:132770895:T:C	4.87981e-19	-7.15548e-10	-0.845179	0.000196927	-7.15548e-10	-0.90671
132771070	chr9:132771070:G:C	1.67121e-19	-1.91674	-6.63902e-10	9.01592e-05	-1.68797	-6.63902e-10
132771088	chr9:132771088:A:G	8.1133e-19	-7.15548e-10	-0.33678	0.000334529	-7.15548e-10	-0.376818
132771217	chr9:132771217:C:T	5.13737e-19	-7.15548e-10	-0.793745	0.000206634	-7.15548e-10	-0.858595
132771333	chr9:132771333:T:C	4.26081e-19	-7.15548e-10	-0.980827	0.000199465	-7.15548e-10	-0.893902
132771436	chr9:132771436:C:T	3.36803e-19	-7.15548e-10	-1.21596	0.000152398	-7.15548e-10	-1.16304
132771634	chr9:132771634:C:A	4.07315e-20	-2.05636	-1.2721	1.76444e-05	-2.04456	-1.27457
132771644	chr9:132771644:CT:C	5.21495e-19	-7.15548e-10	-0.778756	0.00020957	-7.15548e-10	-0.844483
132772179	chr9:132772179:T:C	5.41539e-19	-7.15548e-10	-0.741041	0.000216444	-7.15548e-10	-0.812209
132772497	chr9:132772497:C:T	9.9203e-19	-7.15548e-10	-0.135701	0.00038954	-7.15548e-10	-0.224575
132772577	chr9:132772577:A:G	2.93079e-19	-7.15548e-10	-1.35501	0.000125954	-7.15548e-10	-1.35362
132772769	chr9:132772769:T:G	4.92007e-19	-7.15548e-10	-0.836963	0.000198038	-7.15548e-10	-0.901082
132773518	chr9:132773518:G:A	3.88969e-20	-2.01593	-1.35861	1.67249e-05	-2.02218	-1.35046
132773810	chr9:132773810:A:G	3.08642e-19	-7.15548e-10	-1.30327	0.000128147	-7.15548e-10	-1.33637
132773930	chr9:132773930:C:T	3.29458e-19	-7.15548e-10	-1.23801	0.000143824	-7.15548e-10	-1.22095
132773982	chr9:132773982:G:A	3.02274e-19	-7.15548e-10	-1.32412	0.000127734	-7.15548e-10	-1.33959
132774065	chr9:132774065:C:T	8.17935e-19	-7.15548e-10	-0.328673	0.000337134	-7.15548e-10	-0.369061
132774136	chr9:132774136:A:G	3.30738e-19	-7.15548e-10	-1.23413	0.000143371	-7.15548e-10	-1.22411
132774206	chr9:132774206:T:C	3.09125e-19	-7.15548e-10	-1.30171	0.000128291	-7.15548e-10	-1.33524
132774292	chr9:132774292:G:C	4.08092e-20	-2.09472	-1.23182	1.8124e-05	-2.11372	-1.17858
132774352	chr9:132774352:G:C	2.94311e-19	-7.15548e-10	-1.35082	0.000127521	-7.15548e-10	-1.34126
132774432	chr9:132774432:G:A	2.97867e-19	-7.15548e-10	-1.33881	0.000129545	-7.15548e-10	-1.32552
132774519	chr9:132774519:T:C	3.34689e-19	-7.15548e-10	-1.22225	0.000136542	-7.15548e-10	-1.27291
132774540	chr9:132774540:T:C	4.31513e-19	-7.15548e-10	-0.968158	0.000202619	-7.15548e-10	-0.878216
132774830	chr9:132774830:T:C	4.45983e-20	-2.17994	-1.05782	1.89554e-05	-2.19645	-1.051
132774844	chr9:132774844:T:C	3.83444e-19	-7.15548e-10	-1.08626	0.000177802	-7.15548e-10	-1.00887
132774950	chr9:132774950:G:A	3.57898e-19	-7.15548e-10	-1.15521	0.000148282	-7.15548e-10	-1.19043
132775129	chr9:132775129:AG:A	3.31689e-20	-2.19061	-1.34323	1.45279e-05	-2.19712	-1.31635
132775301	chr9:132775301:T:G	2.92843e-19	-7.15548e-10	-1.35582	0.000125496	-7.15548e-10	-1.35727
132775406	chr9:132775406:G:A	3.0168e-18	-7.15548e-10	0.976498	0.00144016	-7.15548e-10	1.08297
132775541	chr9:132775541:G:T	2.98365e-19	-7.15548e-10	-1.33714	0.000128559	-7.15548e-10	-1.33316
132775562	chr9:132775562:G:A	3.19637e-19	-7.15548e-10	-1.26827	0.000140902	-7.15548e-10	-1.24148
132775767	chr9:132775767:G:T	4.13327e-19	-7.15548e-10	-1.01121	0.000193017	-7.15548e-10	-0.926764
132775997	chr9:132775997:G:C	7.65644e-20	-2.01956	-0.677767	3.64179e-05	-2.04537	-0.549116
132776033	chr9:132776033:A:G	3.40476e-20	-2.1887	-1.319	1.51314e-05	-2.19627	-1.2765
132776069	chr9:132776069:T:C	3.39877e-20	-2.19089	-1.31857	1.51068e-05	-2.19732	-1.27707
132776110	chr9:132776110:T:C	5.91303e-19	-7.15548e-10	-0.653126	0.000230469	-7.15548e-10	-0.749427
132776493	chr9:132776493:T:C	3.8093e-20	-2.03509	-1.36033	1.65744e-05	-2.02194	-1.35974
132776539	chr9:132776539:G:A	3.06593e-19	-7.15548e-10	-1.30993	0.000131254	-7.15548e-10	-1.31241
132776607	chr9:132776607:G:A	3.43316e-19	-7.15548e-10	-1.1968	0.000151861	-7.15548e-10	-1.16658
132776611	chr9:132776611:C:T	3.37083e-19	-7.15548e-10	-1.21513	0.000143027	-7.15548e-10	-1.22651
132777194	chr9:132777194:T:C	3.27077e-19	-7.15548e-10	-1.24526	0.000139885	-7.15548e-10	-1.24872
132777426	chr9:132777426:C:T	6.31057e-20	-2.06214	-0.828507	2.76567e-05	-2.09391	-0.775764
132777524	chr9:132777524:A:G	3.39512e-19	-7.15548e-10	-1.20795	0.000148896	-7.15548e-10	-1.18629
132777562	chr9:132777562:T:G	1.01995e-19	-2.06759	-0.342942	4.71407e-05	-2.09477	-0.241637
132777767	chr9:132777767:G:A	1.56565e-19	-1.98199	-6.63902e-10	7.99697e-05	-1.80789	-6.63902e-10
132777892	chr9:132777892:T:G	7.1057e-19	-7.15548e-10	-0.469388	0.000295073	-7.15548e-10	-0.502321
132777998	chr9:132777998:G:A	3.76036e-19	-2.08015	0.974379	0.000182239	-2.1094	1.12518
132778431	chr9:132778431:C:T	3.1545e-19	-7.15548e-10	-1.28146	0.000137392	-7.15548e-10	-1.2667
132778589	chr9:132778589:T:C	4.0765e-19	-7.15548e-10	-1.02505	0.000190022	-7.15548e-10	-0.942402
132778606	chr9:132778606:G:A	1.54629e-19	-1.99442	-6.63902e-10	6.93351e-05	-1.95059	-6.63902e-10
132778738	chr9:132778738:A:G	5.66572e-19	-7.15548e-10	-0.69585	0.000260085	-7.15548e-10	-0.628535
132778920	chr9:132778920:G:A	3.04508e-19	-1.31676	-6.63902e-10	0.00014169	-1.2359	-6.63902e-10
132778922	chr9:132778922:G:A	2.86663e-19	-1.37715	-6.63902e-10	0.000132905	-1.29991	-6.63902e-10
132778924	chr9:132778924:A:T	3.01712e-19	-1.32598	-6.63902e-10	0.000140177	-1.24664	-6.63902e-10
132778929	chr9:132778929:T:TGACAAAATAGTCAAAA	3.04487e-19	-1.31683	-6.63902e-10	0.000141635	-1.23629	-6.63902e-10
132779075	chr9:132779075:A:G	4.72666e-19	-7.15548e-10	-0.877067	0.00020273	-7.15548e-10	-0.877667
132779089	chr9:132779089:A:G	7.2939e-20	-2.00596	-0.739867	3.0341e-05	-2.05914	-0.717902
132779309	chr9:132779309:T:A	4.70884e-19	-7.15548e-10	-0.880843	0.000221887	-7.15548e-10	-0.787374
132779578	chr9:132779578:G:A	4.202e-19	-7.15548e-10	-0.994724	0.000175953	-7.15548e-10	-1.01933
132779640	chr9:132779640:C:T	8.59659e-20	-1.94161	-0.63989	3.63461e-05	-2.00109	-0.59537
132779876	chr9:132779876:C:G	3.03116e-19	-7.15548e-10	-1.32134	0.000128369	-7.15548e-10	-1.33464
132779911	chr9:132779911:C:T	3.05906e-19	-7.15548e-10	-1.31218	0.00013328	-7.15548e-10	-1.29709
132780045	chr9:132780045:T:C	3.84049e-19	-7.15548e-10	-1.08469	0.000164664	-7.15548e-10	-1.08564
132780669	chr9:132780669:C:T	4.17676e-19	-7.15548e-10	-1.00075	0.000174932	-7.15548e-10	-1.02514
132780758	chr9:132780758:G:C	3.71278e-20	-2.19063	-1.23046	1.56389e-05	-2.19861	-1.24118
132780859	chr9:132780859:T:C	9.78121e-20	-1.99774	-0.454668	4.1985e-05	-2.04971	-0.402525
132780955	chr9:132780955:AG:A	1.28809e-19	-2.17712	-6.63902e-10	5.68017e-05	-2.14998	-6.63902e-10
132781704	chr9:132781704:T:A	1.29891e-19	-2.16876	-6.63902e-10	5.57374e-05	-2.16889	-6.63902e-10
132781741	chr9:132781741:A:T	4.58859e-19	-7.15548e-10	-0.906712	0.000196779	-7.15548e-10	-0.907463
132781800	chr9:132781800:T:C	3.04317e-19	-7.15548e-10	-1.31738	0.000132465	-7.15548e-10	-1.30323
132782246	chr9:132782246:AAC:A	4.19814e-19	-7.15548e-10	-0.995643	0.000196465	-7.15548e-10	-0.909057
132782432	chr9:132782432:G:A	2.91583e-19	-7.15548e-10	-1.36013	0.000125014	-7.15548e-10	-1.36112
132782498	chr9:132782498:T:C	4.20789e-19	-7.15548e-10	-0.993323	0.000197014	-7.15548e-10	-0.906268
132783268	chr9:132783268:T:TG	4.42957e-19	-7.15548e-10	-0.941983	0.000185076	-7.15548e-10	-0.968774
132783271	chr9:132783271:A:C	4.42957e-19	-7.15548e-10	-0.941983	0.000185076	-7.15548e-10	-0.968774
132783302	chr9:132783302:C:T	4.47787e-19	-7.15548e-10	-0.931139	0.000187472	-7.15548e-10	-0.955916
132783426	chr9:132783426:G:T	3.9978e-20	-2.01582	-1.3313	1.63645e-05	-2.05542	-1.33901
132784217	chr9:132784217:G:C	2.91951e-19	-7.15548e-10	-1.35887	0.000125483	-7.15548e-10	-1.35737
132784440	chr9:132784440:A:C	4.40464e-19	-7.15548e-10	-0.947625	0.000184086	-7.15548e-10	-0.974142
132784447	chr9:132784447:A:C	3.03899e-19	-7.15548e-10	-1.31876	0.000129797	-7.15548e-10	-1.32357
132784636	chr9:132784636:C:T	7.56945e-19	-7.15548e-10	-0.406164	0.00037994	-7.15548e-10	-0.249529
132784976	chr9:132784976:G:A	1.75921e-18	0.437166	-6.63902e-10	0.00107705	0.792436	-6.63902e-10
132785051	chr9:132785051:A:G	4.41378e-19	-7.15548e-10	-0.945553	0.000184404	-7.15548e-10	-0.972416
132785249	chr9:132785249:G:A	3.41465e-20	-2.14383	-1.36096	1.56494e-05	-2.07992	-1.35919
132785312	chr9:132785312:C:T	4.88458e-20	-2.02206	-1.12473	2.23066e-05	-2.03107	-1.05359
132785703	chr9:132785703:G:GA	5.02606e-20	-2.07179	-1.04644	2.27236e-05	-2.10052	-0.965616
132786049	chr9:132786049:AC:A	3.12837e-19	-7.15548e-10	-1.28977	0.000135332	-7.15548e-10	-1.28181
132786085	chr9:132786085:A:G	3.57909e-19	-7.15548e-10	-1.15518	0.00015303	-7.15548e-10	-1.15891
132786239	chr9:132786239:A:G	4.40002e-19	-7.15548e-10	-0.948676	0.000183825	-7.15548e-10	-0.975556
132786482	chr9:132786482:A:G	6.6293e-18	-7.15548e-10	1.7638	0.00286986	-7.15548e-10	1.77248
132786641	chr9:132786641:C:T	4.39326e-19	-7.15548e-10	-0.950213	0.000205537	-7.15548e-10	-0.863914
132787374	chr9:132787374:A:G	4.40782e-19	-7.15548e-10	-0.946906	0.000184122	-7.15548e-10	-0.973942
132787712	chr9:132787712:T:C	4.65288e-19	-7.15548e-10	-0.892798	0.000194042	-7.15548e-10	-0.92147
132787740	chr9:132787740:T:C	3.57105e-20	-2.19572	-1.26429	1.5135e-05	-2.19636	-1.27618
132787751	chr9:132787751:A:G	2.91424e-19	-7.15548e-10	-1.36068	0.00012509	-7.15548e-10	-1.36051
132788134	chr9:132788134:T:C	6.28159e-20	-1.73282	-1.16242	2.61438e-05	-1.80054	-1.12539
132788244	chr9:132788244:T:C	3.36166e-19	-7.15548e-10	-1.21785	0.000145196	-7.15548e-10	-1.21146
132788284	chr9:132788284:T:C	4.37899e-19	-7.15548e-10	-0.953466	0.000182965	-7.15548e-10	-0.98025
132788291	chr9:132788291:C:T	5.19247e-19	-7.15548e-10	-0.783076	0.000240528	-7.15548e-10	-0.706708
132788356	chr9:132788356:G:A	4.61249e-19	-7.15548e-10	-0.901517	0.000197778	-7.15548e-10	-0.902397
132788898	chr9:132788898:G:T	4.26281e-19	-7.15548e-10	-0.980357	0.000178323	-7.15548e-10	-1.00595
132789111	chr9:132789111:C:T	6.4568e-19	-7.15548e-10	-0.56515	0.000312693	-7.15548e-10	-0.444322
132789129	chr9:132789129:A:C	3.00787e-19	-7.15548e-10	-1.32905	0.000129876	-7.15548e-10	-1.32296
132789262	chr9:132789262:C:T	3.95837e-19	-7.15548e-10	-1.05445	0.000169706	-7.15548e-10	-1.05547
132789339	chr9:132789339:T:C	1.26249e-19	-2.1972	-6.63902e-10	5.43353e-05	-2.19437	-6.63902e-10
132789410	chr9:132789410:C:T	3.20358e-19	-7.15548e-10	-1.26601	0.000142277	-7.15548e-10	-1.23177
132789419	chr9:132789419:A:G	1.10446e-19	-1.35692	-0.974001	5.1317e-05	-1.31913	-0.932388
132789707	chr9:132789707:C:T	3.37337e-19	-7.15548e-10	-1.21437	0.000143757	-7.15548e-10	-1.22142
132789999	chr9:132789999:T:G	3.08777e-19	-7.15548e-10	-1.30284	0.000132202	-7.15548e-10	-1.30521
132790035	chr9:132790035:C:A	3.701e-20	-2.19805	-1.22621	1.61581e-05	-2.17919	-1.22793
132790179	chr9:132790179:G:A	4.56764e-20	-2.18565	-1.02822	1.89091e-05	-2.19313	-1.05677
132790239	chr9:132790239:T:G	3.59509e-19	-7.15548e-10	-1.15072	0.000153705	-7.15548e-10	-1.1545
132790303	chr9:132790303:C:T	2.91269e-19	-7.15548e-10	-1.36121	0.000125551	-7.15548e-10	-1.35683
132790311	chr9:132790311:C:T	4.92828e-19	-7.15548e-10	-0.835295	0.00023348	-7.15548e-10	-0.736445
132790407	chr9:132790407:C:T	1.50968e-18	-7.15548e-10	0.284197	0.000634122	-7.15548e-10	0.2627
132790566	chr9:132790566:T:C	1.12079e-18	-7.15548e-10	-0.0136618	0.000489153	-7.15548e-10	0.00313324
132790837	chr9:132790837:T:C	1.04229e-18	-7.15548e-10	-0.0862829	0.000454074	-7.15548e-10	-0.0712815
132790969	chr9:132790969:A:T	4.4039e-19	-7.15548e-10	-0.947794	0.000199143	-7.15548e-10	-0.895518
132791002	chr9:132791002:T:C	4.2661e-19	-7.15548e-10	-0.979586	0.000178595	-7.15548e-10	-1.00442
132791192	chr9:132791192:G:A	4.59041e-19	-7.15548e-10	-0.906316	0.00020851	-7.15548e-10	-0.849554
132791345	chr9:132791345:T:C	3.22072e-19	-7.15548e-10	-1.26068	0.000144502	-7.15548e-10	-1.21625
132791497	chr9:132791497:C:A	4.10431e-19	-7.15548e-10	-1.01825	0.000172042	-7.15548e-10	-1.04181
132791498	chr9:132791498:A:T	1.28659e-19	-2.17829	-6.63902e-10	5.69025e-05	-2.1482	-6.63902e-10
132792010	chr9:132792010:T:C	2.9481e-19	-7.15548e-10	-1.34912	0.000126781	-7.15548e-10	-1.34708
132792236	chr9:132792236:C:T	3.05786e-19	-7.15548e-10	-1.31257	0.000128839	-7.15548e-10	-1.33098
132792366	chr9:132792366:A:G	3.27775e-19	-7.15548e-10	-1.24313	0.000149584	-7.15548e-10	-1.18168
132793027	chr9:132793027:C:T	1.04174e-18	-7.15548e-10	-0.0868055	0.000453822	-7.15548e-10	-0.071838
132793067	chr9:132793067:C:T	3.0362e-19	-7.15548e-10	-1.31968	0.000131361	-7.15548e-10	-1.31159
132793070	chr9:132793070:CT:C	4.19863e-20	-2.04668	-1.25143	1.85678e-05	-2.07451	-1.19361
132793082	chr9:132793082:A:G	1.04174e-18	-7.15548e-10	-0.0868055	0.000453822	-7.15548e-10	-0.071838
132793098	chr9:132793098:C:A	4.19364e-19	-7.15548e-10	-0.996716	0.000175478	-7.15548e-10	-1.02203
132793324	chr9:132793324:T:C	1.08264e-18	-7.15548e-10	-0.048294	0.000565114	-7.15548e-10	0.147485
132793400	chr9:132793400:T:G	4.13826e-19	-7.15548e-10	-1.01001	0.000173186	-7.15548e-10	-1.03517
132793428	chr9:132793428:G:A	3.11933e-19	-7.15548e-10	-1.29267	0.000138302	-7.15548e-10	-1.2601
132793518	chr9:132793518:C:T	4.72713e-19	-7.15548e-10	-0.876966	0.0002157	-7.15548e-10	-0.815653
132793841	chr9:132793841:T:C	4.29036e-20	-2.1979	-1.0786	1.79617e-05	-2.19375	-1.10755
132793956	chr9:132793956:T:C	1.45012e-19	-2.05864	-6.63902e-10	7.13167e-05	-1.92241	-6.63902e-10
132794049	chr9:132794049:G:A	3.92216e-20	-2.03678	-1.32944	1.72262e-05	-2.04202	-1.30109
132794136	chr9:132794136:C:A	1.29617e-19	-2.17087	-6.63902e-10	5.71335e-05	-2.14415	-6.63902e-10
132794366	chr9:132794366:C:T	5.21456e-19	-7.15548e-10	-0.778831	0.000257715	-7.15548e-10	-0.63769
132794414	chr9:132794414:C:T	7.31314e-18	-7.15548e-10	1.86197	0.00397829	-7.15548e-10	2.09906
132794433	chr9:132794433:C:G	4.25729e-20	-2.19885	-1.08539	1.79609e-05	-2.18849	-1.11286
132794461	chr9:132794461:C:T	7.43989e-18	-7.15548e-10	1.87916	0.00322515	-7.15548e-10	1.88919
132794864	chr9:132794864:A:G	3.12426e-19	-7.15548e-10	-1.29109	0.000133819	-7.15548e-10	-1.29306
132795323	chr9:132795323:G:GC	7.21476e-20	-2.18549	-0.571248	3.49188e-05	-2.19554	-0.440975
132795393	chr9:132795393:G:A	6.04358e-20	-1.92371	-1.01016	3.57992e-05	-1.70947	-0.902146
132795565	chr9:132795565:G:A	2.0512e-19	-1.71186	-6.63902e-10	0.000110848	-1.48138	-6.63902e-10
132795677	chr9:132795677:G:A	1.047e-19	-1.27431	-1.11005	4.1022e-05	-1.41765	-1.05778
132795798	chr9:132795798:A:T	4.03303e-20	-1.97715	-1.3612	1.60044e-05	-2.05549	-1.36119
132796120	chr9:132796120:G:A	2.93246e-19	-7.15548e-10	-1.35444	0.000125167	-7.15548e-10	-1.35989
132796130	chr9:132796130:A:G	2.91966e-19	-7.15548e-10	-1.35882	0.000126365	-7.15548e-10	-1.35037
132796255	chr9:132796255:G:A	3.92654e-19	-7.15548e-10	-1.06253	0.00017801	-7.15548e-10	-1.0077
132796704	chr9:132796704:A:G	2.95921e-19	-7.15548e-10	-1.34536	0.00012729	-7.15548e-10	-1.34307
132796867	chr9:132796867:AAGCCCTTGCTCATGGAGCCC:A	1.27647e-19	-2.18619	-6.63902e-10	5.40997e-05	-2.19871	-6.63902e-10
132797320	chr9:132797320:G:A	1.59902e-19	-1.9609	-6.63902e-10	5.98411e-05	-2.09785	-6.63902e-10
132797362	chr9:132797362:T:A	4.08885e-20	-1.96642	-1.35818	1.65122e-05	-2.02677	-1.35868
132797549	chr9:132797549:G:A	4.05719e-19	-7.15548e-10	-1.02979	0.000184987	-7.15548e-10	-0.969255
132797641	chr9:132797641:G:C	4.52672e-19	-7.15548e-10	-0.920288	0.000200762	-7.15548e-10	-0.887421
132797819	chr9:132797819:C:T	4.21291e-20	-1.93613	-1.35859	1.69359e-05	-2.00138	-1.35873
132797960	chr9:132797960:C:T	2.98286e-19	-7.15548e-10	-1.3374	0.00012819	-7.15548e-10	-1.33603
132798032	chr9:132798032:C:T	3.98296e-19	-7.15548e-10	-1.04826	0.000181369	-7.15548e-10	-0.989007
132798094	chr9:132798094:T:C	4.54173e-20	-1.9874	-1.23216	2.0144e-05	-1.96086	-1.22578
132798303	chr9:132798303:G:A	2.91421e-19	-7.15548e-10	-1.36069	0.000125027	-7.15548e-10	-1.36101
132798503	chr9:132798503:A:G	4.38902e-20	-1.89677	-1.35699	1.76035e-05	-1.96584	-1.35561
132798695	chr9:132798695:T:G	1.32796e-19	-2.15716	0.0105173	5.87189e-05	-2.18578	0.0690031
132798880	chr9:132798880:G:A	4.06442e-19	-7.15548e-10	-1.02801	0.000185339	-7.15548e-10	-0.967354
132798951	chr9:132798951:C:T	4.06442e-19	-7.15548e-10	-1.02801	0.000185339	-7.15548e-10	-0.967354
132799032	chr9:132799032:C:T	2.94329e-19	-7.15548e-10	-1.35076	0.000126091	-7.15548e-10	-1.35254
132799160	chr9:132799160:T:C	4.07643e-19	-7.15548e-10	-1.02506	0.000185932	-7.15548e-10	-0.964161
132799334	chr9:132799334:G:A	4.06442e-19	-7.15548e-10	-1.02801	0.000185339	-7.15548e-10	-0.967354
132799343	chr9:132799343:A:G	4.06442e-19	-7.15548e-10	-1.02801	0.000185339	-7.15548e-10	-0.967354
132799366	chr9:132799366:T:C	3.16985e-19	-7.15548e-10	-1.2766	0.000143095	-7.15548e-10	-1.22604
132799380	chr9:132799380:C:T	4.06442e-19	-7.15548e-10	-1.02801	0.000185339	-7.15548e-10	-0.967354
132799399	chr9:132799399:T:C	4.06442e-19	-7.15548e-10	-1.02801	0.000185339	-7.15548e-10	-0.967354
132799547	chr9:132799547:A:G	4.05872e-19	-7.15548e-10	-1.02942	0.000185064	-7.15548e-10	-0.968841
132799918	chr9:132799918:C:T	1.26623e-19	-2.19424	-6.63902e-10	5.58376e-05	-2.16709	-6.63902e-10
132800178	chr9:132800178:G:A	4.0563e-19	-7.15548e-10	-1.03001	0.000181658	-7.15548e-10	-0.987418
132800287	chr9:132800287:T:C	2.67709e-19	-0.442471	-1.00308	9.95097e-05	-0.483094	-1.10619
132800293	chr9:132800293:T:C	5.14614e-19	-7.15548e-10	-0.792037	0.00023641	-7.15548e-10	-0.723974
132800302	chr9:132800302:T:C	3.75036e-19	-7.15548e-10	-1.10843	0.000159104	-7.15548e-10	-1.11999
132800732	chr9:132800732:G:A	4.05223e-19	-7.15548e-10	-1.03102	0.000175172	-7.15548e-10	-1.02377
132800803	chr9:132800803:T:C	4.7859e-20	-2.19342	-0.973773	2.03873e-05	-2.15835	-1.01628
132800849	chr9:132800849:G:C	1.35604e-19	-2.18502	0.0593018	5.56752e-05	-2.17168	0.00167709
132801138	chr9:132801138:C:T	8.02591e-20	-1.87071	-0.779484	2.91931e-05	-1.9764	-0.839208
132801485	chr9:132801485:A:G	4.278e-20	-1.96054	-1.31885	1.698e-05	-2.03235	-1.32516
132801628	chr9:132801628:T:A	7.69479e-20	-2.04902	-0.643304	2.93382e-05	-2.02863	-0.78202
132801662	chr9:132801662:T:C	4.29627e-20	-1.95242	-1.32271	1.70181e-05	-2.02649	-1.32877
132801762	chr9:132801762:G:A	4.2214e-20	-1.97289	-1.31982	1.67883e-05	-2.0428	-1.32605
132801827	chr9:132801827:T:C	4.05811e-19	-7.15548e-10	-1.02957	0.000175417	-7.15548e-10	-1.02237
132801852	chr9:132801852:A:C	3.57909e-19	-7.15548e-10	-1.15518	0.000147041	-7.15548e-10	-1.19883
132801918	chr9:132801918:C:T	3.94607e-19	-7.15548e-10	-1.05757	0.000161782	-7.15548e-10	-1.10329
132801925	chr9:132801925:C:T	8.10263e-20	-2.01283	-0.627855	3.07136e-05	-1.99496	-0.769877
132802052	chr9:132802052:C:T	4.24095e-20	-1.96827	-1.31982	1.68493e-05	-2.03918	-1.32605
132802624	chr9:132802624:G:A	4.22789e-20	-1.97135	-1.31982	1.68119e-05	-2.0414	-1.32605
132802631	chr9:132802631:G:C	4.24328e-20	-1.96164	-1.32589	1.68534e-05	-2.03336	-1.33163
132802695	chr9:132802695:T:C	4.23428e-20	-1.96608	-1.32358	1.68304e-05	-2.03716	-1.32919
132802704	chr9:132802704:C:T	4.39141e-20	-1.92964	-1.32358	1.73802e-05	-2.00502	-1.32919
132803086	chr9:132803086:C:T	1.62254e-19	-1.94629	-6.63902e-10	7.80512e-05	-1.83218	-6.63902e-10
132803087	chr9:132803087:G:A	4.28925e-20	-1.96024	-1.31652	1.70407e-05	-2.03127	-1.32266
132803335	chr9:132803335:G:A	6.25332e-20	-2.08957	-0.81019	2.80388e-05	-2.07998	-0.775969
132803393	chr9:132803393:CATATATAAA:C	4.56197e-20	-1.97911	-1.236	1.8049e-05	-2.04871	-1.24774
132803461	chr9:132803461:C:T	4.14328e-20	-1.97681	-1.33458	1.65164e-05	-2.0457	-1.33949
132803781	chr9:132803781:T:C	4.15706e-20	-1.99025	-1.31781	1.6594e-05	-2.05665	-1.32385
132803827	chr9:132803827:C:T	5.01439e-19	-7.15548e-10	-0.817974	0.000205417	-7.15548e-10	-0.8645
132803893	chr9:132803893:C:T	4.28908e-20	-1.96479	-1.31201	1.70401e-05	-2.03579	-1.31818
132803974	chr9:132803974:T:C	4.16877e-20	-1.98162	-1.32363	1.66159e-05	-2.04999	-1.32919
132804240	chr9:132804240:C:A	6.6559e-19	-7.15548e-10	-0.534781	0.00027214	-7.15548e-10	-0.583226
132804600	chr9:132804600:A:G	4.14789e-20	-1.98253	-1.32774	1.65474e-05	-2.05021	-1.3331
132804664	chr9:132804664:C:T	3.47317e-19	-7.15548e-10	-1.18522	0.000143957	-7.15548e-10	-1.22003
132804739	chr9:132804739:T:C	4.28285e-20	-1.95316	-1.32509	1.69934e-05	-2.02616	-1.33056
132804767	chr9:132804767:C:T	3.29233e-19	-7.15548e-10	-1.23869	0.00013673	-7.15548e-10	-1.27153
132805080	chr9:132805080:C:T	4.23363e-20	-1.95668	-1.33313	1.68245e-05	-2.02889	-1.33781
132805189	chr9:132805189:G:A	6.17354e-20	-1.64116	-1.27143	2.41619e-05	-1.755	-1.24977
132805201	chr9:132805201:G:A	1.36437e-19	-2.11959	-6.63902e-10	6.00718e-05	-2.094	-6.63902e-10
132805548	chr9:132805548:G:A	1.27482e-19	-2.18748	-6.63902e-10	5.51993e-05	-2.17859	-6.63902e-10
132805553	chr9:132805553:G:A	4.03944e-20	-1.99344	-1.34332	1.61622e-05	-2.05967	-1.3472
132806353	chr9:132806353:G:A	3.95565e-19	-7.15548e-10	-1.05514	0.000180948	-7.15548e-10	-0.991333
132806504	chr9:132806504:CAG:C	1.35477e-19	-2.12665	-6.63902e-10	7.35428e-05	-1.89167	-6.63902e-10
132806521	chr9:132806521:G:A	4.3286e-20	-1.93203	-1.33559	1.71484e-05	-2.00762	-1.34002
132806632	chr9:132806632:T:C	4.17654e-20	-1.96269	-1.3407	1.66109e-05	-2.03458	-1.3449
132806749	chr9:132806749:A:G	4.08948e-20	-1.9871	-1.33735	1.63351e-05	-2.05457	-1.34165
132807575	chr9:132807575:A:T	6.11066e-19	-7.15548e-10	-0.620249	0.000250289	-7.15548e-10	-0.666925
132807642	chr9:132807642:T:A	1.4597e-19	-2.05205	-6.63902e-10	5.95339e-05	-2.103	-6.63902e-10
132807948	chr9:132807948:C:T	3.34201e-19	-7.15548e-10	-1.22371	0.000140489	-7.15548e-10	-1.24441
132807949	chr9:132807949:G:A	5.87139e-20	-2.08267	-0.880112	2.63109e-05	-2.07015	-0.849414
132807950	chr9:132807950:C:T	5.75187e-19	-7.15548e-10	-0.680761	0.000240822	-7.15548e-10	-0.705486
132808028	chr9:132808028:T:C	4.01181e-20	-1.99946	-1.34417	1.60684e-05	-2.06472	-1.34797
132808335	chr9:132808335:G:T	3.11781e-19	-7.15548e-10	-1.29315	0.000133381	-7.15548e-10	-1.29633
132808642	chr9:132808642:G:C	4.07967e-20	-1.992	-1.33485	1.62982e-05	-2.05897	-1.33952
132808720	chr9:132808720:A:G	4.1412e-20	-1.97157	-1.34031	1.64993e-05	-2.04168	-1.34454
132808914	chr9:132808914:C:A	4.04873e-20	-1.99447	-1.34	1.61952e-05	-2.06056	-1.34427
132808951	chr9:132808951:C:CT	3.39591e-19	-7.15548e-10	-1.20771	0.000141167	-7.15548e-10	-1.2396
132808981	chr9:132808981:T:C	4.08464e-20	-1.98884	-1.3368	1.63154e-05	-2.05603	-1.3414
132809386	chr9:132809386:A:C	4.18731e-20	-1.95769	-1.34312	1.66396e-05	-2.03077	-1.34699
132809437	chr9:132809437:A:G	4.05875e-20	-1.99075	-1.34125	1.6225e-05	-2.05763	-1.34536
132809464	chr9:132809464:G:A	3.62139e-19	-7.15548e-10	-1.14343	0.000148452	-7.15548e-10	-1.18928
132809596	chr9:132809596:G:A	4.07791e-20	-1.98191	-1.34537	1.62835e-05	-2.05035	-1.34904
132809600	chr9:132809600:T:C	4.02494e-20	-1.99883	-1.34153	1.61134e-05	-2.06425	-1.34564
132809622	chr9:132809622:A:G	2.06028e-19	-1.70744	-6.63902e-10	9.79618e-05	-1.60496	-6.63902e-10
132810130	chr9:132810130:C:T	7.97918e-20	-2.01944	-0.636592	3.0236e-05	-2.00253	-0.777975
132810617	chr9:132810617:G:A	6.13384e-20	-2.06633	-0.852722	2.74835e-05	-2.055	-0.820956
132810636	chr9:132810636:G:A	1.32308e-19	-2.15032	-6.63902e-10	5.78866e-05	-2.13106	-6.63902e-10
132810706	chr9:132810706:C:T	2.93673e-19	-7.15548e-10	-1.35299	0.000126157	-7.15548e-10	-1.35202
132811061	chr9:132811061:C:T	6.29225e-20	-1.65255	-1.241	2.47492e-05	-1.76461	-1.21614
132811227	chr9:132811227:G:A	7.25856e-19	-0.448103	-6.63902e-10	0.000357786	-0.309608	-6.63902e-10
132811300	chr9:132811300:G:A	4.23763e-20	-1.93397	-1.35489	1.68103e-05	-2.01023	-1.35732
132811803	chr9:132811803:A:G	2.9229e-19	-7.15548e-10	-1.35771	0.000128047	-7.15548e-10	-1.33715
132811830	chr9:132811830:A:G	1.74836e-19	-1.87161	-6.63902e-10	9.51901e-05	-1.63367	-6.63902e-10
132811950	chr9:132811950:G:A	2.91263e-19	-7.15548e-10	-1.36123	0.000125579	-7.15548e-10	-1.35661
132812353	chr9:132812353:C:T	2.33946e-18	0.722219	-6.63902e-10	0.00129327	0.975386	-6.63902e-10
132812509	chr9:132812509:G:A	1.26611e-19	-2.19433	-6.63902e-10	5.41019e-05	-2.19867	-6.63902e-10
132813738	chr9:132813738:A:T	1.69481e-19	-1.90271	-6.63902e-10	8.22273e-05	-1.78006	-6.63902e-10
132814011	chr9:132814011:C:T	1.29973e-19	-2.16813	-6.63902e-10	5.42401e-05	-2.19612	-6.63902e-10
132814674	chr9:132814674:C:T	3.15833e-19	-7.15548e-10	-1.28024	0.00013362	-7.15548e-10	-1.29454
132815180	chr9:132815180:T:C	6.37776e-20	-1.73725	-1.1428	2.55412e-05	-1.83576	-1.11348
132815195	chr9:132815195:G:A	6.15702e-20	-1.82021	-1.09507	2.92354e-05	-1.76757	-1.04659
132815325	chr9:132815325:G:A	3.87733e-19	-7.15548e-10	-1.07514	0.000161252	-7.15548e-10	-1.10658
132815518	chr9:132815518:G:A	6.24685e-20	-1.73944	-1.16135	2.49845e-05	-1.83818	-1.13311
132815776	chr9:132815776:T:C	6.56764e-20	-1.69917	-1.15155	2.61688e-05	-1.80202	-1.12295
132815948	chr9:132815948:C:T	6.4029e-20	-1.71723	-1.15889	2.55527e-05	-1.81802	-1.13078
132816269	chr9:132816269:G:C	6.48155e-20	-1.71481	-1.1491	2.58644e-05	-1.81645	-1.12022
132816641	chr9:132816641:C:T	6.4622e-20	-1.72274	-1.14416	2.58313e-05	-1.82287	-1.11508
132817254	chr9:132817254:C:T	6.67949e-20	-1.70071	-1.13312	2.66143e-05	-1.80382	-1.10427
132817347	chr9:132817347:T:A	6.42172e-20	-1.70909	-1.16409	2.55706e-05	-1.80994	-1.13816
132817698	chr9:132817698:G:A	1.39099e-19	-2.10027	-6.63902e-10	5.66737e-05	-2.15223	-6.63902e-10
132817753	chr9:132817753:T:C	6.05537e-20	-1.75967	-1.17226	2.43013e-05	-1.85603	-1.14299
132817901	chr9:132817901:G:C	6.42832e-20	-1.71239	-1.15976	2.56036e-05	-1.81465	-1.13216
132817919	chr9:132817919:G:A	5.80845e-20	-2.12439	-0.849165	2.47348e-05	-2.16526	-0.816074
132818384	chr9:132818384:T:C	2.93634e-19	-7.15548e-10	-1.35312	0.000125029	-7.15548e-10	-1.361
132818753	chr9:132818753:C:T	8.69891e-20	-2.06037	-0.5093	4.1444e-05	-2.04543	-0.419769
132818798	chr9:132818798:T:G	1.79151e-19	-1.84722	-6.63902e-10	7.20669e-05	-1.91195	-6.63902e-10
132819113	chr9:132819113:C:A	3.77959e-19	-7.15548e-10	-1.10067	0.000158632	-7.15548e-10	-1.12295
132819185	chr9:132819185:G:A	6.32106e-19	-7.15548e-10	-0.586398	0.000260615	-7.15548e-10	-0.626497
132819605	chr9:132819605:G:A	6.36711e-20	-1.72395	-1.15778	2.54114e-05	-1.82409	-1.13025
132820829	chr9:132820829:C:T	1.76427e-19	-1.86255	-6.63902e-10	8.61163e-05	-1.73384	-6.63902e-10
132821314	chr9:132821314:C:T	6.07642e-19	-7.15548e-10	-0.625869	0.000249277	-7.15548e-10	-0.670977
132821331	chr9:132821331:G:A	4.06767e-20	-2.19086	-1.13894	1.70121e-05	-2.15421	-1.20141
132821423	chr9:132821423:AAAG:A	1.70925e-19	-1.89423	-6.63902e-10	8.29511e-05	-1.77129	-6.63902e-10
132821608	chr9:132821608:T:C	3.7767e-19	-7.15548e-10	-1.10143	0.000172182	-7.15548e-10	-1.04099
132821655	chr9:132821655:T:C	4.77911e-20	-2.12337	-1.04525	2.01432e-05	-2.16966	-1.01702
132822308	chr9:132822308:CAT:C	3.14157e-19	-7.15548e-10	-1.28556	0.000134174	-7.15548e-10	-1.2904
132822689	chr9:132822689:A:G	3.07509e-19	-7.15548e-10	-1.30695	0.000135711	-7.15548e-10	-1.27902
132823870	chr9:132823870:GGACTC:AGACTC	2.9129e-19	-7.15548e-10	-1.36114	0.000124999	-7.15548e-10	-1.36124
132823922	chr9:132823922:T:C	2.96419e-19	-7.15548e-10	-1.34368	0.000126075	-7.15548e-10	-1.35266
132825896	chr9:132825896:T:C	3.65163e-20	-2.17899	-1.25871	1.51735e-05	-2.18204	-1.28795
132826037	chr9:132826037:G:A	5.35263e-20	-1.86996	-1.18532	2.52399e-05	-1.8205	-1.14062
132826046	chr9:132826046:A:C	3.49326e-19	-7.15548e-10	-1.17945	0.000143779	-7.15548e-10	-1.22126
132827103	chr9:132827103:T:C	8.19435e-20	-2.02666	-0.602767	3.10626e-05	-2.00457	-0.748966
132827464	chr9:132827464:A:G	3.46792e-19	-7.15548e-10	-1.18673	0.000142917	-7.15548e-10	-1.22728
132827654	chr9:132827654:A:C	5.89559e-20	-1.75595	-1.20271	2.35332e-05	-1.8535	-1.17763
132827704	chr9:132827704:G:A	2.9129e-19	-7.15548e-10	-1.36114	0.000124999	-7.15548e-10	-1.36124
132828088	chr9:132828088:G:A	2.24216e-19	-1.62284	-6.63902e-10	0.00011456	-1.44844	-6.63902e-10
132828470	chr9:132828470:C:T	1.31866e-19	-2.15367	-6.63902e-10	5.5125e-05	-2.17994	-6.63902e-10
132828978	chr9:132828978:T:C	3.44245e-20	-2.1491	-1.34758	1.45364e-05	-2.17594	-1.33695
132829102	chr9:132829102:A:G	1.35565e-18	0.176578	-6.63902e-10	0.00260661	1.67626	-6.63902e-10
132829364	chr9:132829364:A:G	5.55163e-19	-7.15548e-10	-0.716193	0.000231994	-7.15548e-10	-0.742833
132829389	chr9:132829389:A:G	3.46792e-19	-7.15548e-10	-1.18673	0.000142917	-7.15548e-10	-1.22728
132829638	chr9:132829638:C:T	5.91874e-20	-2.01345	-0.941295	2.83515e-05	-1.99598	-0.848884
132829652	chr9:132829652:T:A	6.08249e-20	-1.9976	-0.929858	2.91491e-05	-1.9779	-0.839218
132830530	chr9:132830530:CAT:C	4.63392e-20	-1.93711	-1.26236	2.05698e-05	-1.883	-1.28272
132831651	chr9:132831651:AGATGACGGACTG:A	1.74323e-18	-7.15548e-10	0.428042	0.000933971	-7.15548e-10	0.649903
132832369	chr9:132832369:A:T	1.76794e-19	-1.86047	-6.63902e-10	9.47866e-05	-1.63791	-6.63902e-10
132832516	chr9:132832516:C:T	7.08022e-20	-2.03407	-0.741492	2.71768e-05	-2.01574	-0.871444
132832629	chr9:132832629:A:G	5.63146e-20	-2.14907	-0.855435	2.91746e-05	-2.04213	-0.774109
132832872	chr9:132832872:T:G	4.06939e-19	-7.15548e-10	-1.02679	0.000186058	-7.15548e-10	-0.963483
132833049	chr9:132833049:C:T	3.71749e-19	-7.15548e-10	-1.11723	0.000152792	-7.15548e-10	-1.16046
132833067	chr9:132833067:T:C	5.54922e-20	-2.09348	-0.925732	2.32369e-05	-2.14737	-0.896426
132833123	chr9:132833123:C:T	4.59772e-19	-7.15548e-10	-0.904723	0.000186888	-7.15548e-10	-0.959035
132833541	chr9:132833541:G:A	3.52214e-20	-2.15016	-1.32364	1.47794e-05	-2.19453	-1.30178
132833808	chr9:132833808:G:A	1.26438e-19	-2.19571	-6.63902e-10	5.46579e-05	-2.18845	-6.63902e-10
132833890	chr9:132833890:T:C	3.12578e-19	-7.15548e-10	-1.2906	0.000131787	-7.15548e-10	-1.30836
132833994	chr9:132833994:T:C	6.39059e-20	-1.71651	-1.16154	2.54006e-05	-1.82001	-1.13476
132834003	chr9:132834003:G:T	5.71524e-20	-2.13849	-0.85124	2.55929e-05	-2.13092	-0.816308
132834193	chr9:132834193:C:T	3.58737e-19	-7.15548e-10	-1.15286	0.000147203	-7.15548e-10	-1.19773
132834672	chr9:132834672:A:C	2.36411e-19	-1.56988	-6.63902e-10	0.000123655	-1.37205	-6.63902e-10
132834733	chr9:132834733:A:G	5.08612e-19	-7.15548e-10	-0.80377	0.000232884	-7.15548e-10	-0.739001
132835198	chr9:132835198:A:G	7.65926e-20	-2.0441	-0.652852	2.91264e-05	-2.02406	-0.793837
132835238	chr9:132835238:C:T	7.64675e-20	-2.04556	-0.653034	2.90883e-05	-2.02565	-0.793557
132835493	chr9:132835493:C:T	1.02022e-19	-2.08822	-0.322047	3.66303e-05	-2.15806	-0.430604
132835543	chr9:132835543:G:A	4.08695e-19	-7.15548e-10	-1.02249	0.000186787	-7.15548e-10	-0.959575
132835552	chr9:132835552:T:C	1.99438e-19	-1.73995	-6.63902e-10	8.94887e-05	-1.69543	-6.63902e-10
132835791	chr9:132835791:C:T	3.3919e-20	-2.15051	-1.36097	1.42172e-05	-2.17784	-1.35725
132836018	chr9:132836018:G:A	2.31077e-19	-1.59271	-6.63902e-10	8.77994e-05	-1.71449	-6.63902e-10
132836064	chr9:132836064:G:A	6.16775e-20	-1.7788	-1.13474	2.47942e-05	-1.87254	-1.10639
132836253	chr9:132836253:C:T	6.12482e-20	-2.08039	-0.840136	2.74944e-05	-2.06745	-0.808108
132836336	chr9:132836336:T:C	1.52223e-19	-2.01011	-6.63902e-10	6.12023e-05	-2.07536	-6.63902e-10
132836545	chr9:132836545:T:C	6.91766e-20	-1.67479	-1.124	2.74348e-05	-1.78332	-1.09441
132836708	chr9:132836708:G:A	3.4294e-19	-7.15548e-10	-1.1979	0.000147991	-7.15548e-10	-1.19239
132836885	chr9:132836885:G:A	5.59746e-20	-1.72365	-1.2869	2.23076e-05	-1.82732	-1.2573
132836928	chr9:132836928:C:T	3.04648e-19	-7.15548e-10	-1.3163	0.000130317	-7.15548e-10	-1.31957
132837124	chr9:132837124:T:C	9.80636e-19	-7.15548e-10	-0.147253	0.000506448	-7.15548e-10	0.0378784
132837235	chr9:132837235:C:T	7.14625e-19	-7.15548e-10	-0.463697	0.000335778	-7.15548e-10	-0.373091
132837544	chr9:132837544:G:A	1.33986e-19	-2.13772	-6.63902e-10	5.55309e-05	-2.1726	-6.63902e-10
132837953	chr9:132837953:A:C	4.01831e-19	-7.15548e-10	-1.03942	0.000173572	-7.15548e-10	-1.03295
132838124	chr9:132838124:G:A	1.45332e-19	-2.05643	-6.63902e-10	6.80907e-05	-1.9687	-6.63902e-10
132838179	chr9:132838179:G:A	2.20365e-19	-1.64017	-6.63902e-10	0.000120405	-1.39868	-6.63902e-10
132838251	chr9:132838251:G:GA	3.85114e-20	-2.17721	-1.20729	1.58217e-05	-2.18027	-1.24789
132838402	chr9:132838402:T:C	6.53011e-19	-7.15548e-10	-0.55386	0.00027868	-7.15548e-10	-0.559477
132838580	chr9:132838580:T:C	2.91926e-19	-7.15548e-10	-1.35895	0.000125404	-7.15548e-10	-1.35801
132838600	chr9:132838600:T:C	3.67443e-19	-7.15548e-10	-1.12889	0.00016591	-7.15548e-10	-1.0781
132839193	chr9:132839193:C:T	1.49509e-18	0.27449	-6.63902e-10	0.000283753	-0.541439	-6.63902e-10
132840766	chr9:132840766:G:A	6.17593e-20	-1.7693	-1.14291	2.47619e-05	-1.86557	-1.11467
132841063	chr9:132841063:G:A	2.03332e-19	-1.72062	-6.63902e-10	8.63746e-05	-1.73085	-6.63902e-10
132841105	chr9:132841105:A:G	2.91277e-19	-7.15548e-10	-1.36118	0.000125002	-7.15548e-10	-1.36121
132841122	chr9:132841122:G:A	3.87276e-20	-2.13054	-1.24836	1.54484e-05	-2.17344	-1.2786
132841215	chr9:132841215:T:C	5.34927e-20	-1.70008	-1.35583	2.07607e-05	-1.81091	-1.34558
132841311	chr9:132841311:G:A	3.35955e-20	-2.16059	-1.36048	1.40728e-05	-2.18442	-1.36088
132841819	chr9:132841819:A:G	3.96989e-19	-7.15548e-10	-1.05155	0.000162441	-7.15548e-10	-1.09923
132842125	chr9:132842125:C:G	4.15018e-19	-7.15548e-10	-1.00713	0.000179196	-7.15548e-10	-1.00106
132842314	chr9:132842314:A:G	4.15906e-19	-7.15548e-10	-1.00499	0.000185523	-7.15548e-10	-0.966361
132842449	chr9:132842449:GCAGAATGCTGTGAGCATGTGTAACAGGCAGGTCGGCCT:G	2.923e-19	-7.15548e-10	-1.35767	0.000125023	-7.15548e-10	-1.36105
132843197	chr9:132843197:G:A	7.03098e-20	-1.72131	-1.06123	2.77728e-05	-1.84261	-1.02288
132843263	chr9:132843263:G:A	5.85713e-20	-1.9946	-0.970611	2.79101e-05	-1.97576	-0.884795
132843397	chr9:132843397:A:G	1.62941e-19	-1.94207	-6.63902e-10	7.83901e-05	-1.82784	-6.63902e-10
132843408	chr9:132843408:A:G	6.36705e-20	-1.76333	-1.1184	2.55935e-05	-1.85684	-1.09036
132844371	chr9:132844371:A:G	5.46987e-20	-1.95095	-1.08266	2.57746e-05	-1.93216	-1.00799
132844812	chr9:132844812:T:C	3.0175e-19	-7.15548e-10	-1.32586	0.000128974	-7.15548e-10	-1.32993
132844957	chr9:132844957:G:A	3.69068e-19	-7.15548e-10	-1.12447	0.000152403	-7.15548e-10	-1.16301
132845080	chr9:132845080:A:G	3.61301e-20	-2.1791	-1.26923	1.47292e-05	-2.19282	-1.30689
132845145	chr9:132845145:G:C	6.7532e-20	-1.77082	-1.05204	2.72439e-05	-1.86324	-1.02147
132845436	chr9:132845436:T:C	1.27024e-19	-2.19108	-6.63902e-10	5.4098e-05	-2.19875	-6.63902e-10
132845514	chr9:132845514:G:A	3.53031e-19	-7.15548e-10	-1.1689	0.000147576	-7.15548e-10	-1.1952
132846040	chr9:132846040:G:A	5.52797e-20	-2.01518	-1.00787	2.62558e-05	-1.99845	-0.92321
132846234	chr9:132846234:C:T	6.37959e-19	-7.15548e-10	-0.577181	0.000272562	-7.15548e-10	-0.581675
132846438	chr9:132846438:T:C	5.91294e-20	-1.99375	-0.961977	2.82134e-05	-1.97448	-0.875264
132846485	chr9:132846485:T:C	4.77564e-20	-1.86686	-1.30248	2.25846e-05	-1.76244	-1.30983
132846687	chr9:132846687:C:T	3.26601e-19	-1.24672	-6.63902e-10	0.000152052	-1.16532	-6.63902e-10
132846742	chr9:132846742:A:G	8.64665e-20	-2.18349	-0.392204	3.42845e-05	-2.19706	-0.457791
132847048	chr9:132847048:T:C	8.5187e-20	-2.17793	-0.412678	3.3697e-05	-2.19471	-0.477427
132847091	chr9:132847091:G:A	8.44121e-20	-2.18184	-0.4179	3.34553e-05	-2.19649	-0.482838
132847265	chr9:132847265:C:A	3.93549e-20	-2.15502	-1.20781	1.65402e-05	-2.18724	-1.19651
132847941	chr9:132847941:G:A	4.61821e-20	-2.19623	-1.00664	2.29639e-05	-2.13216	-0.923456
132848133	chr9:132848133:AAAAAAAAAAAG:A	4.86537e-20	-2.12112	-1.0296	2.10673e-05	-2.15515	-0.986668
132849062	chr9:132849062:C:A	5.82039e-20	-1.98247	-0.98903	2.76477e-05	-1.96241	-0.907591
132849151	chr9:132849151:G:A	1.33967e-19	-2.13786	-6.63902e-10	5.76226e-05	-2.13563	-6.63902e-10
132849395	chr9:132849395:G:A	3.54286e-19	-7.15548e-10	-1.16535	0.000149594	-7.15548e-10	-1.18162
132849514	chr9:132849514:T:C	7.80402e-20	-2.18275	-0.495486	3.10201e-05	-2.19688	-0.558028
132849550	chr9:132849550:C:T	6.1948e-20	-1.65862	-1.25054	2.44537e-05	-1.7685	-1.22426
132849651	chr9:132849651:G:T	4.69072e-20	-2.12728	-1.06	1.98171e-05	-2.16799	-1.03501
132849858	chr9:132849858:G:A	3.36077e-19	-7.15548e-10	-1.21812	0.000139028	-7.15548e-10	-1.25487
132850018	chr9:132850018:A:C	4.09148e-19	-7.15548e-10	-1.02138	0.000168303	-7.15548e-10	-1.06378
132850589	chr9:132850589:G:A	7.42323e-20	-2.05687	-0.671382	2.80882e-05	-2.04242	-0.811778
132850654	chr9:132850654:TC:T	3.55465e-19	-7.15548e-10	-1.16203	0.00014831	-7.15548e-10	-1.19024
132851368	chr9:132851368:T:C	5.93868e-20	-2.04061	-0.910775	2.32329e-05	-2.0286	-1.01537
132851454	chr9:132851454:A:G	1.49192e-19	-2.03022	-6.63902e-10	6.68147e-05	-1.98762	-6.63902e-10
132851682	chr9:132851682:G:A	2.95339e-19	-7.15548e-10	-1.34733	0.000126398	-7.15548e-10	-1.35011
132851754	chr9:132851754:G:A	4.0751e-19	-7.15548e-10	-1.02539	0.000167402	-7.15548e-10	-1.06914
132851968	chr9:132851968:C:T	1.64064e-19	-1.9352	-6.63902e-10	7.91572e-05	-1.81811	-6.63902e-10
132852022	chr9:132852022:A:G	4.77683e-20	-2.12773	-1.04136	2.02059e-05	-2.16769	-1.01588
132852350	chr9:132852350:T:C	6.23087e-20	-2.04448	-0.858875	2.50231e-05	-2.07873	-0.891014
132853065	chr9:132853065:C:T	1.38537e-19	-2.10431	-6.63902e-10	5.65848e-05	-2.1538	-6.63902e-10
132853314	chr9:132853314:T:C	3.27464e-20	-2.18807	-1.35859	1.42776e-05	-2.17083	-1.36001
132853932	chr9:132853932:C:T	1.26593e-19	-2.19447	-6.63902e-10	5.41488e-05	-2.19781	-6.63902e-10
132854142	chr9:132854142:G:A	1.56754e-19	-1.98077	-6.63902e-10	5.98621e-05	-2.0975	-6.63902e-10
132854155	chr9:132854155:A:G	1.57332e-19	-1.97709	-6.63902e-10	7.53214e-05	-1.86778	-6.63902e-10
132854339	chr9:132854339:T:C	5.95224e-20	-2.01085	-0.938256	2.68679e-05	-1.99999	-0.898619
132854489	chr9:132854489:G:A	1.32738e-19	-2.14708	-6.63902e-10	5.5138e-05	-2.1797	-6.63902e-10
132854691	chr9:132854691:T:G	7.43364e-20	-2.02872	-0.698135	2.83895e-05	-2.00857	-0.834951
132854870	chr9:132854870:T:C	1.6429e-19	-1.93382	-6.63902e-10	7.92952e-05	-1.81636	-6.63902e-10
132855063	chr9:132855063:C:T	5.11477e-20	-1.98471	-1.11603	2.39645e-05	-1.96823	-1.04474
132855714	chr9:132855714:A:G	3.93516e-20	-2.16316	-1.19975	1.6577e-05	-2.18955	-1.19198
132855722	chr9:132855722:A:G	3.11314e-19	-7.15548e-10	-1.29465	0.000133036	-7.15548e-10	-1.29892
132855792	chr9:132855792:C:G	1.26273e-19	-2.19701	-6.63902e-10	5.43259e-05	-2.19454	-6.63902e-10
132855873	chr9:132855873:G:A	2.22841e-19	-1.629	-6.63902e-10	8.50474e-05	-1.74633	-6.63902e-10
132855878	chr9:132855878:G:A	3.0804e-19	-7.15548e-10	-1.30523	0.000135448	-7.15548e-10	-1.28095
132855937	chr9:132855937:C:T	1.61092e-19	-1.95348	-6.63902e-10	7.69764e-05	-1.84604	-6.63902e-10
132855972	chr9:132855972:G:T	1.36122e-19	-2.1219	-6.63902e-10	6.26354e-05	-2.05221	-6.63902e-10
132856098	chr9:132856098:C:T	4.15018e-19	-7.15548e-10	-1.00713	0.000179196	-7.15548e-10	-1.00106
132856724	chr9:132856724:A:G	3.11361e-19	-7.15548e-10	-1.2945	0.000134095	-7.15548e-10	-1.29099
132857057	chr9:132857057:G:C	2.91261e-19	-7.15548e-10	-1.36123	0.000125003	-7.15548e-10	-1.36121
132857073	chr9:132857073:G:A	3.65823e-19	-7.15548e-10	-1.1333	0.000152403	-7.15548e-10	-1.16302
132857761	chr9:132857761:C:T	2.07784e-19	-1.69895	-6.63902e-10	9.6679e-05	-1.61815	-6.63902e-10
132857762	chr9:132857762:G:A	2.96363e-19	-7.15548e-10	-1.34387	0.00012559	-7.15548e-10	-1.35652
132858124	chr9:132858124:C:T	2.91279e-19	-7.15548e-10	-1.36117	0.000125038	-7.15548e-10	-1.36092
132858634	chr9:132858634:G:A	3.45887e-19	-7.15548e-10	-1.18934	0.000149134	-7.15548e-10	-1.1847
132858870	chr9:132858870:G:A	1.05187e-19	-1.55418	-0.825527	4.18799e-05	-1.66637	-0.788369
132858903	chr9:132858903:G:A	3.64866e-19	-7.15548e-10	-1.13593	0.000161989	-7.15548e-10	-1.10201
132858982	chr9:132858982:A:G	2.91418e-19	-7.15548e-10	-1.3607	0.000125162	-7.15548e-10	-1.35993
132859573	chr9:132859573:G:A	2.91281e-19	-7.15548e-10	-1.36117	0.00012504	-7.15548e-10	-1.36091
132859893	chr9:132859893:C:A	7.85087e-19	-7.15548e-10	-0.36966	0.000310632	-7.15548e-10	-0.450934
132859956	chr9:132859956:G:A	5.15218e-20	-2.03131	-1.06214	2.06707e-05	-2.01232	-1.1485
132860310	chr9:132860310:G:T	2.92656e-19	-7.15548e-10	-1.35646	0.000125003	-7.15548e-10	-1.3612
132860478	chr9:132860478:G:A	7.37781e-20	-1.70149	-1.0329	2.97757e-05	-1.79429	-1.00156
132860851	chr9:132860851:T:C	2.93076e-19	-7.15548e-10	-1.35502	0.000125004	-7.15548e-10	-1.36119
132860862	chr9:132860862:C:T	4.81805e-19	-7.15548e-10	-0.857915	0.00019701	-7.15548e-10	-0.906289
132861446	chr9:132861446:G:C	3.51305e-19	-7.15548e-10	-1.1738	0.000145721	-7.15548e-10	-1.20785
132861579	chr9:132861579:A:G	1.06381e-19	-1.96032	-0.408104	4.44238e-05	-1.94883	-0.446938
132861701	chr9:132861701:T:C	6.09476e-20	-2.06426	-0.861179	2.72746e-05	-2.05368	-0.829907
132861715	chr9:132861715:A:G	4.44281e-20	-1.94862	-1.29297	2.05922e-05	-1.86395	-1.30068
132861884	chr9:132861884:T:C	6.84121e-20	-2.07083	-0.739072	2.60746e-05	-2.05623	-0.872349
132862362	chr9:132862362:C:G	1.32585e-18	0.154352	-6.63902e-10	0.000258671	-0.633986	-6.63902e-10
132862366	chr9:132862366:C:T	2.92675e-19	-7.15548e-10	-1.35639	0.000125003	-7.15548e-10	-1.36121
132862387	chr9:132862387:G:A	1.40493e-18	0.212285	-6.63902e-10	0.0002712	-0.586686	-6.63902e-10
132862515	chr9:132862515:A:G	3.87803e-20	-2.19607	-1.18147	1.67981e-05	-2.19592	-1.17235
132863214	chr9:132863214:G:A	4.68045e-19	-7.15548e-10	-0.886891	0.000211411	-7.15548e-10	-0.83574
132863426	chr9:132863426:C:T	5.49958e-20	-2.09275	-0.935448	2.15535e-05	-2.08078	-1.03823
132863482	chr9:132863482:G:A	3.84252e-19	-7.15548e-10	-1.08416	0.00015843	-7.15548e-10	-1.12423
132863827	chr9:132863827:C:T	6.05933e-20	-1.68691	-1.24436	2.40566e-05	-1.79223	-1.2169
132863839	chr9:132863839:T:C	4.61892e-20	-2.16025	-1.04246	1.98547e-05	-2.18873	-1.01237
132864371	chr9:132864371:T:G	2.04232e-19	-2.19763	0.481429	8.61371e-05	-2.19804	0.464436
132864544	chr9:132864544:A:G	1.36301e-19	-1.80641	-0.314173	5.32852e-05	-1.78465	-0.429233
132864802	chr9:132864802:A:T	2.91308e-19	-7.15548e-10	-1.36107	0.000125085	-7.15548e-10	-1.36055
132865024	chr9:132865024:T:C	1.59619e-18	0.339922	-6.63902e-10	0.00305015	1.83341	-6.63902e-10
132865250	chr9:132865250:C:A	1.36074e-19	-1.83032	-0.291942	5.72436e-05	-1.80839	-0.33384
132865287	chr9:132865287:A:C	3.45998e-19	-7.15548e-10	-1.18902	0.000146228	-7.15548e-10	-1.20437
132865430	chr9:132865430:A:G	1.31852e-19	-1.83605	-0.317722	5.54573e-05	-1.81459	-0.359339
132865471	chr9:132865471:A:C	5.7376e-20	-1.82881	-1.15701	2.31927e-05	-1.91359	-1.13211
132865559	chr9:132865559:C:T	1.58703e-19	-1.69814	-0.270284	6.25107e-05	-1.66466	-0.389547
132865641	chr9:132865641:C:T	1.33099e-19	-1.83196	-0.312398	5.59856e-05	-1.80964	-0.354805
132865706	chr9:132865706:G:A	2.97714e-19	-7.15548e-10	-1.33932	0.000125649	-7.15548e-10	-1.35605
132865956	chr9:132865956:G:T	2.92459e-19	-7.15548e-10	-1.35713	0.000125014	-7.15548e-10	-1.36112
132865994	chr9:132865994:C:T	1.31711e-19	-1.84556	-0.309283	5.53754e-05	-1.82422	-0.351182
132866057	chr9:132866057:G:A	3.36867e-19	-7.15548e-10	-1.21577	0.000139278	-7.15548e-10	-1.25307
132866142	chr9:132866142:G:A	3.65743e-19	-7.15548e-10	-1.13353	0.00015269	-7.15548e-10	-1.16113
132866369	chr9:132866369:T:C	5.12029e-19	-7.15548e-10	-0.797073	0.000208964	-7.15548e-10	-0.847379
132866729	chr9:132866729:T:C	2.96068e-19	-7.15548e-10	-1.34487	0.000127914	-7.15548e-10	-1.33818
132866793	chr9:132866793:AAAG:A	2.94274e-19	-7.15548e-10	-1.35094	0.000128486	-7.15548e-10	-1.33372
132867108	chr9:132867108:C:T	1.46146e-19	-2.05085	-6.63902e-10	6.51909e-05	-2.01222	-6.63902e-10
132867315	chr9:132867315:C:T	9.09483e-18	-7.15548e-10	2.08001	0.00388103	-7.15548e-10	2.07431
132867557	chr9:132867557:C:T	1.45425e-19	-2.05579	-6.63902e-10	6.48322e-05	-2.01774	-6.63902e-10
132867657	chr9:132867657:G:A	8.67316e-19	-7.15548e-10	-0.270052	0.000378549	-7.15548e-10	-0.253198
132867835	chr9:132867835:C:T	7.27075e-20	-2.06775	-0.68126	2.75604e-05	-2.05131	-0.821856
132868067	chr9:132868067:T:C	4.60031e-19	-7.15548e-10	-0.904162	0.000188544	-7.15548e-10	-0.950209
132868102	chr9:132868102:G:C	3.50078e-19	-7.15548e-10	-1.1773	0.000144069	-7.15548e-10	-1.21925
132868199	chr9:132868199:G:T	1.37347e-19	-2.11295	-6.63902e-10	6.04075e-05	-2.08843	-6.63902e-10
132869347	chr9:132869347:T:A	1.13418e-19	-1.91739	-0.386986	4.73681e-05	-1.90506	-0.426537
132869473	chr9:132869473:G:A	3.96989e-19	-7.15548e-10	-1.05155	0.000162441	-7.15548e-10	-1.09923
132869689	chr9:132869689:T:C	3.82373e-20	-2.03553	-1.35611	1.55054e-05	-2.09407	-1.35429
132869887	chr9:132869887:G:A	1.50164e-19	-1.79069	-0.233038	5.88415e-05	-1.7601	-0.354591
132869996	chr9:132869996:T:C	2.92499e-19	-7.15548e-10	-1.35699	0.000127116	-7.15548e-10	-1.34445
132870031	chr9:132870031:G:A	3.4203e-19	-7.15548e-10	-1.20056	0.000147548	-7.15548e-10	-1.19539
132870268	chr9:132870268:T:G	1.08748e-19	-1.93471	-0.411717	4.54439e-05	-1.92213	-0.450936
132870928	chr9:132870928:C:T	2.94515e-19	-7.15548e-10	-1.35013	0.000125113	-7.15548e-10	-1.36033
132871240	chr9:132871240:CA:C	1.48779e-19	-2.033	-6.63902e-10	6.65217e-05	-1.99201	-6.63902e-10
132871358	chr9:132871358:C:T	2.91279e-19	-7.15548e-10	-1.36117	0.000125038	-7.15548e-10	-1.36092
132871412	chr9:132871412:G:A	3.55159e-19	-7.15548e-10	-1.16289	0.000149724	-7.15548e-10	-1.18075
132871444	chr9:132871444:T:C	1.30858e-19	-1.84125	-0.320091	5.51183e-05	-1.81838	-0.361683
132871768	chr9:132871768:G:A	1.70281e-19	-1.89801	-6.63902e-10	6.16318e-05	-2.06836	-6.63902e-10
132872010	chr9:132872010:G:A	1.26045e-19	-2.19882	-6.63902e-10	5.45658e-05	-2.19013	-6.63902e-10
132872784	chr9:132872784:C:A	2.94694e-19	-7.15548e-10	-1.34952	0.000125162	-7.15548e-10	-1.35993
132872869	chr9:132872869:T:C	6.684e-20	-2.08977	-0.743386	2.52177e-05	-2.08554	-0.876458
132873055	chr9:132873055:C:T	1.40453e-19	-2.09058	-6.63902e-10	6.18972e-05	-2.06407	-6.63902e-10
132873058	chr9:132873058:C:A	1.6019e-19	-1.95909	-6.63902e-10	7.63395e-05	-1.85435	-6.63902e-10
132873155	chr9:132873155:C:T	1.06649e-19	-1.79986	-0.566047	4.42035e-05	-1.76861	-0.632127
132873447	chr9:132873447:G:A	5.21061e-19	-1.49415	0.714563	0.000204184	-1.42754	0.557021
132873467	chr9:132873467:T:A	3.81422e-20	-2.1934	-1.20073	1.64846e-05	-2.1986	-1.18852
132873723	chr9:132873723:GC:G	7.68147e-20	-1.60487	-1.08919	2.9229e-05	-1.74849	-1.06589
132874415	chr9:132874415:T:C	1.18773e-19	-1.87915	-0.37909	4.96653e-05	-1.86425	-0.419986
132874686	chr9:132874686:G:A	6.04352e-20	-2.12255	-0.811334	2.32108e-05	-2.11103	-0.933891
132875382	chr9:132875382:C:T	1.5406e-19	-1.99811	-6.63902e-10	7.29064e-05	-1.90037	-6.63902e-10
132876337	chr9:132876337:C:T	4.1222e-20	-2.17883	-1.13765	1.7627e-05	-2.19712	-1.12299
132876472	chr9:132876472:C:T	5.71932e-20	-1.88783	-1.10119	2.34052e-05	-1.96344	-1.07315
132876782	chr9:132876782:A:T	2.92541e-19	-7.15548e-10	-1.35685	0.00012501	-7.15548e-10	-1.36115
132876912	chr9:132876912:AC:A	1.39076e-19	-2.10043	-6.63902e-10	5.68366e-05	-2.14936	-6.63902e-10
132877828	chr9:132877828:C:T	1.43966e-19	-1.83671	-0.229161	6.05571e-05	-1.81475	-0.271207
132877995	chr9:132877995:C:T	1.63229e-19	-1.9403	-6.63902e-10	6.15538e-05	-2.06963	-6.63902e-10
132878242	chr9:132878242:A:G	1.45065e-19	-1.90639	-0.151881	6.08576e-05	-1.88458	-0.196424
132878331	chr9:132878331:C:T	4.45813e-19	-7.15548e-10	-0.935556	0.000183187	-7.15548e-10	-0.979035
132878623	chr9:132878623:C:T	6.75228e-20	-2.03725	-0.785739	2.59089e-05	-2.01863	-0.916327
132879851	chr9:132879851:T:C	4.15916e-19	-7.15548e-10	-1.00497	0.000170811	-7.15548e-10	-1.04899
132881518	chr9:132881518:C:T	9.86671e-20	-1.71752	-0.726183	4.07822e-05	-1.83398	-0.647314
132881585	chr9:132881585:G:T	4.02517e-19	-7.15548e-10	-1.03772	0.000172915	-7.15548e-10	-1.03674
132882656	chr9:132882656:G:A	4.93396e-19	-7.15548e-10	-0.834144	0.000200005	-7.15548e-10	-0.891202
132883034	chr9:132883034:G:A	7.38786e-20	-2.13984	-0.593192	3.271e-05	-2.12127	-0.580595
132883099	chr9:132883099:AGAT:A	2.91305e-19	-7.15548e-10	-1.36108	0.000125935	-7.15548e-10	-1.35378
132883158	chr9:132883158:G:A	3.65725e-20	-2.16514	-1.27102	1.56777e-05	-2.19806	-1.23925
132883529	chr9:132883529:TG:T	4.15246e-19	-7.15548e-10	-1.00658	0.000169486	-7.15548e-10	-1.05677
132884246	chr9:132884246:G:A	4.19332e-19	-7.15548e-10	-0.996791	0.000172	-7.15548e-10	-1.04205
132884256	chr9:132884256:C:T	2.91473e-19	-7.15548e-10	-1.36051	0.000125297	-7.15548e-10	-1.35886
132885091	chr9:132885091:C:T	7.89104e-20	-2.17533	-0.49181	3.3762e-05	-2.14604	-0.524164
132885439	chr9:132885439:G:A	3.05026e-19	-7.15548e-10	-1.31506	0.000128713	-7.15548e-10	-1.33195
132885467	chr9:132885467:C:T	3.72901e-19	-7.15548e-10	-1.11414	0.000158902	-7.15548e-10	-1.12125
132886052	chr9:132886052:A:C	4.2871e-19	-7.15548e-10	-0.974675	0.000183401	-7.15548e-10	-0.977869
132887213	chr9:132887213:G:A	4.10187e-19	-7.15548e-10	-1.01884	0.000176102	-7.15548e-10	-1.01848
132887671	chr9:132887671:G:A	2.91272e-19	-7.15548e-10	-1.3612	0.000125149	-7.15548e-10	-1.36004
132887754	chr9:132887754:G:A	1.799e-19	-1.84305	-6.63902e-10	6.06539e-05	-2.08436	-6.63902e-10
132887951	chr9:132887951:T:C	4.0481e-19	-7.15548e-10	-1.03204	0.000167011	-7.15548e-10	-1.07148
132888047	chr9:132888047:G:A	1.26301e-19	-2.19679	-6.63902e-10	5.55447e-05	-2.17235	-6.63902e-10
132888157	chr9:132888157:G:A	4.25305e-19	-7.15548e-10	-0.982649	0.00017345	-7.15548e-10	-1.03365
132888429	chr9:132888429:C:T	1.42305e-19	-1.75908	-0.318402	6.00053e-05	-1.87143	-0.223679
132888694	chr9:132888694:A:G	5.90221e-20	-2.08338	-0.874163	2.67103e-05	-2.06736	-0.837129
132888961	chr9:132888961:G:A	3.06649e-19	-7.15548e-10	-1.30975	0.000130878	-7.15548e-10	-1.31528
132889322	chr9:132889322:A:G	3.84455e-19	-7.15548e-10	-1.08363	0.00016569	-7.15548e-10	-1.07943
132889404	chr9:132889404:G:A	4.05286e-19	-7.15548e-10	-1.03086	0.000174725	-7.15548e-10	-1.02633
132889551	chr9:132889551:G:A	3.39023e-19	-7.15548e-10	-1.20939	0.000144119	-7.15548e-10	-1.2189
132889874	chr9:132889874:C:T	6.24809e-20	-1.60878	-1.29181	2.33203e-05	-1.75738	-1.28284
132890105	chr9:132890105:C:T	3.91529e-19	-7.15548e-10	-1.0654	0.000168855	-7.15548e-10	-1.0605
132890501	chr9:132890501:C:T	2.91506e-19	-7.15548e-10	-1.3604	0.000125182	-7.15548e-10	-1.35978
132891300	chr9:132891300:G:A	4.26553e-19	-7.15548e-10	-0.979718	0.000183535	-7.15548e-10	-0.977138
132891337	chr9:132891337:C:T	3.87941e-19	-7.15548e-10	-1.0746	0.000167949	-7.15548e-10	-1.06588
132891798	chr9:132891798:C:T	1.02064e-19	-2.18161	-0.228249	4.25264e-05	-2.14877	-0.290642
132892178	chr9:132892178:C:T	2.6324e-19	-1.46239	-6.63902e-10	0.000120995	-1.39379	-6.63902e-10
132892283	chr9:132892283:T:C	4.32751e-19	-7.15548e-10	-0.965292	0.000175905	-7.15548e-10	-1.0196
132892556	chr9:132892556:C:T	4.98457e-20	-2.02879	-1.09773	1.97426e-05	-2.09192	-1.11485
132893774	chr9:132893774:C:T	4.33256e-19	-7.15548e-10	-0.964126	0.000186558	-7.15548e-10	-0.960802
132893798	chr9:132893798:C:T	3.19226e-19	-7.15548e-10	-1.26955	0.000135498	-7.15548e-10	-1.28059
132894301	chr9:132894301:T:C	4.52667e-20	-1.95474	-1.26814	1.97153e-05	-1.90078	-1.30737
132894450	chr9:132894450:T:C	2.944e-19	-7.15548e-10	-1.35051	0.000125767	-7.15548e-10	-1.35511
132894747	chr9:132894747:G:A	2.23349e-19	-0.404234	-1.22249	8.53392e-05	-0.452532	-1.29038
132894748	chr9:132894748:G:A	3.646e-19	-7.15548e-10	-1.13665	0.000149877	-7.15548e-10	-1.17973
132894767	chr9:132894767:G:A	1.29673e-19	-2.17044	-6.63902e-10	5.45882e-05	-2.18972	-6.63902e-10
132894863	chr9:132894863:A:C	5.61262e-20	-2.19403	-0.813819	2.3134e-05	-2.1966	-0.85164
132894913	chr9:132894913:G:A	4.56174e-20	-2.19416	-1.02101	2.0238e-05	-2.19069	-0.991285
132895322	chr9:132895322:G:A	1.37066e-19	-2.11499	-6.63902e-10	6.40194e-05	-2.03036	-6.63902e-10
132895553	chr9:132895553:G:A	8.07586e-19	-7.15548e-10	-0.341405	0.000315631	-7.15548e-10	-0.43497
132895859	chr9:132895859:G:A	5.63279e-19	-7.15548e-10	-0.701679	0.000224696	-7.15548e-10	-0.774796
132896128	chr9:132896128:A:G	1.52742e-19	-2.00671	-6.63902e-10	7.11389e-05	-1.92491	-6.63902e-10
132896406	chr9:132896406:G:A	1.42656e-19	-2.07502	-6.63902e-10	5.41668e-05	-2.19747	-6.63902e-10
132896448	chr9:132896448:C:T	3.23823e-19	-7.15548e-10	-1.25526	0.000144149	-7.15548e-10	-1.21869
132896797	chr9:132896797:C:G	3.69582e-19	-7.15548e-10	-1.12308	0.000153683	-7.15548e-10	-1.15465
132896808	chr9:132896808:C:T	2.91432e-19	-7.15548e-10	-1.36065	0.000125317	-7.15548e-10	-1.35869
132897057	chr9:132897057:C:A	3.21768e-19	-7.15548e-10	-1.26162	0.000137432	-7.15548e-10	-1.26641
132897083	chr9:132897083:T:C	5.42858e-19	-7.15548e-10	-0.738607	0.000218727	-7.15548e-10	-0.801718
132897330	chr9:132897330:G:A	4.55438e-20	-2.06409	-1.15269	1.95719e-05	-2.06393	-1.15152
132897727	chr9:132897727:C:T	3.3399e-20	-2.19721	-1.32971	1.43042e-05	-2.19675	-1.33224
132897777	chr9:132897777:C:T	5.54797e-20	-2.19878	-0.820657	2.40439e-05	-2.1986	-0.811064
132898021	chr9:132898021:ACAAT:A	2.91791e-19	-7.15548e-10	-1.35942	0.000126087	-7.15548e-10	-1.35257
132898106	chr9:132898106:C:T	2.93756e-19	-7.15548e-10	-1.35271	0.000126426	-7.15548e-10	-1.34989
132898184	chr9:132898184:A:G	4.14339e-19	-7.15548e-10	-1.00877	0.000168937	-7.15548e-10	-1.06002
132898672	chr9:132898672:T:C	5.42044e-20	-2.18105	-0.861643	2.06638e-05	-2.17326	-0.9879
132898777	chr9:132898777:T:C	3.4745e-20	-2.14199	-1.34543	1.5496e-05	-2.10139	-1.34757
132899149	chr9:132899149:T:A	3.60267e-20	-2.18646	-1.26473	1.53507e-05	-2.18725	-1.27113
132899361	chr9:132899361:T:C	3.84383e-20	-2.1836	-1.20281	1.63647e-05	-2.18448	-1.20994
132899816	chr9:132899816:C:A	5.50039e-20	-2.1546	-0.873452	2.47582e-05	-2.13093	-0.849453
132900027	chr9:132900027:C:CT	1.53866e-19	-1.99937	-6.63902e-10	7.44413e-05	-1.87953	-6.63902e-10
132900051	chr9:132900051:T:C	9.31158e-19	-7.15548e-10	-0.199027	0.000434009	-7.15548e-10	-0.116477
132900143	chr9:132900143:T:C	3.84268e-20	-2.18941	-1.19729	1.63561e-05	-2.19002	-1.20492
132900640	chr9:132900640:T:A	2.92448e-19	-7.15548e-10	-1.35717	0.00012578	-7.15548e-10	-1.35501
132900647	chr9:132900647:C:T	4.19167e-20	-2.19171	-1.10806	1.66176e-05	-2.18602	-1.19306
132900954	chr9:132900954:C:A	3.76048e-20	-2.19529	-1.21303	1.60125e-05	-2.19575	-1.22043
132900973	chr9:132900973:T:TC	2.93931e-19	-7.15548e-10	-1.35211	0.000125637	-7.15548e-10	-1.35615
132901458	chr9:132901458:G:A	5.18397e-20	-2.04121	-1.04609	2.41581e-05	-1.99347	-1.01146
132901538	chr9:132901538:T:C	3.34654e-18	1.08023	-6.63902e-10	0.000912102	0.626209	-6.63902e-10
132901734	chr9:132901734:A:G	3.77897e-20	-2.1888	-1.21462	1.60837e-05	-2.18962	-1.22212
132902064	chr9:132902064:T:C	4.63871e-20	-2.1911	-1.00734	1.9647e-05	-2.19209	-1.01953
132902571	chr9:132902571:C:T	4.17154e-19	-7.15548e-10	-1.002	0.000172504	-7.15548e-10	-1.03912
132903318	chr9:132903318:G:A	1.08205e-18	-7.15548e-10	-0.048841	0.000514882	-7.15548e-10	0.054396
132903440	chr9:132903440:C:T	5.04135e-20	-2.03319	-1.082	2.34851e-05	-1.98366	-1.04952
132903480	chr9:132903480:T:C	3.6589e-20	-2.18853	-1.24717	1.62211e-05	-2.19547	-1.20776
132904143	chr9:132904143:T:C	3.71213e-20	-2.19095	-1.23032	1.57817e-05	-2.19163	-1.23906
132904619	chr9:132904619:TACACTGG:T	3.55719e-20	-2.19855	-1.26534	1.56457e-05	-2.19885	-1.2405
132904901	chr9:132904901:A:G	1.38023e-19	-2.10804	-6.63902e-10	5.93605e-05	-2.10591	-6.63902e-10
132905448	chr9:132905448:T:C	4.14339e-19	-7.15548e-10	-1.00877	0.000168937	-7.15548e-10	-1.06002
132906176	chr9:132906176:G:A	3.52148e-20	-2.19885	-1.27514	1.54785e-05	-2.19869	-1.25139
132906322	chr9:132906322:G:C	3.53608e-20	-2.19885	-1.271	1.55176e-05	-2.19868	-1.24889
132906639	chr9:132906639:C:A	3.45801e-20	-2.19706	-1.29512	1.51756e-05	-2.19561	-1.27424
132906834	chr9:132906834:T:C	3.47033e-20	-2.19885	-1.28977	1.52021e-05	-2.19856	-1.26954
132906890	chr9:132906890:G:C	4.93811e-20	-2.02297	-1.11292	2.30137e-05	-1.97095	-1.0825
132907009	chr9:132907009:A:G	1.53337e-19	-2.00282	-6.63902e-10	7.08063e-05	-1.92959	-6.63902e-10
132907092	chr9:132907092:G:A	3.47569e-20	-2.1981	-1.28898	1.52607e-05	-2.19714	-1.26713
132907114	chr9:132907114:T:C	4.25814e-19	-7.15548e-10	-0.981453	0.000176186	-7.15548e-10	-1.018
132907554	chr9:132907554:A:G	1.27264e-19	-2.18919	-6.63902e-10	5.40952e-05	-2.1988	-6.63902e-10
132907560	chr9:132907560:G:GC	3.48733e-20	-2.19879	-1.28495	1.53119e-05	-2.19835	-1.26256
132907581	chr9:132907581:C:T	4.98551e-20	-2.02516	-1.10118	2.32536e-05	-1.97363	-1.06945
132907807	chr9:132907807:C:A	4.38024e-19	-7.15548e-10	-0.953182	0.000177518	-7.15548e-10	-1.01047
132908137	chr9:132908137:T:TTTTG	3.45498e-20	-2.1985	-1.29455	1.51588e-05	-2.19764	-1.27333
132908142	chr9:132908142:C:T	2.03845e-19	-1.71809	-6.63902e-10	8.69549e-05	-1.72415	-6.63902e-10
132908262	chr9:132908262:C:T	3.51151e-20	-2.19869	-1.27814	1.54042e-05	-2.19884	-1.25606
132908327	chr9:132908327:A:G	3.50592e-20	-2.19743	-1.28099	1.54122e-05	-2.19606	-1.25833
132908367	chr9:132908367:G:A	3.45389e-20	-2.19871	-1.29466	1.51538e-05	-2.1981	-1.2732
132908607	chr9:132908607:A:C	2.89171e-19	-1.36844	-6.63902e-10	0.000105201	-1.53367	-6.63902e-10
132909473	chr9:132909473:T:C	3.05013e-19	-1.3151	-6.63902e-10	8.71598e-05	-1.7218	-6.63902e-10
132910179	chr9:132910179:T:C	4.82054e-20	-2.08597	-1.07402	2.22919e-05	-2.04307	-1.04225
132910265	chr9:132910265:C:T	1.16846e-18	-7.15548e-10	0.0279836	0.000611613	-7.15548e-10	0.226557
132910712	chr9:132910712:CAT:C	3.14548e-19	-7.15548e-10	-1.28432	0.000134938	-7.15548e-10	-1.28473
132911517	chr9:132911517:A:G	3.74071e-20	-2.09474	-1.31885	1.62135e-05	-2.10208	-1.30161
132912840	chr9:132912840:G:A	4.82262e-20	-2.08565	-1.0739	2.22859e-05	-2.04305	-1.04254
132912885	chr9:132912885:G:A	3.7771e-20	-2.07639	-1.32753	1.63082e-05	-2.0854	-1.31248
132913196	chr9:132913196:G:A	4.40746e-19	-7.15548e-10	-0.946987	0.000197003	-7.15548e-10	-0.906321
132913211	chr9:132913211:G:A	4.43111e-19	-7.15548e-10	-0.941634	0.00019814	-7.15548e-10	-0.900569
132913330	chr9:132913330:C:T	4.14936e-19	-7.15548e-10	-1.00733	0.000169159	-7.15548e-10	-1.0587
132913587	chr9:132913587:G:A	6.02652e-19	-7.15548e-10	-0.634115	0.000234909	-7.15548e-10	-0.730343
132914232	chr9:132914232:G:A	4.68474e-19	-7.15548e-10	-0.885974	0.000213882	-7.15548e-10	-0.824118
132914326	chr9:132914326:A:C	2.92316e-19	-7.15548e-10	-1.35762	0.000125736	-7.15548e-10	-1.35536
132915411	chr9:132915411:G:A	1.3522e-19	-2.12855	-6.63902e-10	5.55907e-05	-2.17153	-6.63902e-10
132915598	chr9:132915598:T:G	2.01835e-19	-1.728	-6.63902e-10	7.44073e-05	-1.87999	-6.63902e-10
132915716	chr9:132915716:G:A	5.33883e-20	-2.19426	-0.863608	2.60551e-05	-2.18822	-0.741111
132916227	chr9:132916227:G:A	1.34299e-19	-2.13539	-6.63902e-10	5.52373e-05	-2.1779	-6.63902e-10
132916679	chr9:132916679:T:C	3.25582e-19	-7.15548e-10	-1.24984	0.000137682	-7.15548e-10	-1.2646
132917393	chr9:132917393:C:T	3.52955e-20	-2.19108	-1.28062	1.46308e-05	-2.18854	-1.31787
132917648	chr9:132917648:T:A	5.40876e-20	-2.10398	-0.940873	2.41738e-05	-2.08414	-0.920136
132918437	chr9:132918437:C:G	3.46708e-19	-7.15548e-10	-1.18697	0.000146348	-7.15548e-10	-1.20356
132919180	chr9:132919180:G:A	8.58344e-19	-7.15548e-10	-0.28045	0.000400152	-7.15548e-10	-0.197697
132919697	chr9:132919697:C:G	4.14978e-19	-7.15548e-10	-1.00723	0.000171843	-7.15548e-10	-1.04296
132920287	chr9:132920287:C:CAGA	2.94066e-19	-7.15548e-10	-1.35165	0.000125051	-7.15548e-10	-1.36082
132920397	chr9:132920397:G:A	4.77668e-19	-7.15548e-10	-0.86654	0.000212414	-7.15548e-10	-0.831005
132920745	chr9:132920745:G:A	8.49497e-19	-7.15548e-10	-0.290811	0.000435089	-7.15548e-10	-0.113991
132920795	chr9:132920795:C:T	3.26013e-20	-2.19843	-1.35267	1.39215e-05	-2.19791	-1.35819
132921080	chr9:132921080:T:C	8.46607e-19	-0.294219	-6.63902e-10	0.000461758	-0.0545024	-6.63902e-10
132921221	chr9:132921221:A:C	7.20341e-20	-2.03273	-0.725591	3.18422e-05	-1.93329	-0.795461
132922607	chr9:132922607:C:T	6.35731e-19	-7.15548e-10	-0.580679	0.000288563	-7.15548e-10	-0.524628
132922734	chr9:132922734:G:A	1.28244e-19	-2.18152	-6.63902e-10	5.44879e-05	-2.19156	-6.63902e-10
132922952	chr9:132922952:C:T	1.27496e-19	-2.18737	-6.63902e-10	5.42626e-05	-2.19571	-6.63902e-10
132922995	chr9:132922995:G:A	3.07625e-19	-7.15548e-10	-1.30657	0.000133265	-7.15548e-10	-1.2972
132923040	chr9:132923040:C:T	1.70255e-19	-1.89816	-6.63902e-10	6.82199e-05	-1.96681	-6.63902e-10
132923249	chr9:132923249:A:G	1.39714e-19	-2.09585	-6.63902e-10	6.519e-05	-2.01224	-6.63902e-10
132924542	chr9:132924542:A:C	3.3286e-19	-7.15548e-10	-1.22773	0.0001485	-7.15548e-10	-1.18896
132924547	chr9:132924547:A:G	3.06914e-19	-7.15548e-10	-1.30889	0.000131401	-7.15548e-10	-1.31129
132924617	chr9:132924617:A:G	3.50713e-20	-2.12389	-1.35418	1.48657e-05	-2.13161	-1.35887
132925896	chr9:132925896:C:T	2.2569e-19	-1.61629	-6.63902e-10	0.000101996	-1.56461	-6.63902e-10
132926025	chr9:132926025:A:G	3.79669e-19	-7.15548e-10	-1.09616	0.000158303	-7.15548e-10	-1.12503
132926494	chr9:132926494:C:T	1.4845e-19	-2.03521	-6.63902e-10	7.27906e-05	-1.90196	-6.63902e-10
132926572	chr9:132926572:G:A	4.12246e-19	-7.15548e-10	-1.01383	0.000168145	-7.15548e-10	-1.06471
132926689	chr9:132926689:T:G	3.25347e-20	-2.19784	-1.35531	1.38947e-05	-2.19853	-1.35951
132926703	chr9:132926703:A:G	1.66263e-19	-1.92188	-6.63902e-10	6.9793e-05	-1.94401	-6.63902e-10
132927168	chr9:132927168:C:T	1.27867e-19	-2.18447	-6.63902e-10	5.66108e-05	-2.15334	-6.63902e-10
132927779	chr9:132927779:C:A	2.98102e-19	-7.15548e-10	-1.33802	0.000128744	-7.15548e-10	-1.33172
132928134	chr9:132928134:G:A	8.63984e-19	-7.15548e-10	-0.273901	0.000376926	-7.15548e-10	-0.257494
132928213	chr9:132928213:A:G	1.54243e-19	-1.99693	-6.63902e-10	7.45412e-05	-1.87819	-6.63902e-10
132929331	chr9:132929331:C:T	3.09576e-19	-7.15548e-10	-1.30025	0.000132433	-7.15548e-10	-1.30347
132929355	chr9:132929355:TC:T	3.53336e-19	-1.16804	-6.63902e-10	0.000107136	-1.51544	-6.63902e-10
132929522	chr9:132929522:G:A	4.3191e-20	-2.14272	-1.1271	1.96543e-05	-2.11348	-1.09776
132929760	chr9:132929760:A:AC	1.25723e-18	-7.15548e-10	0.101208	0.000502771	-7.15548e-10	0.0305932
132930106	chr9:132930106:T:C	3.06433e-19	-7.15548e-10	-1.31046	0.000139274	-7.15548e-10	-1.2531
132930220	chr9:132930220:A:C	1.30409e-19	-2.16478	-6.63902e-10	5.46278e-05	-2.189	-6.63902e-10
132931384	chr9:132931384:G:A	2.92359e-19	-7.15548e-10	-1.35747	0.000125732	-7.15548e-10	-1.35539
132931475	chr9:132931475:T:C	5.77094e-19	-7.15548e-10	-0.67745	0.000226667	-7.15548e-10	-0.766059
132932358	chr9:132932358:A:G	3.23367e-19	-7.15548e-10	-1.25667	0.000138373	-7.15548e-10	-1.25959
132933010	chr9:132933010:G:A	2.94195e-19	-7.15548e-10	-1.35121	0.000125056	-7.15548e-10	-1.36078
132933471	chr9:132933471:T:C	5.42371e-20	-2.06054	-0.981546	2.54484e-05	-2.00314	-0.949744
132933474	chr9:132933474:C:T	4.53686e-20	-2.19811	-1.02252	1.76251e-05	-2.19579	-1.12443
132933687	chr9:132933687:C:T	1.43236e-19	-2.07096	-6.63902e-10	6.67133e-05	-1.98914	-6.63902e-10
132934329	chr9:132934329:C:T	1.26163e-19	-2.19788	-6.63902e-10	5.4207e-05	-2.19673	-6.63902e-10
132935081	chr9:132935081:T:A	1.53308e-19	-2.00301	-6.63902e-10	7.57159e-05	-1.86255	-6.63902e-10
132935623	chr9:132935623:G:C	2.92315e-19	-7.15548e-10	-1.35762	0.000125007	-7.15548e-10	-1.36117
132935664	chr9:132935664:C:T	9.12817e-19	-7.15548e-10	-0.21892	0.000365162	-7.15548e-10	-0.289201
132936423	chr9:132936423:T:C	1.29344e-19	-2.17298	-6.63902e-10	5.47557e-05	-2.18666	-6.63902e-10
132936550	chr9:132936550:T:C	3.08755e-19	-7.15548e-10	-1.30291	0.00013099	-7.15548e-10	-1.31442
132936892	chr9:132936892:G:A	3.47347e-19	-7.15548e-10	-1.18513	0.000148045	-7.15548e-10	-1.19202
132936926	chr9:132936926:ACT:A	3.27751e-19	-7.15548e-10	-1.2432	0.000139454	-7.15548e-10	-1.25181
132937335	chr9:132937335:C:T	1.31027e-18	-7.15548e-10	0.142531	0.000691589	-7.15548e-10	0.349449
132937439	chr9:132937439:G:A	2.95247e-19	-7.15548e-10	-1.34764	0.000126886	-7.15548e-10	-1.34625
132937592	chr9:132937592:A:T	8.42794e-19	-7.15548e-10	-0.298732	0.000385597	-7.15548e-10	-0.23475
132938076	chr9:132938076:T:TA	4.10388e-19	-7.15548e-10	-1.01835	0.000167377	-7.15548e-10	-1.06929
132938386	chr9:132938386:T:C	1.45664e-19	-2.05416	-6.63902e-10	6.82339e-05	-1.9666	-6.63902e-10
132938538	chr9:132938538:CA:C	3.27751e-19	-7.15548e-10	-1.2432	0.000139454	-7.15548e-10	-1.25181
132939296	chr9:132939296:G:T	4.80572e-20	-2.06957	-1.09349	2.23293e-05	-2.01512	-1.06852
132939882	chr9:132939882:T:C	5.68197e-20	-2.14841	-0.847162	2.64304e-05	-2.11097	-0.804057
132940087	chr9:132940087:T:G	3.597e-20	-2.19682	-1.25595	1.66891e-05	-2.19134	-1.18345
132940533	chr9:132940533:T:C	1.43666e-18	0.234619	-6.63902e-10	0.000857536	0.564521	-6.63902e-10
132940650	chr9:132940650:T:C	2.95151e-19	-7.15548e-10	-1.34797	0.000125138	-7.15548e-10	-1.36013
132941232	chr9:132941232:G:A	2.95222e-19	-7.15548e-10	-1.34773	0.000126874	-7.15548e-10	-1.34635
132941234	chr9:132941234:A:G	4.87622e-19	-7.15548e-10	-0.845915	0.000213379	-7.15548e-10	-0.826474
132941472	chr9:132941472:T:C	1.26436e-19	-2.19572	-6.63902e-10	5.60057e-05	-2.16409	-6.63902e-10
132941498	chr9:132941498:A:G	3.36608e-20	-2.19617	-1.32295	1.43028e-05	-2.19563	-1.33346
132941822	chr9:132941822:TTAAA:T	2.85067e-19	-1.38273	-6.63902e-10	0.000129734	-1.32406	-6.63902e-10
132942390	chr9:132942390:T:G	1.54695e-19	-1.994	-6.63902e-10	6.31813e-05	-2.04353	-6.63902e-10
132942406	chr9:132942406:G:A	7.5964e-19	-7.15548e-10	-0.40261	0.000309283	-7.15548e-10	-0.455287
132943310	chr9:132943310:ATACT:A	1.56083e-19	-1.98507	-6.63902e-10	5.45866e-05	-2.18975	-6.63902e-10
132943317	chr9:132943317:T:TAA	1.5749e-19	-1.97609	-6.63902e-10	5.4683e-05	-2.18799	-6.63902e-10
132943319	chr9:132943319:AGCCT:A	1.57386e-19	-1.97675	-6.63902e-10	5.46739e-05	-2.18816	-6.63902e-10
132944033	chr9:132944033:G:T	3.63248e-20	-2.19877	-1.24418	1.60725e-05	-2.18859	-1.22384
132944097	chr9:132944097:T:C	6.61513e-19	-7.15548e-10	-0.540926	0.000287437	-7.15548e-10	-0.52854
132944194	chr9:132944194:G:A	3.26804e-20	-2.19237	-1.35631	1.4017e-05	-2.19545	-1.35382
132944996	chr9:132944996:C:T	2.91376e-19	-7.15548e-10	-1.36084	0.00012514	-7.15548e-10	-1.36011
132945221	chr9:132945221:C:T	3.268e-20	-2.19847	-1.35022	1.40797e-05	-2.19727	-1.34754
132945399	chr9:132945399:G:T	3.97611e-20	-2.1938	-1.15877	1.5817e-05	-2.19349	-1.23497
132945400	chr9:132945400:C:T	3.95766e-20	-2.19462	-1.16259	1.57571e-05	-2.19429	-1.23796
132945946	chr9:132945946:T:C	2.48264e-18	-7.15548e-10	0.781622	0.00120866	-7.15548e-10	0.907721
132945985	chr9:132945985:A:G	3.30911e-20	-2.19883	-1.33736	1.42622e-05	-2.1986	-1.33333
132946586	chr9:132946586:CTACTT:C	7.86752e-19	-7.15548e-10	-0.367542	0.000359711	-7.15548e-10	-0.30424
132946630	chr9:132946630:A:C	3.37612e-20	-2.19755	-1.31859	1.45505e-05	-2.19879	-1.31312
132946903	chr9:132946903:G:A	3.37122e-20	-2.19821	-1.31938	1.45447e-05	-2.19849	-1.31383
132947375	chr9:132947375:G:A	3.31808e-20	-2.19321	-1.34027	1.41902e-05	-2.1982	-1.3388
132947466	chr9:132947466:T:C	3.62489e-20	-2.15735	-1.28769	1.54044e-05	-2.17181	-1.28308
132947488	chr9:132947488:A:G	3.35998e-20	-2.19796	-1.32298	1.44867e-05	-2.19866	-1.31765
132947558	chr9:132947558:T:C	3.33456e-20	-2.19828	-1.33025	1.43798e-05	-2.19843	-1.32529
132947563	chr9:132947563:A:C	3.3576e-20	-2.19867	-1.32297	1.44962e-05	-2.19792	-1.31774
132947607	chr9:132947607:G:A	3.37895e-20	-2.19812	-1.31719	1.45746e-05	-2.19855	-1.31171
132947684	chr9:132947684:C:T	3.36188e-20	-2.19839	-1.32198	1.45081e-05	-2.19834	-1.31649
132948046	chr9:132948046:G:A	2.93531e-19	-7.15548e-10	-1.35347	0.00012751	-7.15548e-10	-1.34135
132948351	chr9:132948351:A:G	3.36456e-20	-2.19878	-1.32079	1.45463e-05	-2.19759	-1.31461
132948366	chr9:132948366:G:A	3.34377e-19	-7.15548e-10	-1.22319	0.000141521	-7.15548e-10	-1.2371
132949528	chr9:132949528:T:C	2.91342e-19	-7.15548e-10	-1.36096	0.000124999	-7.15548e-10	-1.36124
132950003	chr9:132950003:T:C	1.94773e-18	-7.15548e-10	0.538966	0.00093259	-7.15548e-10	0.648423
132950380	chr9:132950380:C:T	1.42559e-19	-2.0757	-6.63902e-10	6.73913e-05	-1.97903	-6.63902e-10
132951038	chr9:132951038:C:T	1.33665e-19	-2.14012	-6.63902e-10	5.54394e-05	-2.17425	-6.63902e-10
132951339	chr9:132951339:G:A	1.36041e-19	-2.1225	-6.63902e-10	6.33037e-05	-2.0416	-6.63902e-10
132951563	chr9:132951563:C:T	4.55792e-20	-2.18337	-1.03263	1.93442e-05	-2.17625	-1.0509
132951888	chr9:132951888:C:T	3.50695e-20	-2.18696	-1.29117	1.50512e-05	-2.18135	-1.29673
132951928	chr9:132951928:G:A	3.78242e-20	-2.19867	-1.20384	1.67441e-05	-2.19639	-1.17511
132952236	chr9:132952236:T:C	5.43021e-19	-7.15548e-10	-0.738308	0.000227986	-7.15548e-10	-0.760256
132952767	chr9:132952767:T:C	4.73409e-20	-2.08584	-1.09224	2.12887e-05	-1.99328	-1.13809
132952977	chr9:132952977:A:T	4.39216e-19	-7.15548e-10	-0.950464	0.000174671	-7.15548e-10	-1.02664
132953429	chr9:132953429:A:G	7.33623e-20	-2.12991	-0.610133	3.19116e-05	-2.09336	-0.633214
132953452	chr9:132953452:G:A	6.23886e-19	-7.15548e-10	-0.599488	0.000285904	-7.15548e-10	-0.533888
132953970	chr9:132953970:A:G	5.05538e-19	-7.15548e-10	-0.809833	0.000210346	-7.15548e-10	-0.84079
132954579	chr9:132954579:AAAAAAAAAAAG:A	3.03922e-19	-7.15548e-10	-1.31868	0.000129513	-7.15548e-10	-1.32576
132955018	chr9:132955018:A:G	1.35976e-18	-7.15548e-10	0.179606	0.000527978	-7.15548e-10	0.0795122
132955120	chr9:132955120:G:A	2.36047e-18	0.731161	-6.63902e-10	0.000706806	0.371213	-6.63902e-10
132956272	chr9:132956272:A:G	1.34664e-19	-2.13268	-6.63902e-10	5.6114e-05	-2.16216	-6.63902e-10
132956364	chr9:132956364:G:A	2.53198e-19	-1.50128	-6.63902e-10	8.71243e-05	-1.72221	-6.63902e-10
132956506	chr9:132956506:C:T	5.70373e-20	-2.17211	-0.819636	2.4722e-05	-2.14018	-0.841664
132956746	chr9:132956746:A:C	3.52757e-19	-7.15548e-10	-1.16968	0.000151824	-7.15548e-10	-1.16682
132957007	chr9:132957007:A:G	4.19153e-19	-7.15548e-10	-0.997219	0.000167445	-7.15548e-10	-1.06888
132957225	chr9:132957225:C:T	4.29904e-19	-7.15548e-10	-0.971893	0.00018336	-7.15548e-10	-0.978089
132957723	chr9:132957723:T:C	1.52259e-18	-7.15548e-10	0.292713	0.000588445	-7.15548e-10	0.187941
132957724	chr9:132957724:A:C	3.66814e-18	-7.15548e-10	1.17198	0.00142392	-7.15548e-10	1.07162
132957918	chr9:132957918:G:A	2.93635e-19	-7.15548e-10	-1.35312	0.00012547	-7.15548e-10	-1.35747
132958177	chr9:132958177:A:T	3.45158e-19	-7.15548e-10	-1.19145	0.000146515	-7.15548e-10	-1.20242
132958962	chr9:132958962:G:A	1.46103e-19	-2.05114	-6.63902e-10	6.82515e-05	-1.96634	-6.63902e-10
132959592	chr9:132959592:A:G	5.69348e-19	-7.15548e-10	-0.690963	0.000232756	-7.15548e-10	-0.739553
132959947	chr9:132959947:C:T	5.03201e-20	-2.061	-1.05605	2.09505e-05	-2.05206	-1.09532
132959965	chr9:132959965:C:T	7.44133e-19	-7.15548e-10	-0.423235	0.000303392	-7.15548e-10	-0.474518
132960054	chr9:132960054:G:A	1.31991e-19	-2.15272	-6.63902e-10	5.50102e-05	-2.18202	-6.63902e-10
132960756	chr9:132960756:T:C	1.41879e-18	-7.15548e-10	0.222102	0.000609603	-7.15548e-10	0.223266
132960968	chr9:132960968:C:T	5.98957e-19	-7.15548e-10	-0.640266	0.000274303	-7.15548e-10	-0.575309
132961256	chr9:132961256:A:G	9.08573e-20	-2.10745	-0.418716	4.07261e-05	-2.10236	-0.38031
132961829	chr9:132961829:G:A	4.09334e-19	-7.15548e-10	-1.02092	0.000177879	-7.15548e-10	-1.00844
132961887	chr9:132961887:G:A	4.16623e-20	-2.18252	-1.12334	1.72172e-05	-2.18928	-1.15436
132961964	chr9:132961964:G:A	5.74993e-20	-2.16901	-0.814673	2.61445e-05	-2.1633	-0.762609
132962107	chr9:132962107:CAT:C	1.01053e-18	-7.15548e-10	-0.11722	0.000405444	-7.15548e-10	-0.184561
132962287	chr9:132962287:G:A	5.30343e-20	-2.18684	-0.877681	2.38325e-05	-2.18402	-0.834474
132962405	chr9:132962405:C:T	5.13427e-20	-2.15813	-0.938806	2.066e-05	-2.17852	-0.98282
132962894	chr9:132962894:A:G	2.95085e-19	-7.15548e-10	-1.34819	0.00012642	-7.15548e-10	-1.34993
132962985	chr9:132962985:G:A	1.18712e-18	-7.15548e-10	0.0438269	0.000611592	-7.15548e-10	0.226524
132963204	chr9:132963204:A:G	4.9805e-20	-2.19308	-0.934262	2.15893e-05	-2.18207	-0.935277
132963335	chr9:132963335:T:C	9.97471e-18	-7.15548e-10	2.17235	0.00391431	-7.15548e-10	2.08285
132963614	chr9:132963614:A:G	5.75512e-20	-2.14344	-0.839335	2.62537e-05	-2.13543	-0.786303
132964412	chr9:132964412:A:C	8.87717e-19	-7.15548e-10	-0.246802	0.000357746	-7.15548e-10	-0.309718
132964430	chr9:132964430:C:G	4.64759e-19	-7.15548e-10	-0.893937	0.000190821	-7.15548e-10	-0.938208
132964473	chr9:132964473:T:A	4.90578e-20	-2.19427	-0.94819	2.131e-05	-2.18288	-0.947483
132964475	chr9:132964475:T:G	4.75316e-20	-2.19479	-0.979276	2.06431e-05	-2.18387	-0.978297
132964647	chr9:132964647:C:T	3.57021e-19	-7.15548e-10	-1.15766	0.000163261	-7.15548e-10	-1.09419
132964939	chr9:132964939:C:T	3.11449e-19	-7.15548e-10	-1.29422	0.000134561	-7.15548e-10	-1.28753
132965148	chr9:132965148:G:A	6.94059e-20	-2.19883	-0.596658	3.15155e-05	-2.19766	-0.5414
132965488	chr9:132965488:C:T	7.81821e-19	-7.15548e-10	-0.373829	0.000354933	-7.15548e-10	-0.317615
132966033	chr9:132966033:C:T	4.02005e-20	-2.04892	-1.29265	1.75288e-05	-2.01753	-1.30817
132966050	chr9:132966050:G:A	3.68167e-20	-2.19622	-1.23329	1.50573e-05	-2.19641	-1.28127
132966230	chr9:132966230:G:A	6.17211e-20	-2.1973	-0.715528	2.80108e-05	-2.19847	-0.658487
132966358	chr9:132966358:CAAAAAGAAAAAA:C	2.91322e-19	-7.15548e-10	-1.36103	0.00012503	-7.15548e-10	-1.36099
132966548	chr9:132966548:G:A	4.35851e-19	-7.15548e-10	-0.958154	0.000189746	-7.15548e-10	-0.943854
132966998	chr9:132966998:A:G	3.22584e-19	-7.15548e-10	-1.25909	0.000138147	-7.15548e-10	-1.26122
132967028	chr9:132967028:C:G	4.59927e-19	0.382002	-1.28639	0.000109995	-0.232272	-1.25684
132967345	chr9:132967345:T:C	2.58151e-19	-1.48191	-6.63902e-10	0.000130319	-1.31956	-6.63902e-10
132967423	chr9:132967423:A:C	2.91274e-19	-7.15548e-10	-1.36119	0.000125021	-7.15548e-10	-1.36106
132967444	chr9:132967444:G:A	2.92097e-19	-7.15548e-10	-1.35837	0.000125405	-7.15548e-10	-1.35799
132967454	chr9:132967454:T:G	3.09486e-19	-7.15548e-10	-1.30054	0.000135541	-7.15548e-10	-1.28027
132967463	chr9:132967463:A:G	2.93002e-19	-7.15548e-10	-1.35527	0.00012686	-7.15548e-10	-1.34646
132967534	chr9:132967534:G:C	4.8086e-19	-7.15548e-10	-0.85988	0.000209676	-7.15548e-10	-0.843979
132967565	chr9:132967565:G:A	3.6482e-20	-2.19873	-1.23991	1.49709e-05	-2.19872	-1.28471
132968113	chr9:132968113:T:G	3.55722e-19	-7.15548e-10	-1.16131	0.000168271	-7.15548e-10	-1.06397
132968117	chr9:132968117:T:G	3.24965e-19	-7.15548e-10	-1.25174	0.000147299	-7.15548e-10	-1.19708
132968121	chr9:132968121:T:G	3.34071e-19	-7.15548e-10	-1.2241	0.000151415	-7.15548e-10	-1.16952
132968138	chr9:132968138:A:G	3.6506e-20	-2.18626	-1.25172	1.56476e-05	-2.1952	-1.24402
132968311	chr9:132968311:G:A	1.32773e-19	-2.14682	-6.63902e-10	6.15918e-05	-2.06901	-6.63902e-10
132968486	chr9:132968486:TA:T	3.61326e-19	-7.15548e-10	-1.14567	0.000164283	-7.15548e-10	-1.08795
132968951	chr9:132968951:T:C	3.46916e-19	-7.15548e-10	-1.18637	0.000149866	-7.15548e-10	-1.1798
132968974	chr9:132968974:A:G	3.341e-19	-7.15548e-10	-1.22401	0.000153127	-7.15548e-10	-1.15827
132969253	chr9:132969253:G:A	4.99606e-20	-1.97634	-1.14788	2.19769e-05	-1.94386	-1.1557
132969380	chr9:132969380:C:T	2.04002e-18	-7.15548e-10	0.585262	0.000850775	-7.15548e-10	0.556606
132969499	chr9:132969499:G:A	3.56245e-20	-2.19548	-1.26694	1.71453e-05	-2.13079	-1.21702
132969729	chr9:132969729:C:T	3.38961e-19	-7.15548e-10	-1.20957	0.000146306	-7.15548e-10	-1.20384
132969836	chr9:132969836:T:C	6.3311e-20	-1.72074	-1.16665	3.03527e-05	-1.59849	-1.17817
132969919	chr9:132969919:A:G	3.65692e-19	-7.15548e-10	-1.13366	0.000157503	-7.15548e-10	-1.1301
132969937	chr9:132969937:C:T	1.2974e-19	-2.16992	-6.63902e-10	5.44424e-05	-2.1924	-6.63902e-10
132970228	chr9:132970228:C:T	3.76245e-20	-2.04659	-1.36121	1.66091e-05	-2.01846	-1.36113
132970698	chr9:132970698:A:C	3.80549e-19	-7.15548e-10	-1.09384	0.00017658	-7.15548e-10	-1.01577
132970772	chr9:132970772:C:T	7.88521e-19	-7.15548e-10	-0.365296	0.000315119	-7.15548e-10	-0.436594
132971175	chr9:132971175:G:C	7.08695e-20	-2.04312	-0.731498	3.20799e-05	-1.97515	-0.74616
132971338	chr9:132971338:C:T	7.88521e-19	-7.15548e-10	-0.365296	0.000315119	-7.15548e-10	-0.436594
132971549	chr9:132971549:A:T	3.02336e-19	-7.15548e-10	-1.32392	0.000132173	-7.15548e-10	-1.30543
132971771	chr9:132971771:C:T	1.73739e-19	-1.46827	-0.409628	6.67944e-05	-1.64308	-0.344842
132971798	chr9:132971798:C:A	5.13693e-20	-2.06373	-1.03268	2.19145e-05	-2.08809	-1.01431
132972010	chr9:132972010:C:T	1.26646e-19	-2.19406	-6.63902e-10	5.43154e-05	-2.19473	-6.63902e-10
132972017	chr9:132972017:G:A	9.11378e-19	-7.15548e-10	-0.220497	0.000450762	-7.15548e-10	-0.0786027
132972272	chr9:132972272:A:G	4.63408e-20	-1.87275	-1.32669	1.83832e-05	-1.95897	-1.31914
132972379	chr9:132972379:A:ATG	3.14531e-19	-7.15548e-10	-1.28437	0.000136615	-7.15548e-10	-1.27238
132972400	chr9:132972400:C:T	3.14283e-19	-7.15548e-10	-1.28516	0.000136503	-7.15548e-10	-1.2732
132972401	chr9:132972401:A:G	3.14596e-19	-7.15548e-10	-1.28417	0.000136675	-7.15548e-10	-1.27194
132972409	chr9:132972409:T:G	3.15109e-19	-7.15548e-10	-1.28254	0.000136871	-7.15548e-10	-1.2705
132972434	chr9:132972434:A:G	1.29567e-19	-2.17125	-6.63902e-10	5.43533e-05	-2.19404	-6.63902e-10
132972602	chr9:132972602:G:A	1.27576e-18	0.915836	-0.799993	0.000295878	0.313248	-0.812842
132972635	chr9:132972635:C:T	6.10318e-19	-7.15548e-10	-0.621474	0.000272999	-7.15548e-10	-0.580073
132972844	chr9:132972844:G:A	1.37599e-19	-1.91511	-0.196002	4.55441e-05	-2.04305	-0.327806
132972911	chr9:132972911:G:A	3.89335e-19	-7.15548e-10	-1.07101	0.000162679	-7.15548e-10	-1.09776
132973001	chr9:132973001:C:T	7.69915e-19	-7.15548e-10	-0.389175	0.000308713	-7.15548e-10	-0.457132
132973040	chr9:132973040:G:A	1.26461e-19	-2.19552	-6.63902e-10	5.41758e-05	-2.19731	-6.63902e-10
132973245	chr9:132973245:G:A	9.72601e-19	0.637905	-0.793386	0.000233878	0.0694503	-0.804192
132973251	chr9:132973251:A:T	4.09457e-18	-7.15548e-10	1.28196	0.00171546	-7.15548e-10	1.25789
132973499	chr9:132973499:C:T	3.53426e-20	-2.17658	-1.29379	1.64643e-05	-2.11016	-1.27819
132973574	chr9:132973574:T:C	3.43811e-20	-2.17681	-1.32114	1.59538e-05	-2.11067	-1.30917
132973583	chr9:132973583:G:T	8.03302e-20	-1.37695	-1.27236	2.60459e-05	-1.68782	-1.24186
132973688	chr9:132973688:A:C	3.43883e-20	-2.18063	-1.31711	1.59053e-05	-2.11832	-1.30457
132973861	chr9:132973861:A:G	7.18657e-20	-1.59434	-1.16631	3.29945e-05	-1.55058	-1.14263
132974013	chr9:132974013:C:T	1.53386e-19	-2.0025	-6.63902e-10	6.19873e-05	-2.06261	-6.63902e-10
132974054	chr9:132974054:G:A	4.5911e-20	-1.87604	-1.33271	1.81539e-05	-1.96279	-1.32787
132974067	chr9:132974067:A:G	5.83579e-19	0.681457	-1.34773	0.000138986	0.0892109	-1.34438
132974336	chr9:132974336:A:G	4.16604e-19	-7.15548e-10	-1.00332	0.000181555	-7.15548e-10	-0.987984
132974792	chr9:132974792:A:G	5.16021e-19	-7.15548e-10	-0.789308	0.000229566	-7.15548e-10	-0.753352
132974801	chr9:132974801:GA:G	5.43155e-20	-2.19873	-0.841917	2.29989e-05	-2.19016	-0.863935
132974887	chr9:132974887:G:A	4.16119e-19	-7.15548e-10	-1.00448	0.000168292	-7.15548e-10	-1.06384
132975011	chr9:132975011:T:C	1.27325e-19	-2.18871	-6.63902e-10	5.71635e-05	-2.14363	-6.63902e-10
132975187	chr9:132975187:G:A	2.92877e-19	-1.62212	0.266419	0.000126855	-1.56257	0.21607
132975214	chr9:132975214:A:G	3.44675e-19	-7.15548e-10	-1.19285	0.000145419	-7.15548e-10	-1.20992
132975355	chr9:132975355:C:G	3.70186e-19	-7.15548e-10	-1.12145	0.000163094	-7.15548e-10	-1.09522
132975668	chr9:132975668:T:C	2.95766e-19	-7.15548e-10	-1.34589	0.000126331	-7.15548e-10	-1.35064
132975685	chr9:132975685:C:A	1.61421e-19	-1.95144	-6.63902e-10	8.36776e-05	-1.76257	-6.63902e-10
132975727	chr9:132975727:A:C	6.90484e-19	0.848081	-1.34614	0.000132093	0.0257306	-1.33177
132975769	chr9:132975769:T:C	3.93076e-19	0.299566	-1.36102	0.000139827	0.110294	-1.35943
132975774	chr9:132975774:A:G	7.43186e-20	-2.14722	-0.579873	3.29685e-05	-2.18858	-0.505408
132975988	chr9:132975988:T:A	3.35398e-20	-2.17529	-1.34743	1.40154e-05	-2.19879	-1.35059
132975997	chr9:132975997:A:G	7.77002e-20	-1.87411	-0.808482	3.14105e-05	-1.93757	-0.804828
132976094	chr9:132976094:T:C	4.40334e-19	-7.15548e-10	-0.947922	0.0001796	-7.15548e-10	-0.998813
132976102	chr9:132976102:C:T	1.48016e-19	-2.03814	-6.63902e-10	5.94764e-05	-2.10396	-6.63902e-10
132976103	chr9:132976103:A:T	1.48055e-19	-2.03787	-6.63902e-10	5.94888e-05	-2.10375	-6.63902e-10
132976129	chr9:132976129:T:A	3.53266e-19	0.190867	-1.3591	0.000126516	0.00666513	-1.35584
132976524	chr9:132976524:A:G	3.1574e-19	-7.15548e-10	-1.28054	0.000143384	-7.15548e-10	-1.22401
132976712	chr9:132976712:A:G	4.42053e-19	-7.15548e-10	-0.944025	0.000183602	-7.15548e-10	-0.976774
132976740	chr9:132976740:T:A	1.1962e-18	-7.15548e-10	0.0514523	0.000507163	-7.15548e-10	0.0392908
132976799	chr9:132976799:C:T	1.58778e-19	-1.96795	-6.63902e-10	8.18806e-05	-1.78428	-6.63902e-10
132977033	chr9:132977033:C:T	4.03734e-20	-2.09799	-1.23929	1.74959e-05	-2.17254	-1.15504
132977070	chr9:132977070:G:A	4.8632e-20	-2.03787	-1.1133	2.44063e-05	-1.91177	-1.08293
132977540	chr9:132977540:C:T	4.48712e-18	1.37351	-6.63902e-10	0.000810687	0.508339	-6.63902e-10
132977566	chr9:132977566:A:G	3.95642e-20	-2.14636	-1.21117	1.64475e-05	-2.18789	-1.20148
132977698	chr9:132977698:T:C	4.8128e-19	-0.859006	-6.63902e-10	0.000221797	-0.787778	-6.63902e-10
132977715	chr9:132977715:T:C	6.13473e-20	-1.77321	-1.1457	3.35806e-05	-1.5722	-1.1034
132977758	chr9:132977758:T:C	5.18367e-20	-2.18373	-0.903628	2.27452e-05	-2.18453	-0.880655
132977786	chr9:132977786:C:T	1.88169e-18	-7.15548e-10	0.50447	0.000820547	-7.15548e-10	0.520429
132977804	chr9:132977804:C:T	3.95447e-19	-7.15548e-10	-1.05544	0.000164184	-7.15548e-10	-1.08855
132977948	chr9:132977948:A:G	1.2566e-19	-2.02343	-0.17845	5.68362e-05	-2.03621	-0.113157
132977992	chr9:132977992:G:A	7.73271e-20	-1.38365	-1.30376	4.76628e-05	-1.01586	-1.30954
132978410	chr9:132978410:C:T	4.51473e-20	-2.17418	-1.05135	1.95875e-05	-2.19377	-1.02088
132978485	chr9:132978485:G:A	7.30348e-19	-7.15548e-10	-0.441933	0.000306974	-7.15548e-10	-0.462779
132978589	chr9:132978589:T:C	2.9499e-19	-7.15548e-10	-1.34852	0.000125609	-7.15548e-10	-1.35637
132979004	chr9:132979004:G:A	2.98742e-19	-7.15548e-10	-1.33588	0.000127954	-7.15548e-10	-1.33787
132979262	chr9:132979262:T:A	2.99193e-19	-7.15548e-10	-1.33437	0.000129959	-7.15548e-10	-1.32233
132979997	chr9:132979997:T:C	3.22515e-19	-7.15548e-10	-1.25931	0.000146711	-7.15548e-10	-1.20108
132980123	chr9:132980123:T:C	3.48767e-19	-7.15548e-10	-1.18105	0.000145615	-7.15548e-10	-1.20857
132980213	chr9:132980213:G:A	3.29698e-19	-7.15548e-10	-1.23728	0.000138343	-7.15548e-10	-1.25981
132980381	chr9:132980381:C:T	8.33883e-20	-1.81482	-0.797129	3.9553e-05	-1.7987	-0.713205
132980385	chr9:132980385:C:G	4.89732e-19	-7.15548e-10	-0.841597	0.000198814	-7.15548e-10	-0.897174
132980477	chr9:132980477:A:C	1.31786e-19	-2.15428	-6.63902e-10	6.03319e-05	-2.08968	-6.63902e-10
132980990	chr9:132980990:G:A	7.27944e-19	-7.15548e-10	-0.44523	0.000355629	-7.15548e-10	-0.315654
132981096	chr9:132981096:A:G	4.19266e-20	-1.93983	-1.3597	1.7358e-05	-1.97426	-1.36123
132981451	chr9:132981451:A:T	1.35111e-19	-2.12936	-6.63902e-10	6.27337e-05	-2.05064	-6.63902e-10
132981516	chr9:132981516:T:C	7.84285e-20	-1.39139	-1.28188	8.15664e-05	-0.483747	-1.30438
132981979	chr9:132981979:C:G	3.17809e-19	-7.15548e-10	-1.274	0.000138963	-7.15548e-10	-1.25534
132982259	chr9:132982259:C:T	1.26946e-19	-2.19169	-6.63902e-10	5.41101e-05	-2.19852	-6.63902e-10
132982533	chr9:132982533:G:A	3.30397e-20	-2.18129	-1.35646	1.43627e-05	-2.17199	-1.35292
132983467	chr9:132983467:T:A	7.43553e-19	-7.15548e-10	-0.424016	0.000357453	-7.15548e-10	-0.310538
132983697	chr9:132983697:C:T	4.69886e-19	-7.15548e-10	-0.882965	0.000217167	-7.15548e-10	-0.808877
132983728	chr9:132983728:T:G	4.49899e-20	-2.0208	-1.20822	2.11972e-05	-1.91432	-1.22136
132984012	chr9:132984012:A:G	4.17932e-19	-7.15548e-10	-1.00014	0.000190456	-7.15548e-10	-0.940121
132984370	chr9:132984370:C:T	1.2726e-19	-2.18922	-6.63902e-10	5.53797e-05	-2.17533	-6.63902e-10
132984676	chr9:132984676:C:T	1.0249e-19	-2.13923	-0.266458	4.71001e-05	-2.15543	-0.181833
132984785	chr9:132984785:C:G	1.42027e-18	-7.15548e-10	0.223145	0.0006908	-7.15548e-10	0.348308
132984970	chr9:132984970:A:C	4.37326e-19	-7.15548e-10	-0.954776	0.000182346	-7.15548e-10	-0.983636
132985028	chr9:132985028:C:T	7.19618e-20	-1.61637	-1.14295	2.5984e-05	-1.75017	-1.18189
132985216	chr9:132985216:A:T	3.58098e-19	-7.15548e-10	-1.15465	0.000156682	-7.15548e-10	-1.13533
132985452	chr9:132985452:G:A	4.04858e-19	-0.77997	-0.25195	0.000136927	-0.944831	-0.325261
132985510	chr9:132985510:C:G	3.31068e-19	-7.15548e-10	-1.23313	0.000139727	-7.15548e-10	-1.24985
132985561	chr9:132985561:G:A	3.00077e-19	-7.15548e-10	-1.33141	0.000127243	-7.15548e-10	-1.34344
132985585	chr9:132985585:G:A	3.94796e-19	-1.05709	-6.63902e-10	0.000139939	-1.24834	-6.63902e-10
132985612	chr9:132985612:G:A	1.0816e-18	-7.15548e-10	-0.0492607	0.000535446	-7.15548e-10	0.0935567
132985646	chr9:132985646:C:T	4.46181e-20	-2.11757	-1.11975	2.60227e-05	-1.82991	-1.10066
132985854	chr9:132985854:G:A	3.66773e-20	-2.19456	-1.23874	1.76998e-05	-2.09618	-1.21981
132985970	chr9:132985970:A:G	5.22349e-19	-7.15548e-10	-0.777118	0.000212371	-7.15548e-10	-0.83121
132986124	chr9:132986124:A:C	4.18898e-19	-7.15548e-10	-0.997827	0.000174558	-7.15548e-10	-1.02729
132986611	chr9:132986611:T:G	2.65096e-19	-2.11472	0.659353	7.276e-05	-2.17744	0.27506
132986778	chr9:132986778:G:A	3.27992e-19	-7.15548e-10	-1.24247	0.000141202	-7.15548e-10	-1.23935
132986852	chr9:132986852:G:A	3.73705e-19	-7.15548e-10	-1.11199	0.000160014	-7.15548e-10	-1.11428
132986948	chr9:132986948:C:T	2.08756e-19	-1.69429	-6.63902e-10	8.23652e-05	-1.77838	-6.63902e-10
132987108	chr9:132987108:C:T	5.31505e-20	-1.87836	-1.18397	3.19537e-05	-1.59196	-1.1333
132987600	chr9:132987600:T:C	4.19478e-20	-2.00595	-1.29308	2.27243e-05	-1.78447	-1.28164
132987670	chr9:132987670:T:C	3.98944e-19	-1.04663	-6.63902e-10	0.000187245	-0.957126	-6.63902e-10
132987908	chr9:132987908:G:A	3.78538e-20	-2.04908	-1.35264	2.01428e-05	-1.84859	-1.3381
132988068	chr9:132988068:A:G	2.99297e-19	-7.15548e-10	-1.33402	0.000126354	-7.15548e-10	-1.35046
132988098	chr9:132988098:A:G	2.45359e-19	-2.13001	0.597283	9.60089e-05	-2.10386	0.478759
132988115	chr9:132988115:G:A	4.79006e-20	-2.10544	-1.06088	2.47504e-05	-1.93472	-1.04598
132988200	chr9:132988200:G:T	3.9988e-19	-7.15548e-10	-1.04429	0.000164828	-7.15548e-10	-1.08464
132988664	chr9:132988664:A:G	6.84757e-19	-7.15548e-10	-0.506391	0.00031241	-7.15548e-10	-0.445227
132988780	chr9:132988780:A:G	1.38021e-19	-2.10805	-6.63902e-10	6.38286e-05	-2.03334	-6.63902e-10
132988790	chr9:132988790:C:T	1.51558e-19	-2.19745	0.182966	4.82454e-05	-2.09837	-0.214873
132988892	chr9:132988892:G:A	8.13942e-20	-1.60867	-1.02748	4.55263e-05	-1.27798	-1.09328
132988924	chr9:132988924:C:A	2.97954e-19	-7.15548e-10	-1.33852	0.000127252	-7.15548e-10	-1.34337
132989383	chr9:132989383:T:C	6.84757e-19	-7.15548e-10	-0.506391	0.00031241	-7.15548e-10	-0.445227
132989472	chr9:132989472:A:G	3.21091e-19	-7.15548e-10	-1.26373	0.000134592	-7.15548e-10	-1.2873
132990058	chr9:132990058:A:G	6.08665e-19	-7.15548e-10	-0.624187	0.000274646	-7.15548e-10	-0.574058
132990062	chr9:132990062:A:C	2.92394e-19	-7.15548e-10	-1.35735	0.00012534	-7.15548e-10	-1.35851
132990109	chr9:132990109:T:C	7.62364e-20	-2.19718	-0.50444	3.12196e-05	-2.12928	-0.619211
132990250	chr9:132990250:CTCAT:C	4.7223e-20	-2.16867	-1.01191	2.11499e-05	-2.09348	-1.04443
132990624	chr9:132990624:T:C	6.77426e-19	-7.15548e-10	-0.517155	0.00032515	-7.15548e-10	-0.405256
132990641	chr9:132990641:T:A	2.03796e-19	-1.71834	-6.63902e-10	6.49856e-05	-2.01538	-6.63902e-10
132990767	chr9:132990767:C:T	3.61429e-20	-2.1981	-1.24988	1.62749e-05	-2.09505	-1.30487
132991261	chr9:132991261:C:G	1.96727e-19	-2.19592	0.442287	7.37564e-05	-2.05105	0.162273
132991306	chr9:132991306:A:G	3.50861e-20	-2.14696	-1.33069	1.4422e-05	-2.19831	-1.32248
132991311	chr9:132991311:C:T	2.93568e-19	-7.15548e-10	-1.35335	0.00012621	-7.15548e-10	-1.3516
132991481	chr9:132991481:G:A	2.96129e-19	-7.15548e-10	-1.34466	0.000126094	-7.15548e-10	-1.35251
132991705	chr9:132991705:A:T	1.26065e-19	-2.19866	-6.63902e-10	5.64004e-05	-2.15707	-6.63902e-10
132991883	chr9:132991883:G:A	4.53068e-19	-7.15548e-10	-0.919414	0.000188141	-7.15548e-10	-0.95235
132991907	chr9:132991907:C:T	3.00474e-19	-7.15548e-10	-1.33009	0.000129224	-7.15548e-10	-1.328
132992300	chr9:132992300:C:T	6.58474e-20	-1.49087	-1.35725	2.39967e-05	-1.65931	-1.35232
132992451	chr9:132992451:C:T	3.22721e-19	-7.15548e-10	-1.25867	0.000134777	-7.15548e-10	-1.28592
132992602	chr9:132992602:A:C	1.60044e-19	-0.626208	-1.3338	3.74923e-05	-1.21451	-1.35089
132992993	chr9:132992993:A:G	1.33661e-19	-2.14015	-6.63902e-10	5.63965e-05	-2.15714	-6.63902e-10
132993162	chr9:132993162:C:T	5.84064e-20	-1.85507	-1.11296	2.31788e-05	-1.98291	-1.06339
132993165	chr9:132993165:G:A	6.64108e-19	-7.15548e-10	-0.537011	0.000256725	-7.15548e-10	-0.641538
132993201	chr9:132993201:G:C	4.64533e-19	-7.15548e-10	-0.894423	0.000192258	-7.15548e-10	-0.930706
132993384	chr9:132993384:G:A	4.96707e-20	-1.90616	-1.22388	1.87693e-05	-2.02511	-1.23221
132993522	chr9:132993522:T:C	3.82712e-19	-7.15548e-10	-1.08817	0.000159918	-7.15548e-10	-1.11488
132993603	chr9:132993603:G:A	2.91306e-19	-7.15548e-10	-1.36108	0.000125002	-7.15548e-10	-1.36121
132993824	chr9:132993824:T:C	3.79263e-20	-2.19044	-1.20937	1.59401e-05	-2.1875	-1.23321
132993868	chr9:132993868:T:C	1.39703e-19	-2.09594	-6.63902e-10	7.39271e-05	-1.88646	-6.63902e-10
132994012	chr9:132994012:A:G	5.11869e-19	-7.15548e-10	-0.797387	0.000227915	-7.15548e-10	-0.760571
132994420	chr9:132994420:G:A	2.91327e-19	-7.15548e-10	-1.36101	0.000125	-7.15548e-10	-1.36123
132994671	chr9:132994671:C:T	9.35671e-19	-7.15548e-10	-0.194191	0.000370728	-7.15548e-10	-0.274074
132994784	chr9:132994784:G:C	9.31906e-20	-1.96527	-0.53554	7.60058e-05	-1.32482	-0.533916
132994860	chr9:132994860:G:A	7.11238e-19	-7.15548e-10	-0.468448	0.000301663	-7.15548e-10	-0.480233
132994930	chr9:132994930:AG:A	7.05256e-20	-1.42623	-1.35325	2.30002e-05	-1.69772	-1.35631
132995241	chr9:132995241:G:A	2.91306e-19	-7.15548e-10	-1.36108	0.000125002	-7.15548e-10	-1.36121
132995495	chr9:132995495:C:T	4.97174e-19	-7.15548e-10	-0.826514	0.000197454	-7.15548e-10	-0.904038
132995625	chr9:132995625:C:T	9.47906e-20	-1.67528	-0.80851	3.38701e-05	-1.78227	-0.884745
132995735	chr9:132995735:C:G	3.0196e-19	-7.15548e-10	-1.32516	0.000131992	-7.15548e-10	-1.3068
132995768	chr9:132995768:T:C	7.12807e-20	-1.45227	-1.31656	4.68918e-05	-1.05074	-1.29096
132995805	chr9:132995805:C:T	7.41415e-19	-7.15548e-10	-0.426895	0.000295851	-7.15548e-10	-0.499686
132995810	chr9:132995810:T:C	3.96623e-19	-7.15548e-10	-1.05247	0.000165525	-7.15548e-10	-1.08042
132996132	chr9:132996132:C:T	5.97973e-20	-1.59791	-1.34658	3.63503e-05	-1.24602	-1.35032
132996286	chr9:132996286:C:T	2.28765e-18	1.97496	-1.27514	0.00136234	2.31228	-1.28487
132996465	chr9:132996465:C:G	5.02351e-20	-1.86424	-1.2545	1.96338e-05	-1.98084	-1.23145
132996697	chr9:132996697:T:C	4.27138e-20	-1.99609	-1.28484	1.81668e-05	-2.05725	-1.2327
132996811	chr9:132996811:C:T	2.91614e-19	-7.15548e-10	-1.36002	0.000125004	-7.15548e-10	-1.36119
132996812	chr9:132996812:G:A	2.99669e-19	-7.15548e-10	-1.33278	0.00013073	-7.15548e-10	-1.31641
132996819	chr9:132996819:G:A	3.04911e-19	-7.15548e-10	-1.31544	0.000129533	-7.15548e-10	-1.3256
132996977	chr9:132996977:A:G	3.98201e-19	-7.15548e-10	-1.0485	0.000166138	-7.15548e-10	-1.07673
132997024	chr9:132997024:T:A	3.0482e-19	-7.15548e-10	-1.31573	0.000129503	-7.15548e-10	-1.32584
132997059	chr9:132997059:C:T	1.27316e-19	-2.18879	-6.63902e-10	5.41705e-05	-2.19741	-6.63902e-10
132997350	chr9:132997350:C:T	4.43026e-20	-1.92055	-1.32386	1.83612e-05	-1.99791	-1.2814
132997435	chr9:132997435:G:A	1.28212e-19	-2.18177	-6.63902e-10	5.78066e-05	-2.13244	-6.63902e-10
132997916	chr9:132997916:A:G	4.12169e-20	-1.9624	-1.35421	1.67596e-05	-2.03954	-1.33103
132998090	chr9:132998090:C:A	5.85789e-20	-1.61445	-1.35063	3.2416e-05	-1.35755	-1.35334
132998126	chr9:132998126:A:C	3.87004e-20	-2.02909	-1.35052	1.46487e-05	-2.15273	-1.35246
132998153	chr9:132998153:A:G	3.92095e-20	-2.03554	-1.33099	1.48743e-05	-2.15632	-1.33359
132998173	chr9:132998173:A:T	4.62904e-20	-2.01094	-1.18958	1.96627e-05	-1.9929	-1.21792
132998249	chr9:132998249:T:C	3.61618e-20	-2.12171	-1.32574	1.51566e-05	-2.18773	-1.28338
132998417	chr9:132998417:C:T	4.0759e-19	-7.15548e-10	-1.02519	0.000169744	-7.15548e-10	-1.05525
132998893	chr9:132998893:G:C	3.70822e-20	-2.19362	-1.2287	1.66897e-05	-2.19039	-1.18436
132998905	chr9:132998905:C:G	4.04851e-19	-7.15548e-10	-1.03194	0.000168826	-7.15548e-10	-1.06068
132999069	chr9:132999069:T:C	3.06437e-19	-7.15548e-10	-1.31044	0.000128129	-7.15548e-10	-1.33651
132999092	chr9:132999092:T:C	2.13954e-19	-1.6697	-6.63902e-10	8.24572e-05	-1.77726	-6.63902e-10
132999254	chr9:132999254:G:A	2.95817e-19	-7.15548e-10	-1.34571	0.00012563	-7.15548e-10	-1.3562
132999313	chr9:132999313:G:C	4.27531e-19	-7.15548e-10	-0.977427	0.000175567	-7.15548e-10	-1.02152
132999881	chr9:132999881:A:T	2.75165e-19	-2.19362	0.775533	0.000162715	-2.19787	1.10033
132999884	chr9:132999884:C:T	2.17211e-19	-1.65459	-6.63902e-10	6.62315e-05	-1.99639	-6.63902e-10
133000231	chr9:133000231:T:C	4.94703e-20	-2.19452	-0.939567	2.3902e-05	-2.19771	-0.817867
133000264	chr9:133000264:T:C	4.5774e-20	-2.19722	-1.01452	2.26089e-05	-2.19874	-0.872457
133000286	chr9:133000286:G:A	3.79791e-20	-2.19801	-1.20041	1.80618e-05	-2.19884	-1.0969
133000321	chr9:133000321:T:C	4.6161e-20	-2.1968	-1.00652	2.28225e-05	-2.1986	-0.863192
133000415	chr9:133000415:G:A	2.91825e-19	-7.15548e-10	-1.3593	0.000125013	-7.15548e-10	-1.36113
133000647	chr9:133000647:G:A	9.00077e-20	-2.16765	-0.367907	5.63229e-05	-1.80127	-0.357168
133000764	chr9:133000764:A:T	4.69341e-20	-2.19784	-0.988871	2.32904e-05	-2.19884	-0.842656
133000871	chr9:133000871:A:G	3.85291e-20	-2.02508	-1.35896	1.84722e-05	-1.91244	-1.36084
133001403	chr9:133001403:CTGGCA:C	2.92115e-19	-7.15548e-10	-1.35831	0.000126241	-7.15548e-10	-1.35135
133001439	chr9:133001439:C:T	5.36787e-20	-2.19884	-0.853604	2.74429e-05	-2.19783	-0.679605
133001891	chr9:133001891:T:A	1.71208e-19	-2.19883	0.306259	9.28339e-05	-1.99524	0.336514
133001900	chr9:133001900:G:A	3.63837e-20	-2.08063	-1.36071	1.73014e-05	-1.97794	-1.36082
133002020	chr9:133002020:C:T	3.05385e-19	-7.15548e-10	-1.31388	0.000129114	-7.15548e-10	-1.32885
133002247	chr9:133002247:G:A	4.44691e-20	-2.19857	-1.04209	2.19193e-05	-2.1986	-0.903572
133002560	chr9:133002560:C:T	5.17193e-20	-1.99778	-1.09185	2.31343e-05	-1.78458	-1.26365
133002624	chr9:133002624:T:C	6.62598e-20	-2.12791	-0.713966	2.6651e-05	-2.10723	-0.79948
133002923	chr9:133002923:C:T	2.93159e-19	-7.15548e-10	-1.35474	0.000125006	-7.15548e-10	-1.36118
133003489	chr9:133003489:G:T	1.3841e-19	-2.10524	-6.63902e-10	5.46822e-05	-2.188	-6.63902e-10
133003580	chr9:133003580:A:G	3.30794e-19	-7.15548e-10	-1.23396	0.000141664	-7.15548e-10	-1.23609
133003865	chr9:133003865:C:T	3.3685e-19	-7.15548e-10	-1.21582	0.000143753	-7.15548e-10	-1.22145
133003890	chr9:133003890:G:C	5.02033e-20	-1.96331	-1.15606	2.28203e-05	-1.85301	-1.20888
133004069	chr9:133004069:C:T	4.39642e-20	-2.19345	-1.05862	2.08721e-05	-2.19812	-0.953008
133004885	chr9:133004885:G:A	3.24626e-20	-2.19807	-1.35729	1.65056e-05	-2.02726	-1.35858
133005082	chr9:133005082:C:A	3.90264e-20	-2.05524	-1.31598	1.93868e-05	-1.9215	-1.30345
133005211	chr9:133005211:T:G	4.12082e-20	-2.13133	-1.18549	1.70854e-05	-2.12848	-1.22284
133005508	chr9:133005508:C:T	2.91276e-19	-7.15548e-10	-1.36118	0.000125022	-7.15548e-10	-1.36106
133005637	chr9:133005637:C:T	3.07206e-19	-7.15548e-10	-1.30794	0.000129005	-7.15548e-10	-1.32969
133006022	chr9:133006022:C:T	1.51299e-19	-0.672559	-1.34364	5.6082e-05	-0.811867	-1.35086
133006837	chr9:133006837:G:A	4.43567e-20	-1.88587	-1.35733	1.76294e-05	-1.9599	-1.36007
133006841	chr9:133006841:G:C	4.19683e-20	-2.00079	-1.29775	1.52701e-05	-2.18103	-1.28262
133007380	chr9:133007380:G:T	3.15225e-19	-7.15548e-10	-1.28217	0.00013158	-7.15548e-10	-1.30993
133007391	chr9:133007391:A:T	4.35438e-20	-2.0891	-1.17259	1.7731e-05	-2.14438	-1.16985
133007528	chr9:133007528:G:T	3.51399e-19	-7.15548e-10	-1.17353	0.000144775	-7.15548e-10	-1.21436
133007553	chr9:133007553:A:T	4.3781e-20	-1.90635	-1.34991	1.73976e-05	-1.97816	-1.35505
133007829	chr9:133007829:G:A	4.1661e-20	-2.11305	-1.19284	1.70983e-05	-2.16055	-1.19002
133007853	chr9:133007853:G:A	3.78566e-19	-7.15548e-10	-1.09906	0.000156902	-7.15548e-10	-1.13392
133007950	chr9:133007950:A:C	4.39343e-20	-2.0538	-1.19896	1.759e-05	-2.17333	-1.14889
133008043	chr9:133008043:T:C	9.29678e-20	-1.4697	-1.0335	3.7943e-05	-1.52696	-1.0265
133008163	chr9:133008163:C:A	4.28883e-20	-2.1815	-1.09536	2.29102e-05	-1.91745	-1.14051
133008176	chr9:133008176:G:A	5.74642e-20	-2.1975	-0.786796	2.50895e-05	-2.18672	-0.780372
133008194	chr9:133008194:G:A	6.27402e-20	-2.19641	-0.700042	2.73396e-05	-2.18942	-0.69179
133008217	chr9:133008217:A:G	4.65337e-20	-1.86021	-1.33507	1.83038e-05	-1.93908	-1.34336
133008261	chr9:133008261:G:A	3.48473e-19	-7.15548e-10	-1.18189	0.000143738	-7.15548e-10	-1.22155
133008303	chr9:133008303:G:T	3.26162e-19	-7.15548e-10	-1.24806	0.000130988	-7.15548e-10	-1.31444
133008309	chr9:133008309:G:A	3.11977e-19	-7.15548e-10	-1.29253	0.00013581	-7.15548e-10	-1.27829
133008456	chr9:133008456:C:A	4.03185e-19	-7.15548e-10	-1.03606	0.000190465	-7.15548e-10	-0.940075
133008945	chr9:133008945:C:T	3.34057e-19	-7.15548e-10	-1.22414	0.000144817	-7.15548e-10	-1.21407
133009186	chr9:133009186:T:C	3.41061e-20	-2.14502	-1.36096	1.54182e-05	-2.09591	-1.35809
133009218	chr9:133009218:T:C	3.91326e-20	-2.19562	-1.17288	1.98114e-05	-1.99239	-1.2109
133009419	chr9:133009419:T:G	4.07892e-20	-1.97413	-1.35291	1.6459e-05	-2.04815	-1.34052
133009556	chr9:133009556:G:C	4.81472e-19	-7.15548e-10	-0.858607	0.000198103	-7.15548e-10	-0.900757
133009607	chr9:133009607:G:A	2.00538e-18	-7.15548e-10	0.568133	0.000781712	-7.15548e-10	0.471944
133009663	chr9:133009663:G:A	4.10404e-19	-7.15548e-10	-1.01831	0.000194232	-7.15548e-10	-0.920487
133009668	chr9:133009668:A:G	6.51939e-20	-2.15756	-0.700533	2.537e-05	-2.19255	-0.763425
133009784	chr9:133009784:AAG:A	3.42265e-19	-7.15548e-10	-1.19987	0.000157679	-7.15548e-10	-1.12898
133009898	chr9:133009898:C:T	1.60043e-18	-7.15548e-10	0.342575	0.000620043	-7.15548e-10	0.240247
133010530	chr9:133010530:G:A	3.67787e-19	-7.15548e-10	-1.12795	0.000150416	-7.15548e-10	-1.17614
133010535	chr9:133010535:C:T	3.77956e-19	-7.15548e-10	-1.10068	0.000154081	-7.15548e-10	-1.15207
133010621	chr9:133010621:A:G	3.49852e-19	-7.15548e-10	-1.17795	0.000156836	-7.15548e-10	-1.13434
133010989	chr9:133010989:A:C	1.45482e-19	-2.0554	-6.63902e-10	5.41949e-05	-2.19696	-6.63902e-10
133011084	chr9:133011084:G:T	4.05319e-19	-7.15548e-10	-1.03078	0.000191722	-7.15548e-10	-0.933498
133011808	chr9:133011808:C:T	2.93278e-19	-7.15548e-10	-1.35433	0.000128694	-7.15548e-10	-1.3321
133012149	chr9:133012149:C:T	6.0241e-20	-2.19882	-0.738284	2.68721e-05	-2.17525	-0.723201
133012198	chr9:133012198:G:A	4.82831e-20	-2.19386	-0.964517	1.99717e-05	-2.19638	-0.998844
133012468	chr9:133012468:C:T	5.86071e-20	-2.10092	-0.863677	2.73549e-05	-2.04283	-0.837814
133012521	chr9:133012521:TGGTGAAAC:T	6.33695e-20	-2.12896	-0.757515	2.92768e-05	-2.079	-0.733747
133012664	chr9:133012664:G:A	5.94596e-20	-2.11676	-0.833398	2.31178e-05	-2.16376	-0.885185
133012680	chr9:133012680:A:T	3.4289e-19	-7.15548e-10	-1.19804	0.000144164	-7.15548e-10	-1.21859
133012703	chr9:133012703:T:A	6.34624e-20	-2.02472	-0.860284	3.05109e-05	-1.93628	-0.835178
133012710	chr9:133012710:A:G	4.07341e-19	-7.15548e-10	-1.02581	0.000157902	-7.15548e-10	-1.12757
133012763	chr9:133012763:G:A	6.23386e-20	-2.01956	-0.883315	3.00159e-05	-1.92872	-0.859095
133012799	chr9:133012799:GAGAA:G	6.36139e-20	-2.02154	-0.861086	3.06365e-05	-1.93117	-0.836177
133012860	chr9:133012860:G:GA	2.91261e-19	-7.15548e-10	-1.36124	0.000125114	-7.15548e-10	-1.36032
133012895	chr9:133012895:C:T	1.163e-19	-1.1571	-1.12218	4.48512e-05	-1.27451	-1.11168
133012909	chr9:133012909:C:T	2.91261e-19	-7.15548e-10	-1.36124	0.000125084	-7.15548e-10	-1.36056
133012910	chr9:133012910:G:A	1.48151e-18	-7.15548e-10	0.265359	0.000576969	-7.15548e-10	0.168245
133013020	chr9:133013020:G:A	5.62813e-20	-2.12448	-0.880617	2.1949e-05	-2.16883	-0.931994
133013129	chr9:133013129:G:A	5.86407e-20	-2.11815	-0.845875	2.72314e-05	-2.06514	-0.820031
133013238	chr9:133013238:T:C	4.05581e-19	-7.15548e-10	-1.03014	0.000156745	-7.15548e-10	-1.13492
133013246	chr9:133013246:G:A	3.52524e-19	-7.15548e-10	-1.17034	0.000145376	-7.15548e-10	-1.21022
133013364	chr9:133013364:C:T	6.45584e-20	-1.99279	-0.875099	3.13186e-05	-1.89508	-0.850251
133013509	chr9:133013509:C:A	6.64073e-20	-2.00642	-0.833225	3.21971e-05	-1.91053	-0.807137
133013617	chr9:133013617:A:T	2.92363e-19	-7.15548e-10	-1.35746	0.000127838	-7.15548e-10	-1.33878
133013624	chr9:133013624:T:C	4.07971e-20	-2.17291	-1.15394	2.23435e-05	-1.88782	-1.19519
133013643	chr9:133013643:C:T	6.43373e-20	-2.19809	-0.673222	2.84219e-05	-2.18431	-0.658073
133013645	chr9:133013645:T:C	1.59431e-18	-7.15548e-10	0.338744	0.000619586	-7.15548e-10	0.239509
133013676	chr9:133013676:A:G	6.87478e-20	-2.01259	-0.79242	3.33399e-05	-1.91861	-0.764178
133013705	chr9:133013705:GGAGGCT:G	3.95992e-20	-1.99648	-1.36016	1.9382e-05	-1.86492	-1.36028
133013728	chr9:133013728:G:A	3.44684e-19	-7.15548e-10	-1.19283	0.00014271	-7.15548e-10	-1.22873
133013756	chr9:133013756:G:A	6.25081e-20	-2.01579	-0.88437	3.01146e-05	-1.92423	-0.860303
133013851	chr9:133013851:T:C	3.38789e-19	-7.15548e-10	-1.21008	0.000146459	-7.15548e-10	-1.2028
133014026	chr9:133014026:A:G	3.87879e-20	-2.18212	-1.19522	2.08046e-05	-1.92213	-1.23224
133014049	chr9:133014049:ACAGTT:A	1.5815e-19	-1.97191	-6.63902e-10	5.54504e-05	-2.17405	-6.63902e-10
133014189	chr9:133014189:C:T	3.55141e-19	-7.15548e-10	-1.16294	0.000161088	-7.15548e-10	-1.10759
133014192	chr9:133014192:G:A	6.16822e-20	-2.19833	-0.715131	2.72566e-05	-2.18323	-0.701012
133014577	chr9:133014577:C:T	6.27201e-20	-2.02084	-0.875934	3.01649e-05	-1.93117	-0.851698
133014584	chr9:133014584:A:T	4.00184e-19	-7.15548e-10	-1.04353	0.000188875	-7.15548e-10	-0.948455
133014692	chr9:133014692:A:G	1.35534e-19	-1.15705	-0.969178	5.21239e-05	-1.27694	-0.958975
133014975	chr9:133014975:G:A	1.56958e-19	-1.11272	-0.866752	6.03429e-05	-1.23364	-0.85586
133015042	chr9:133015042:T:C	5.59385e-20	-2.12961	-0.881593	2.18681e-05	-2.17112	-0.933393
133015156	chr9:133015156:A:G	6.34549e-20	-2.00625	-0.878873	3.06441e-05	-1.91256	-0.854543
133015248	chr9:133015248:T:C	1.26147e-19	-2.198	-6.63902e-10	5.4128e-05	-2.19819	-6.63902e-10
133015333	chr9:133015333:C:G	3.39043e-19	-7.15548e-10	-1.20933	0.000147001	-7.15548e-10	-1.1991
133015373	chr9:133015373:T:C	3.42738e-19	-7.15548e-10	-1.19849	0.000139908	-7.15548e-10	-1.24856
133015604	chr9:133015604:G:A	6.33498e-20	-2.02129	-0.865493	3.04791e-05	-1.93122	-0.841277
133015840	chr9:133015840:T:G	5.11072e-20	-2.1944	-0.907132	2.21452e-05	-2.19247	-0.899456
133015880	chr9:133015880:A:G	2.86102e-19	-1.37911	-6.63902e-10	8.0663e-05	-1.79926	-6.63902e-10
133016492	chr9:133016492:T:C	5.93512e-20	-2.06052	-0.89146	2.83176e-05	-1.97873	-0.867332
133016602	chr9:133016602:C:A	4.44357e-20	-2.13537	-1.10604	1.78015e-05	-2.17429	-1.13597
133016634	chr9:133016634:G:A	2.92651e-19	-7.15548e-10	-1.35648	0.000126205	-7.15548e-10	-1.35164
133016693	chr9:133016693:C:T	6.33704e-19	-7.15548e-10	-0.583874	0.000272291	-7.15548e-10	-0.582673
133016955	chr9:133016955:A:C	1.43159e-19	-2.0715	-6.63902e-10	5.41143e-05	-2.19844	-6.63902e-10
133017158	chr9:133017158:G:A	4.05171e-19	-7.15548e-10	-1.03115	0.000191642	-7.15548e-10	-0.933915
133017413	chr9:133017413:G:A	1.5557e-19	-1.98836	-6.63902e-10	5.51443e-05	-2.17959	-6.63902e-10
133017427	chr9:133017427:T:C	4.47449e-20	-2.1425	-1.09197	1.78883e-05	-2.17948	-1.12591
133017575	chr9:133017575:T:C	4.20756e-20	-1.97918	-1.31681	1.50082e-05	-2.17476	-1.30618
133017594	chr9:133017594:T:C	1.0925e-19	-1.95409	-0.387727	4.20015e-05	-1.98802	-0.463814
133017783	chr9:133017783:A:G	4.1452e-20	-1.95649	-1.35443	1.66622e-05	-2.02018	-1.35622
133017987	chr9:133017987:A:C	4.11871e-20	-1.96362	-1.35371	1.65697e-05	-2.02646	-1.35551
133018173	chr9:133018173:T:C	9.32037e-19	-7.15548e-10	-0.198083	0.000371191	-7.15548e-10	-0.272825
133018256	chr9:133018256:C:T	3.97911e-20	-2.18739	-1.16443	2.10481e-05	-1.93793	-1.20481
133018603	chr9:133018603:C:T	8.54329e-20	-1.91522	-0.672502	3.21694e-05	-1.95142	-0.767109
133018711	chr9:133018711:G:A	4.01443e-20	-2.18477	-1.1582	2.1468e-05	-1.924	-1.19897
133018743	chr9:133018743:C:T	4.79117e-20	-1.95651	-1.20959	1.64671e-05	-2.14813	-1.24005
133018785	chr9:133018785:T:C	3.65384e-19	-7.15548e-10	-1.13451	0.00015014	-7.15548e-10	-1.17797
133019109	chr9:133019109:T:C	2.97898e-19	-7.15548e-10	-1.3387	0.000128909	-7.15548e-10	-1.33044
133020362	chr9:133020362:G:A	1.31727e-19	-2.15472	-6.63902e-10	5.45953e-05	-2.1896	-6.63902e-10
133020428	chr9:133020428:G:C	5.72591e-19	-7.15548e-10	-0.685283	0.000230073	-7.15548e-10	-0.751144
133020550	chr9:133020550:C:T	3.09619e-19	-7.15548e-10	-1.30011	0.000133391	-7.15548e-10	-1.29626
133021081	chr9:133021081:T:G	6.06561e-20	-1.58752	-1.34271	1.83299e-05	-1.97023	-1.31077
133021242	chr9:133021242:A:AT	8.33447e-20	-1.54923	-1.06324	2.41475e-05	-1.99943	-1.00593
133021273	chr9:133021273:C:G	3.51691e-18	-7.15548e-10	1.12988	0.00141637	-7.15548e-10	1.06631
133021372	chr9:133021372:A:T	1.11871e-19	-1.2292	-1.08891	4.28408e-05	-1.34879	-1.08326
133021442	chr9:133021442:A:G	4.94385e-19	-7.15548e-10	-0.83214	0.000240324	-7.15548e-10	-0.707554
133021623	chr9:133021623:C:T	4.11956e-20	-2.18038	-1.13674	2.22803e-05	-1.90594	-1.1799
133021649	chr9:133021649:A:G	3.55863e-19	-7.15548e-10	-1.16091	0.00016551	-7.15548e-10	-1.08051
133021683	chr9:133021683:C:T	2.92111e-19	-7.15548e-10	-1.35832	0.000130154	-7.15548e-10	-1.32083
133022002	chr9:133022002:C:T	1.01105e-19	-1.88502	-0.534275	4.39866e-05	-1.95394	-0.451721
133022089	chr9:133022089:T:C	1.26456e-19	-2.19556	-6.63902e-10	5.46264e-05	-2.18903	-6.63902e-10
133022210	chr9:133022210:C:T	1.32473e-19	-2.14908	-6.63902e-10	6.5255e-05	-2.01124	-6.63902e-10
133022368	chr9:133022368:G:T	6.02623e-19	-7.15548e-10	-0.634163	0.000253564	-7.15548e-10	-0.653925
133022378	chr9:133022378:G:A	3.62395e-19	-7.15548e-10	-1.14272	0.000156532	-7.15548e-10	-1.13628
133022383	chr9:133022383:G:A	3.81966e-20	-2.0442	-1.34851	1.40148e-05	-2.18882	-1.36061
133022480	chr9:133022480:G:C	3.39215e-19	-7.15548e-10	-1.20882	0.000151651	-7.15548e-10	-1.16796
133022675	chr9:133022675:C:A	4.03204e-20	-2.18256	-1.15604	2.16861e-05	-1.91568	-1.19719
133022704	chr9:133022704:G:A	1.14545e-19	-2.16312	-0.131363	4.42093e-05	-2.19715	-0.203457
133022720	chr9:133022720:T:C	2.9929e-19	-7.15548e-10	-1.33404	0.000133168	-7.15548e-10	-1.29793
133023549	chr9:133023549:T:C	4.81327e-19	-7.15548e-10	-0.858909	0.0002241	-7.15548e-10	-0.777452
133023713	chr9:133023713:G:C	2.93655e-19	-7.15548e-10	-1.35305	0.000126689	-7.15548e-10	-1.34781
133023761	chr9:133023761:G:C	1.01536e-19	-2.18234	-0.2327	3.73864e-05	-2.19833	-0.36991
133023860	chr9:133023860:G:A	3.84979e-19	-1.08227	-6.63902e-10	0.000181149	-0.990225	-6.63902e-10
133024168	chr9:133024168:G:A	3.68843e-19	-7.15548e-10	-1.12508	0.000171542	-7.15548e-10	-1.04472
133024280	chr9:133024280:G:C	6.4927e-19	-0.559606	-6.63902e-10	0.000309542	-0.454448	-6.63902e-10
133024501	chr9:133024501:G:A	4.80043e-20	-1.877	-1.28716	1.60845e-05	-2.10596	-1.30573
133024548	chr9:133024548:G:C	7.81069e-20	-2.19728	-0.480101	3.00037e-05	-2.18722	-0.600998
133024665	chr9:133024665:A:G	3.97335e-19	-7.15548e-10	-1.05068	0.000160992	-7.15548e-10	-1.10819
133025234	chr9:133025234:A:C	1.50477e-19	-2.02164	-6.63902e-10	5.55407e-05	-2.17243	-6.63902e-10
133025260	chr9:133025260:A:T	2.99937e-19	-7.15548e-10	-1.33188	0.000125766	-7.15548e-10	-1.35512
133025312	chr9:133025312:G:A	5.53828e-20	-1.84781	-1.17337	1.76171e-05	-2.08612	-1.23455
133025447	chr9:133025447:C:CCCTCTGTCACACCCA	4.71539e-19	-7.15548e-10	-0.879454	0.000189739	-7.15548e-10	-0.943892
133025668	chr9:133025668:C:T	4.79705e-19	-7.15548e-10	-0.862283	0.000192756	-7.15548e-10	-0.928117
133025870	chr9:133025870:T:A	3.44724e-20	-2.15749	-1.3378	1.49753e-05	-2.18228	-1.30086
133025972	chr9:133025972:T:C	4.87974e-19	-7.15548e-10	-0.845194	0.000196014	-7.15548e-10	-0.911354
133025984	chr9:133025984:T:C	2.91596e-19	-7.15548e-10	-1.36009	0.000125031	-7.15548e-10	-1.36098
133026378	chr9:133026378:T:C	1.87498e-19	-1.01428	-0.787403	6.22106e-05	-1.20981	-0.849208
133026897	chr9:133026897:G:T	8.30839e-20	-1.27375	-1.34186	3.96487e-05	-1.17118	-1.33831
133027014	chr9:133027014:A:G	5.30169e-19	-7.15548e-10	-0.76226	0.000211863	-7.15548e-10	-0.833601
133027037	chr9:133027037:T:C	5.11894e-19	-7.15548e-10	-0.797337	0.000204647	-7.15548e-10	-0.868257
133027038	chr9:133027038:G:A	5.0215e-19	-7.15548e-10	-0.816557	0.000200743	-7.15548e-10	-0.88752
133027095	chr9:133027095:C:T	3.41781e-19	-7.15548e-10	-1.20129	0.000147676	-7.15548e-10	-1.19452
133027302	chr9:133027302:C:T	4.55822e-20	-2.00133	-1.21461	1.72581e-05	-2.13399	-1.20727
133027320	chr9:133027320:T:C	9.4109e-19	-7.15548e-10	-0.188417	0.000352215	-7.15548e-10	-0.3253
133027575	chr9:133027575:A:G	1.25096e-19	-0.847265	-1.35911	5.18252e-05	-0.883778	-1.35789
133027651	chr9:133027651:G:A	4.00736e-20	-2.14956	-1.19518	1.64875e-05	-2.15984	-1.2271
133027679	chr9:133027679:G:A	2.65063e-18	-7.15548e-10	0.847096	0.000946107	-7.15548e-10	0.662813
133027834	chr9:133027834:G:A	1.20161e-17	-7.15548e-10	2.35855	0.00410444	-7.15548e-10	2.13028
133027878	chr9:133027878:G:C	4.4108e-19	-0.946229	-6.63902e-10	0.000131722	-1.30885	-6.63902e-10
133027904	chr9:133027904:T:C	1.51494e-19	-2.12129	0.106377	5.43954e-05	-1.9667	-0.226562
133028238	chr9:133028238:G:A	4.50984e-20	-2.19059	-1.03602	1.94512e-05	-2.19788	-1.02375
133028247	chr9:133028247:C:T	3.6756e-19	-7.15548e-10	-1.12857	0.000151477	-7.15548e-10	-1.16911
133028267	chr9:133028267:A:G	3.37179e-19	-7.15548e-10	-1.21484	0.000140239	-7.15548e-10	-1.24619
133028610	chr9:133028610:T:C	1.48732e-19	-1.9025	-0.130805	6.05801e-05	-2.00238	-0.0831964
133028646	chr9:133028646:A:C	1.10512e-18	-7.15548e-10	-0.0277436	0.000614008	-7.15548e-10	0.230466
133028676	chr9:133028676:C:T	3.61693e-19	-7.15548e-10	-1.14466	0.000151575	-7.15548e-10	-1.16846
133028871	chr9:133028871:A:C	4.08523e-19	-1.02291	-6.63902e-10	0.000120425	-1.39852	-6.63902e-10
133028879	chr9:133028879:A:G	9.79701e-20	-1.92315	-0.527641	3.92213e-05	-2.01697	-0.503354
133028953	chr9:133028953:T:C	9.43047e-20	-1.91966	-0.569267	3.86199e-05	-1.99035	-0.545426
133029363	chr9:133029363:A:G	4.30727e-20	-1.92697	-1.34559	1.88198e-05	-1.93306	-1.32157
133029364	chr9:133029364:C:A	3.14742e-19	-7.15548e-10	-1.2837	0.000137185	-7.15548e-10	-1.26821
133029471	chr9:133029471:C:T	2.42322e-18	-7.15548e-10	0.757399	0.000904762	-7.15548e-10	0.618129
133029651	chr9:133029651:C:T	4.19166e-20	-1.9505	-1.34927	1.82457e-05	-1.95711	-1.32851
133029762	chr9:133029762:G:C	1.15702e-19	-2.05211	-0.232326	6.05496e-05	-2.08404	-0.00204483
133029769	chr9:133029769:A:G	9.07556e-20	-1.93616	-0.59113	3.65087e-05	-2.02738	-0.564609
133029772	chr9:133029772:G:A	1.40565e-19	-2.08979	-6.63902e-10	6.74921e-05	-1.97753	-6.63902e-10
133029868	chr9:133029868:T:C	1.06616e-19	-1.87144	-0.494786	4.24557e-05	-1.97406	-0.467018
133030314	chr9:133030314:C:T	3.75941e-20	-2.05019	-1.35842	1.56242e-05	-2.08439	-1.35633
133030482	chr9:133030482:A:C	4.33448e-18	-7.15548e-10	1.3389	0.00186609	-7.15548e-10	1.34206
133030670	chr9:133030670:C:T	1.17949e-19	-2.027	-0.238206	6.17945e-05	-2.05635	-0.00938297
133030719	chr9:133030719:C:T	6.25544e-19	-0.596833	-6.63902e-10	0.000273911	-0.57674	-6.63902e-10
133030990	chr9:133030990:G:A	2.96024e-19	-7.15548e-10	-1.34502	0.000125787	-7.15548e-10	-1.35495
133031464	chr9:133031464:G:A	2.92121e-19	-7.15548e-10	-1.35829	0.000124999	-7.15548e-10	-1.36124
133031641	chr9:133031641:C:T	3.00825e-19	-7.15548e-10	-1.32893	0.000130706	-7.15548e-10	-1.31659
133032412	chr9:133032412:TAA:T	3.09729e-19	-7.15548e-10	-1.29976	0.000131286	-7.15548e-10	-1.31216
133032770	chr9:133032770:A:T	3.20077e-19	-1.26689	-6.63902e-10	0.000133934	-1.2922	-6.63902e-10
133032804	chr9:133032804:A:G	6.24526e-20	-1.69681	-1.20424	2.72079e-05	-1.72963	-1.1564
133032812	chr9:133032812:G:A	6.03733e-20	-1.96793	-0.966977	2.14804e-05	-2.08519	-1.03721
133032913	chr9:133032913:A:G	5.72786e-20	-1.83609	-1.15144	2.52378e-05	-1.86562	-1.09558
133032981	chr9:133032981:G:C	3.18578e-19	-7.15548e-10	-1.27159	0.000134771	-7.15548e-10	-1.28597
133033239	chr9:133033239:G:A	5.11142e-19	-7.15548e-10	-0.798807	0.000198111	-7.15548e-10	-0.900716
133033480	chr9:133033480:T:C	2.9837e-19	-7.15548e-10	-1.33712	0.000128995	-7.15548e-10	-1.32977
133033715	chr9:133033715:G:C	9.23109e-19	-7.15548e-10	-0.207708	0.000484452	-7.15548e-10	-0.00652364
133033730	chr9:133033730:T:C	3.28019e-19	-7.15548e-10	-1.24238	0.000153241	-7.15548e-10	-1.15753
133033741	chr9:133033741:T:C	3.18991e-19	-7.15548e-10	-1.27029	0.000143955	-7.15548e-10	-1.22004
133034066	chr9:133034066:C:T	1.46299e-19	-2.04981	-6.63902e-10	5.41574e-05	-2.19765	-6.63902e-10
133034180	chr9:133034180:G:A	3.41335e-19	-7.15548e-10	-1.20259	0.000147544	-7.15548e-10	-1.19541
133034308	chr9:133034308:T:C	3.30429e-19	-7.15548e-10	-1.23506	0.000154989	-7.15548e-10	-1.14619
133034682	chr9:133034682:T:G	2.98277e-19	-7.15548e-10	-1.33743	0.000128952	-7.15548e-10	-1.3301
133034941	chr9:133034941:T:C	7.3965e-20	-1.67272	-1.05914	2.81436e-05	-1.78144	-1.07078
133035216	chr9:133035216:A:G	1.58788e-18	-7.15548e-10	0.334699	0.000861311	-7.15548e-10	0.568914
133035683	chr9:133035683:GT:G	2.07852e-18	-7.15548e-10	0.603957	0.00114273	-7.15548e-10	0.851636
133035701	chr9:133035701:G:A	3.31192e-19	-7.15548e-10	-1.23276	0.000155096	-7.15548e-10	-1.1455
133036092	chr9:133036092:A:G	6.57695e-20	-1.8201	-1.0292	2.96972e-05	-1.83983	-0.958664
133036273	chr9:133036273:A:G	2.97518e-19	-7.15548e-10	-1.33998	0.000128588	-7.15548e-10	-1.33293
133036350	chr9:133036350:A:G	3.97196e-19	-7.15548e-10	-1.05103	0.000176422	-7.15548e-10	-1.01667
133036382	chr9:133036382:T:A	3.63554e-19	-7.15548e-10	-1.13953	0.000174469	-7.15548e-10	-1.0278
133036444	chr9:133036444:A:G	3.08752e-19	-7.15548e-10	-1.30292	0.000133558	-7.15548e-10	-1.29501
133036496	chr9:133036496:G:C	3.153e-19	-7.15548e-10	-1.28193	0.000131492	-7.15548e-10	-1.3106
133036716	chr9:133036716:A:G	5.66136e-20	-1.64507	-1.35414	2.75486e-05	-1.53116	-1.34243
133036745	chr9:133036745:C:T	2.24871e-18	-7.15548e-10	0.682656	0.00108316	-7.15548e-10	0.798098
133036777	chr9:133036777:T:C	6.76692e-20	-1.81323	-1.0076	3.05719e-05	-1.83459	-0.934869
133036843	chr9:133036843:T:C	6.14452e-20	-1.76068	-1.15663	2.36517e-05	-1.86141	-1.1647
133037072	chr9:133037072:C:T	4.60793e-19	-7.15548e-10	-0.902506	0.000185579	-7.15548e-10	-0.966059
133037159	chr9:133037159:C:T	1.4775e-18	-7.15548e-10	0.262655	0.000672747	-7.15548e-10	0.321827
133037189	chr9:133037189:A:G	1.18593e-19	-1.44017	-0.819586	5.88458e-05	-1.37911	-0.735511
133037712	chr9:133037712:T:C	3.36931e-19	-7.15548e-10	-1.21558	0.000144039	-7.15548e-10	-1.21946
133038023	chr9:133038023:T:C	5.08562e-19	-7.15548e-10	-0.803868	0.000227518	-7.15548e-10	-0.762314
133038096	chr9:133038096:C:T	4.65946e-20	-1.85625	-1.33772	2.14346e-05	-1.78604	-1.33849
133038186	chr9:133038186:G:C	5.28876e-19	-7.15548e-10	-0.764702	0.000251539	-7.15548e-10	-0.661945
133038965	chr9:133038965:G:T	1.25623e-19	-1.79528	-0.406887	7.84393e-05	-1.65037	-0.176844
133038988	chr9:133038988:C:T	3.31383e-19	-7.15548e-10	-1.23218	0.000141484	-7.15548e-10	-1.23736
133039290	chr9:133039290:A:G	3.31193e-19	-7.15548e-10	-1.23275	0.000141401	-7.15548e-10	-1.23794
133039527	chr9:133039527:C:A	5.44528e-20	-1.79556	-1.24256	2.99183e-05	-1.65749	-1.13358
133039611	chr9:133039611:T:C	6.19334e-20	-1.87653	-1.03287	2.17526e-05	-2.02329	-1.08652
133039754	chr9:133039754:A:G	2.94447e-19	-7.15548e-10	-1.35036	0.000126815	-7.15548e-10	-1.34681
133040190	chr9:133040190:A:G	2.11263e-18	-7.15548e-10	0.620236	0.00116558	-7.15548e-10	0.87143
133040266	chr9:133040266:C:T	3.27907e-19	-7.15548e-10	-1.24272	0.000146424	-7.15548e-10	-1.20304
133040775	chr9:133040775:G:T	3.46676e-19	-7.15548e-10	-1.18706	0.000143382	-7.15548e-10	-1.22403
133040838	chr9:133040838:A:T	1.09923e-19	-1.74228	-0.593393	6.75868e-05	-1.58561	-0.390522
133041088	chr9:133041088:C:T	6.32758e-20	-1.53532	-1.35263	2.61838e-05	-1.57162	-1.35278
133041137	chr9:133041137:C:T	6.87784e-20	-1.44342	-1.36114	2.84641e-05	-1.47968	-1.36122
133041179	chr9:133041179:C:T	4.16129e-19	-7.15548e-10	-1.00446	0.000176436	-7.15548e-10	-1.01659
133041192	chr9:133041192:A:C	4.43735e-19	-7.15548e-10	-0.940227	0.000198082	-7.15548e-10	-0.900863
133041428	chr9:133041428:T:C	7.02887e-20	-1.4217	-1.36114	2.90614e-05	-1.45891	-1.36122
133041631	chr9:133041631:A:G	1.63617e-19	-0.584769	-1.35316	3.31631e-05	-1.33759	-1.35052
133041643	chr9:133041643:A:G	1.35811e-19	-1.34646	-0.777724	6.79379e-05	-1.27683	-0.694115
133041784	chr9:133041784:G:A	3.12994e-19	-7.15548e-10	-1.28927	0.000137782	-7.15548e-10	-1.26387
133042509	chr9:133042509:A:G	3.55504e-19	-7.15548e-10	-1.16192	0.000165255	-7.15548e-10	-1.08205
133042960	chr9:133042960:A:G	2.94715e-19	-7.15548e-10	-1.34945	0.00012517	-7.15548e-10	-1.35987
133042980	chr9:133042980:C:T	1.337e-19	-2.13986	-6.63902e-10	6.12098e-05	-2.07523	-6.63902e-10
133043287	chr9:133043287:C:T	3.34432e-18	-7.15548e-10	1.07956	0.00130958	-7.15548e-10	0.987923
133043290	chr9:133043290:G:A	4.44984e-19	-7.15548e-10	-0.937416	0.000198667	-7.15548e-10	-0.897913
133043439	chr9:133043439:G:T	6.46016e-19	-7.15548e-10	-0.564631	0.000291132	-7.15548e-10	-0.515765
133043498	chr9:133043498:T:C	6.56195e-19	-7.15548e-10	-0.548998	0.000295856	-7.15548e-10	-0.499668
133043697	chr9:133043697:A:G	2.71085e-18	-7.15548e-10	0.869562	0.00151656	-7.15548e-10	1.13466
133043783	chr9:133043783:G:A	3.49555e-19	-7.15548e-10	-1.17879	0.000149186	-7.15548e-10	-1.18435
133043991	chr9:133043991:G:A	6.49721e-20	-1.50159	-1.35991	2.69855e-05	-1.53419	-1.36005
133044102	chr9:133044102:G:A	3.19993e-19	-7.15548e-10	-1.26716	0.000140875	-7.15548e-10	-1.24167
133044114	chr9:133044114:C:T	1.6234e-19	-1.94576	-6.63902e-10	5.45632e-05	-2.19018	-6.63902e-10
133044568	chr9:133044568:C:T	3.33937e-19	-7.15548e-10	-1.2245	0.000141714	-7.15548e-10	-1.23573
133044880	chr9:133044880:CAT:C	2.91657e-19	-7.15548e-10	-1.35988	0.000125076	-7.15548e-10	-1.36062
133044923	chr9:133044923:C:T	2.91711e-19	-7.15548e-10	-1.35969	0.000125094	-7.15548e-10	-1.36048
133045219	chr9:133045219:G:A	6.29877e-20	-1.54058	-1.35193	2.6084e-05	-1.57613	-1.35209
133045322	chr9:133045322:C:T	3.15343e-18	-7.15548e-10	1.02079	0.00121277	-7.15548e-10	0.911121
133045783	chr9:133045783:C:T	6.13738e-20	-1.5664	-1.35207	2.54192e-05	-1.60182	-1.35222
133045928	chr9:133045928:T:C	6.60691e-19	-7.15548e-10	-0.542169	0.000297512	-7.15548e-10	-0.494089
133046252	chr9:133046252:G:A	1.20686e-19	-1.79418	-0.44808	7.50616e-05	-1.64398	-0.227253
133046365	chr9:133046365:G:A	6.22058e-20	-1.5455	-1.35951	2.57362e-05	-1.5819	-1.35974
133046565	chr9:133046565:T:G	2.91473e-19	-7.15548e-10	-1.36051	0.000125275	-7.15548e-10	-1.35903
133046606	chr9:133046606:C:T	4.44973e-19	-7.15548e-10	-0.93744	0.000199807	-7.15548e-10	-0.89219
133047363	chr9:133047363:C:T	2.99995e-19	-7.15548e-10	-1.33169	0.000139621	-7.15548e-10	-1.25061
133047459	chr9:133047459:A:G	2.9128e-19	-7.15548e-10	-1.36117	0.000125003	-7.15548e-10	-1.3612
133047514	chr9:133047514:A:G	3.15048e-19	-7.15548e-10	-1.28273	0.000140841	-7.15548e-10	-1.24191
133047764	chr9:133047764:C:T	6.50543e-20	-1.49922	-1.36101	2.68442e-05	-1.53842	-1.36107
133048357	chr9:133048357:TGTG:T	1.11055e-18	-7.15548e-10	-0.0228408	0.000422006	-7.15548e-10	-0.144523
133048529	chr9:133048529:C:T	1.86239e-18	-7.15548e-10	0.494159	0.00101909	-7.15548e-10	0.737125
133048544	chr9:133048544:T:C	6.60227e-19	-7.15548e-10	-0.542872	0.000297215	-7.15548e-10	-0.495088
133048748	chr9:133048748:C:A	2.91478e-19	-7.15548e-10	-1.36049	0.000125023	-7.15548e-10	-1.36105
133049235	chr9:133049235:G:A	3.63171e-19	-7.15548e-10	-1.14058	0.000155058	-7.15548e-10	-1.14574
133049728	chr9:133049728:T:C	6.46537e-20	-1.84183	-1.02458	2.24762e-05	-1.99893	-1.07816
133049874	chr9:133049874:G:A	2.98064e-19	-7.15548e-10	-1.33815	0.000128039	-7.15548e-10	-1.33721
133050630	chr9:133050630:A:G	7.2261e-20	-1.77648	-0.978689	2.44594e-05	-1.95144	-1.04108
133051563	chr9:133051563:C:G	3.00768e-19	-7.15548e-10	-1.32911	0.000128612	-7.15548e-10	-1.33274
133051606	chr9:133051606:A:G	7.30229e-20	-1.89808	-0.846605	2.61278e-05	-2.04194	-0.884604
133051910	chr9:133051910:G:T	3.20719e-19	-7.15548e-10	-1.26489	0.000144951	-7.15548e-10	-1.21315
133052603	chr9:133052603:A:T	3.88272e-19	-1.07375	-6.63902e-10	8.58552e-05	-1.73688	-6.63902e-10
133052703	chr9:133052703:C:T	1.04944e-18	-7.15548e-10	-0.0794466	0.00055844	-7.15548e-10	0.135604
133052867	chr9:133052867:CTG:C	1.35009e-18	-7.15548e-10	0.172475	0.000534233	-7.15548e-10	0.0912887
133052968	chr9:133052968:G:T	7.22769e-18	-7.15548e-10	1.85022	0.00286714	-7.15548e-10	1.77153
133053071	chr9:133053071:C:A	2.92558e-19	-7.15548e-10	-1.35679	0.000125646	-7.15548e-10	-1.35608
133053078	chr9:133053078:G:C	1.65804e-19	-1.92465	-6.63902e-10	7.7816e-05	-1.8352	-6.63902e-10
133053646	chr9:133053646:G:C	3.06515e-19	-7.15548e-10	-1.31019	0.000144991	-7.15548e-10	-1.21287
133053813	chr9:133053813:A:C	5.04282e-20	-1.96075	-1.15415	1.98546e-05	-2.05789	-1.14322
133054997	chr9:133054997:G:C	3.23071e-19	-7.15548e-10	-1.25758	0.000143021	-7.15548e-10	-1.22655
133055361	chr9:133055361:G:A	2.95307e-19	-7.15548e-10	-1.34744	0.000125523	-7.15548e-10	-1.35706
133055402	chr9:133055402:T:C	7.86948e-20	-1.86301	-0.806869	2.70204e-05	-1.99067	-0.902284
133055432	chr9:133055432:A:G	3.60562e-19	-7.15548e-10	-1.14779	0.000164876	-7.15548e-10	-1.08435
133055564	chr9:133055564:G:A	8.97288e-18	-7.15548e-10	2.06651	0.00344409	-7.15548e-10	1.95487
133056378	chr9:133056378:C:T	5.14479e-19	-0.7923	-6.63902e-10	0.000144674	-1.21506	-6.63902e-10
133056570	chr9:133056570:C:T	4.6231e-19	-7.15548e-10	-0.899219	0.000210681	-7.15548e-10	-0.839196
133056572	chr9:133056572:G:A	3.04471e-19	-7.15548e-10	-1.31688	0.000131597	-7.15548e-10	-1.3098
133057473	chr9:133057473:G:A	2.94251e-19	-7.15548e-10	-1.35102	0.000126633	-7.15548e-10	-1.34825
133057557	chr9:133057557:A:G	7.88854e-20	-1.37734	-1.29011	3.40231e-05	-1.43165	-1.23086
133057631	chr9:133057631:T:C	3.36785e-19	-7.15548e-10	-1.21601	0.000158554	-7.15548e-10	-1.12345
133057735	chr9:133057735:C:T	2.54671e-19	-0.163283	-1.3322	4.58791e-05	-1.03856	-1.32497
133058109	chr9:133058109:TC:T	6.7926e-19	-7.15548e-10	-0.514451	0.000399922	-7.15548e-10	-0.198274
133058187	chr9:133058187:G:C	3.02309e-19	-7.15548e-10	-1.32401	0.00013217	-7.15548e-10	-1.30545
133058374	chr9:133058374:C:T	5.90018e-20	-1.60161	-1.35628	3.02777e-05	-1.41876	-1.36037
133059643	chr9:133059643:C:T	3.02309e-19	-7.15548e-10	-1.32401	0.00013217	-7.15548e-10	-1.30545
133059699	chr9:133059699:A:G	2.4681e-18	-7.15548e-10	0.775747	0.00158055	-7.15548e-10	1.17599
133059809	chr9:133059809:T:C	1.852e-19	-1.81402	-6.63902e-10	5.64508e-05	-2.15617	-6.63902e-10
133060007	chr9:133060007:A:G	7.06678e-20	-1.46523	-1.31224	3.02999e-05	-1.51695	-1.26145
133060063	chr9:133060063:C:T	6.63631e-20	-1.73907	-1.10124	3.1718e-05	-1.67132	-1.06133
133060113	chr9:133060113:T:G	2.92098e-19	-7.15548e-10	-1.35837	0.000125544	-7.15548e-10	-1.35688
133060203	chr9:133060203:G:A	3.46851e-19	-7.15548e-10	-1.18656	0.000147171	-7.15548e-10	-1.19795
133060788	chr9:133060788:G:A	2.96801e-19	-7.15548e-10	-1.34239	0.000127666	-7.15548e-10	-1.34012
133061541	chr9:133061541:C:T	2.99787e-19	-7.15548e-10	-1.33238	0.000129015	-7.15548e-10	-1.32961
133061658	chr9:133061658:G:A	3.20419e-19	-7.15548e-10	-1.26583	0.000143088	-7.15548e-10	-1.22608
133061797	chr9:133061797:G:A	2.99298e-19	-7.15548e-10	-1.33401	0.000131721	-7.15548e-10	-1.30885
133063483	chr9:133063483:G:T	3.29237e-20	-2.18366	-1.3576	1.46703e-05	-2.14285	-1.36087
133064032	chr9:133064032:C:T	3.28625e-19	-7.15548e-10	-1.24054	0.000142713	-7.15548e-10	-1.2287
133064098	chr9:133064098:C:T	2.99821e-19	-7.15548e-10	-1.33227	0.000129128	-7.15548e-10	-1.32874
133064140	chr9:133064140:G:A	4.06956e-19	-7.15548e-10	-1.02675	0.000197162	-7.15548e-10	-0.905517
133064283	chr9:133064283:A:C	8.69398e-19	-7.15548e-10	-0.267654	0.000456057	-7.15548e-10	-0.0669247
133064377	chr9:133064377:CT:C	3.90645e-19	-7.15548e-10	-1.06766	0.000158552	-7.15548e-10	-1.12346
133064992	chr9:133064992:C:G	2.97457e-19	-7.15548e-10	-1.34019	0.000128086	-7.15548e-10	-1.33684
133065052	chr9:133065052:T:G	3.20438e-19	-7.15548e-10	-1.26577	0.000138885	-7.15548e-10	-1.2559
133065131	chr9:133065131:G:A	3.01165e-19	-7.15548e-10	-1.3278	0.000129715	-7.15548e-10	-1.3242
133065538	chr9:133065538:C:A	2.97314e-19	-7.15548e-10	-1.34067	0.000128017	-7.15548e-10	-1.33738
133065586	chr9:133065586:C:T	2.11469e-19	-1.68138	-6.63902e-10	9.76145e-05	-1.60852	-6.63902e-10
133065795	chr9:133065795:G:A	2.9819e-19	-7.15548e-10	-1.33773	0.00012842	-7.15548e-10	-1.33424
133065879	chr9:133065879:G:A	2.94251e-19	-7.15548e-10	-1.35102	0.000126522	-7.15548e-10	-1.34912
133066091	chr9:133066091:T:C	2.97105e-19	-7.15548e-10	-1.34137	0.000127921	-7.15548e-10	-1.33813
133066455	chr9:133066455:T:C	2.96973e-19	-7.15548e-10	-1.34181	0.000127864	-7.15548e-10	-1.33858
133067345	chr9:133067345:G:A	2.94555e-19	-7.15548e-10	-1.34999	0.000126728	-7.15548e-10	-1.3475
133067653	chr9:133067653:G:A	4.40814e-19	-7.15548e-10	-0.946831	0.000207012	-7.15548e-10	-0.856767
133067895	chr9:133067895:C:T	8.26993e-19	-7.15548e-10	-0.317659	0.000349274	-7.15548e-10	-0.333685
133068122	chr9:133068122:A:G	9.60468e-20	-1.88455	-0.586065	5.05216e-05	-1.82381	-0.443332
133069583	chr9:133069583:A:G	3.14271e-19	-7.15548e-10	-1.2852	0.00013453	-7.15548e-10	-1.28775
133069821	chr9:133069821:A:G	6.88005e-20	-1.80905	-0.995193	3.53879e-05	-1.68405	-0.939118
133069906	chr9:133069906:G:A	3.30183e-19	-7.15548e-10	-1.23581	0.000143812	-7.15548e-10	-1.22103
133070084	chr9:133070084:A:T	3.78518e-19	-7.15548e-10	-1.09919	0.000157508	-7.15548e-10	-1.13007
133070899	chr9:133070899:C:T	2.99997e-19	-7.15548e-10	-1.33168	0.000130037	-7.15548e-10	-1.32173
133070934	chr9:133070934:C:G	1.65594e-18	-7.15548e-10	0.376671	0.000656312	-7.15548e-10	0.297094
133071121	chr9:133071121:G:A	5.08588e-19	-7.15548e-10	-0.803816	0.000207802	-7.15548e-10	-0.852958
133071962	chr9:133071962:G:A	3.44388e-19	-7.15548e-10	-1.19369	0.000144021	-7.15548e-10	-1.21959
133072397	chr9:133072397:A:G	3.76733e-20	-2.08229	-1.32421	1.68122e-05	-2.03624	-1.3312
133072461	chr9:133072461:G:A	1.36929e-18	-1.27917	1.46577	0.000485403	-1.69024	1.68568
133072484	chr9:133072484:C:T	2.91343e-19	-7.15548e-10	-1.36095	0.000125	-7.15548e-10	-1.36123
133072873	chr9:133072873:G:A	3.93027e-19	-7.15548e-10	-1.06158	0.000163039	-7.15548e-10	-1.09555
133072883	chr9:133072883:A:G	3.30948e-19	-7.15548e-10	-1.23349	0.000137016	-7.15548e-10	-1.26944
133073058	chr9:133073058:C:T	3.75796e-19	-7.15548e-10	-1.10641	0.000156425	-7.15548e-10	-1.13696
133073077	chr9:133073077:T:C	6.39404e-19	-7.15548e-10	-0.574918	0.000315525	-7.15548e-10	-0.435305
133073178	chr9:133073178:G:A	3.84863e-19	-7.15548e-10	-1.08257	0.000159957	-7.15548e-10	-1.11464
133073217	chr9:133073217:G:A	3.75292e-19	-7.15548e-10	-1.10775	0.000156218	-7.15548e-10	-1.13829
133073522	chr9:133073522:C:T	4.13326e-19	-7.15548e-10	-1.01122	0.000175495	-7.15548e-10	-1.02193
133073915	chr9:133073915:G:C	2.91641e-19	-7.15548e-10	-1.35993	0.000125933	-7.15548e-10	-1.35379
133074221	chr9:133074221:G:T	4.01697e-19	-2.03054	0.99078	0.000256297	-1.93366	1.29046
133074459	chr9:133074459:A:G	3.449e-19	-7.15548e-10	-1.1922	0.000145129	-7.15548e-10	-1.21192
133074503	chr9:133074503:A:G	3.44446e-19	-7.15548e-10	-1.19352	0.000144772	-7.15548e-10	-1.21438
133074511	chr9:133074511:T:C	3.44446e-19	-7.15548e-10	-1.19352	0.000144772	-7.15548e-10	-1.21438
133074529	chr9:133074529:T:A	3.44316e-19	-7.15548e-10	-1.1939	0.00014472	-7.15548e-10	-1.21474
133074548	chr9:133074548:G:A	3.44031e-19	-7.15548e-10	-1.19472	0.000144616	-7.15548e-10	-1.21546
133074887	chr9:133074887:A:T	8.93753e-19	-7.15548e-10	-0.240026	0.000455239	-7.15548e-10	-0.0687203
133074925	chr9:133074925:C:T	4.2478e-19	-7.15548e-10	-0.983884	0.00017644	-7.15548e-10	-1.01656
133074972	chr9:133074972:A:G	3.44127e-19	-7.15548e-10	-1.19445	0.000144645	-7.15548e-10	-1.21526
133075165	chr9:133075165:ACAAAAATTTAGCTGGG:A	3.36396e-19	-7.15548e-10	-1.21717	0.00015494	-7.15548e-10	-1.1465
133075253	chr9:133075253:T:C	3.60966e-19	-7.15548e-10	-1.14667	0.000150837	-7.15548e-10	-1.17334
133075742	chr9:133075742:C:T	1.64428e-18	-7.15548e-10	0.369603	0.00063975	-7.15548e-10	0.271535
133075765	chr9:133075765:A:T	5.3837e-20	-1.79143	-1.25806	2.44606e-05	-1.74801	-1.24447
133075844	chr9:133075844:A:G	9.83191e-20	-1.4841	-0.963132	5.27386e-05	-1.42438	-0.799812
133075878	chr9:133075878:T:C	3.25787e-19	-7.15548e-10	-1.24921	0.000141742	-7.15548e-10	-1.23554
133076714	chr9:133076714:C:T	4.84495e-19	-7.15548e-10	-0.852348	0.000199275	-7.15548e-10	-0.894856
133077002	chr9:133077002:T:C	2.9337e-19	-7.15548e-10	-1.35402	0.000125688	-7.15548e-10	-1.35574
133077194	chr9:133077194:A:G	3.04084e-19	-7.15548e-10	-1.31815	0.000128945	-7.15548e-10	-1.33016
133077461	chr9:133077461:A:G	3.11285e-19	-7.15548e-10	-1.29475	0.000136597	-7.15548e-10	-1.2725
133077644	chr9:133077644:A:G	2.95842e-19	-7.15548e-10	-1.34563	0.000128475	-7.15548e-10	-1.33381
133078111	chr9:133078111:A:G	3.06086e-19	-7.15548e-10	-1.31159	0.000134207	-7.15548e-10	-1.29016
133078112	chr9:133078112:T:C	3.06086e-19	-7.15548e-10	-1.31159	0.000134207	-7.15548e-10	-1.29016
133078678	chr9:133078678:G:A	1.53898e-19	-1.99917	-6.63902e-10	5.8187e-05	-2.12588	-6.63902e-10
133078784	chr9:133078784:T:C	5.75356e-19	-7.15548e-10	-0.680466	0.000230944	-7.15548e-10	-0.747368
133078821	chr9:133078821:C:T	5.74989e-19	-0.681104	-6.63902e-10	0.000271442	-0.585792	-6.63902e-10
133079052	chr9:133079052:T:C	6.05282e-19	-7.15548e-10	-0.629761	0.000243161	-7.15548e-10	-0.695821
133079198	chr9:133079198:A:G	2.93979e-19	-7.15548e-10	-1.35195	0.000125516	-7.15548e-10	-1.35711
133079406	chr9:133079406:G:A	5.58486e-20	-2.08336	-0.929453	2.80687e-05	-2.10586	-0.749023
133079454	chr9:133079454:A:T	3.86021e-20	-2.02141	-1.36074	1.65249e-05	-2.04131	-1.34336
133079756	chr9:133079756:C:A	3.97197e-19	-7.15548e-10	-1.05102	0.000162015	-7.15548e-10	-1.10185
133079784	chr9:133079784:T:C	3.50011e-20	-2.18841	-1.29166	1.57153e-05	-2.19657	-1.23834
133079791	chr9:133079791:C:A	2.94057e-19	-7.15548e-10	-1.35168	0.000127267	-7.15548e-10	-1.34325
133079814	chr9:133079814:T:TCAC	3.69262e-20	-2.10729	-1.31925	1.50863e-05	-2.1268	-1.34895
133080145	chr9:133080145:T:C	3.69496e-19	-7.15548e-10	-1.12331	0.000161002	-7.15548e-10	-1.10812
133080209	chr9:133080209:C:T	3.48509e-20	-2.13612	-1.34825	1.47275e-05	-2.14107	-1.35875
133080335	chr9:133080335:G:C	3.3996e-19	-7.15548e-10	-1.20663	0.000148653	-7.15548e-10	-1.18793
133080405	chr9:133080405:A:G	3.47342e-19	-7.15548e-10	-1.18515	0.000152124	-7.15548e-10	-1.16485
133080409	chr9:133080409:G:A	3.36555e-19	-7.15548e-10	-1.21669	0.000147027	-7.15548e-10	-1.19893
133080439	chr9:133080439:C:G	3.00391e-19	-7.15548e-10	-1.33037	0.00013094	-7.15548e-10	-1.3148
133080486	chr9:133080486:A:AG	3.36892e-19	-7.15548e-10	-1.21569	0.00014717	-7.15548e-10	-1.19796
133080682	chr9:133080682:C:G	1.67059e-19	-1.91711	-6.63902e-10	9.40277e-05	-1.64595	-6.63902e-10
133081027	chr9:133081027:G:A	3.43012e-19	-7.15548e-10	-1.19769	0.000145085	-7.15548e-10	-1.21222
133081028	chr9:133081028:T:G	3.43007e-19	-7.15548e-10	-1.1977	0.00014509	-7.15548e-10	-1.21219
133081152	chr9:133081152:CCT:C	2.07613e-19	-1.62077	-0.0790121	7.75189e-05	-2.02771	0.188689
133081169	chr9:133081169:T:C	1.97536e-19	-1.74953	-6.63902e-10	0.000119198	-1.40876	-6.63902e-10
133081196	chr9:133081196:C:T	3.67032e-20	-2.16108	-1.27151	1.67787e-05	-2.18002	-1.18941
133081253	chr9:133081253:A:G	1.41599e-19	-0.725719	-1.35674	4.89696e-05	-0.937135	-1.36121
133081417	chr9:133081417:T:G	4.03201e-20	-2.06221	-1.27639	1.92787e-05	-2.0153	-1.21524
133081579	chr9:133081579:C:T	1.01885e-19	-1.61233	-0.799282	3.70806e-05	-1.81921	-0.757244
133081704	chr9:133081704:A:G	8.19162e-20	-1.6498	-0.979957	2.9094e-05	-1.89513	-0.923882
133081860	chr9:133081860:C:T	3.21424e-19	-7.15548e-10	-1.26269	0.000143496	-7.15548e-10	-1.22323
133082234	chr9:133082234:A:T	4.15712e-19	-7.15548e-10	-1.00546	0.000170312	-7.15548e-10	-1.05191
133082293	chr9:133082293:GAAC:G	3.54166e-19	-7.15548e-10	-1.16569	0.000163406	-7.15548e-10	-1.09331
133083255	chr9:133083255:G:C	3.02282e-19	-7.15548e-10	-1.32409	0.000129066	-7.15548e-10	-1.32922
133083805	chr9:133083805:C:T	3.99589e-20	-2.19707	-1.15054	1.93857e-05	-2.19881	-1.02619
133083858	chr9:133083858:A:C	3.92759e-20	-2.1952	-1.16964	1.89301e-05	-2.19873	-1.05006
133083939	chr9:133083939:C:A	1.77658e-19	-0.810782	-1.04481	6.54639e-05	-0.998626	-1.00942
133084520	chr9:133084520:G:A	3.46502e-19	-7.15548e-10	-1.18757	0.00015177	-7.15548e-10	-1.16718
133085243	chr9:133085243:G:A	3.14993e-19	-7.15548e-10	-1.28291	0.000141846	-7.15548e-10	-1.2348
133085367	chr9:133085367:G:A	1.42052e-19	-0.814168	-1.26509	5.08967e-05	-1.0153	-1.24445
133085636	chr9:133085636:C:T	3.13681e-19	-7.15548e-10	-1.28708	0.000131841	-7.15548e-10	-1.30794
133085637	chr9:133085637:A:G	3.10393e-19	-7.15548e-10	-1.29761	0.000130657	-7.15548e-10	-1.31697
133085641	chr9:133085641:G:A	3.13583e-19	-7.15548e-10	-1.28739	0.000131811	-7.15548e-10	-1.30817
133085643	chr9:133085643:G:A	3.046e-19	-7.15548e-10	-1.31646	0.000128694	-7.15548e-10	-1.3321
133085648	chr9:133085648:C:T	3.12507e-19	-7.15548e-10	-1.29083	0.000131479	-7.15548e-10	-1.31069
133086400	chr9:133086400:A:G	5.57786e-20	-2.1947	-0.819363	2.8845e-05	-2.19857	-0.629034
133086409	chr9:133086409:C:T	5.46745e-20	-2.15397	-0.880088	2.75239e-05	-2.17204	-0.702449
133086422	chr9:133086422:T:C	4.06345e-20	-1.97461	-1.35623	2.3124e-05	-1.68805	-1.36062
133086427	chr9:133086427:C:T	1.36858e-19	-2.11651	-6.63902e-10	6.13354e-05	-2.07319	-6.63902e-10
133086559	chr9:133086559:G:A	6.93474e-19	-7.15548e-10	-0.493742	0.000346178	-7.15548e-10	-0.342588
133086637	chr9:133086637:C:T	1.75068e-19	-1.87028	-6.63902e-10	0.000102659	-1.55813	-6.63902e-10
133086723	chr9:133086723:C:G	4.07093e-20	-2.04214	-1.28686	1.82799e-05	-1.99333	-1.29041
133086857	chr9:133086857:T:C	4.77317e-19	-7.15548e-10	-0.867275	0.000184872	-7.15548e-10	-0.96988
133086971	chr9:133086971:C:T	1.26127e-19	-2.19817	-6.63902e-10	5.40924e-05	-2.19885	-6.63902e-10
133087640	chr9:133087640:T:G	5.42249e-20	-1.76716	-1.27516	3.5755e-05	-1.37677	-1.23608
133087832	chr9:133087832:C:T	2.94156e-19	-7.15548e-10	-1.35134	0.000127111	-7.15548e-10	-1.34448
133087841	chr9:133087841:G:T	2.94691e-19	-7.15548e-10	-1.34953	0.000125785	-7.15548e-10	-1.35497
133087848	chr9:133087848:T:A	2.9387e-19	-7.15548e-10	-1.35232	0.000128571	-7.15548e-10	-1.33306
133087984	chr9:133087984:G:A	3.22508e-19	-7.15548e-10	-1.25933	0.000141028	-7.15548e-10	-1.24058
133088346	chr9:133088346:C:A	3.49106e-20	-2.18043	-1.30223	1.69617e-05	-2.08069	-1.27789
133088484	chr9:133088484:G:A	4.1536e-20	-2.19806	-1.11084	2.0687e-05	-2.19586	-0.96418
133088606	chr9:133088606:G:C	4.10593e-20	-2.19876	-1.12168	2.04664e-05	-2.19336	-0.977401
133088627	chr9:133088627:T:C	3.51239e-19	-7.15548e-10	-1.17399	0.000148725	-7.15548e-10	-1.18744
133088775	chr9:133088775:C:T	4.01347e-20	-2.19879	-1.14443	1.99131e-05	-2.19027	-1.0079
133088778	chr9:133088778:T:G	3.88405e-20	-2.19881	-1.17718	1.9111e-05	-2.19057	-1.04871
133089367	chr9:133089367:A:G	3.0175e-19	-7.15548e-10	-1.32585	0.00013031	-7.15548e-10	-1.31963
133089443	chr9:133089443:A:G	3.05498e-19	-7.15548e-10	-1.31351	0.000126826	-7.15548e-10	-1.34673
133089679	chr9:133089679:T:C	2.91355e-19	-7.15548e-10	-1.36091	0.000125953	-7.15548e-10	-1.35363
133089868	chr9:133089868:C:T	3.51035e-19	-7.15548e-10	-1.17457	0.000153919	-7.15548e-10	-1.15312
133090554	chr9:133090554:C:T	4.70421e-20	-2.18312	-1.00129	2.32035e-05	-2.19747	-0.84777
133090572	chr9:133090572:G:C	5.50753e-19	-1.97429	1.25012	0.000406265	-1.66245	1.47991
133090975	chr9:133090975:C:T	7.334e-20	-2.15484	-0.58551	3.50023e-05	-1.97373	-0.660394
133091167	chr9:133091167:G:A	2.97214e-19	-7.15548e-10	-1.341	0.000125457	-7.15548e-10	-1.35758
133091387	chr9:133091387:C:T	1.13757e-19	-2.1044	-0.196992	6.16155e-05	-1.89247	-0.176164
133091431	chr9:133091431:T:C	3.28477e-19	-7.15548e-10	-1.24099	0.000144962	-7.15548e-10	-1.21307
133092006	chr9:133092006:G:A	5.99029e-19	-7.15548e-10	-0.640146	0.000257015	-7.15548e-10	-0.64041
133092332	chr9:133092332:C:T	3.5457e-19	-7.15548e-10	-1.16455	0.000156315	-7.15548e-10	-1.13767
133092369	chr9:133092369:T:C	3.16497e-19	-7.15548e-10	-1.27814	0.000139965	-7.15548e-10	-1.24815
133092423	chr9:133092423:T:C	6.16569e-19	-7.15548e-10	-0.611286	0.000264379	-7.15548e-10	-0.61216
133092627	chr9:133092627:A:G	3.82129e-20	-2.11528	-1.277	1.99788e-05	-1.91321	-1.28167
133092682	chr9:133092682:T:C	3.27332e-19	-7.15548e-10	-1.24448	0.000144639	-7.15548e-10	-1.2153
133092737	chr9:133092737:T:A	3.27943e-19	-7.15548e-10	-1.24261	0.000134399	-7.15548e-10	-1.28873
133092751	chr9:133092751:G:A	3.92788e-20	-2.18417	-1.1806	1.85878e-05	-2.07918	-1.18786
133092867	chr9:133092867:T:A	3.20675e-19	-7.15548e-10	-1.26503	0.00013693	-7.15548e-10	-1.27007
133092933	chr9:133092933:G:T	4.03261e-20	-2.19871	-1.13975	2.01928e-05	-2.19003	-0.994192
133092980	chr9:133092980:C:T	3.91628e-20	-2.11378	-1.25395	2.04876e-05	-1.91024	-1.25949
133093011	chr9:133093011:G:A	4.12263e-19	-1.01379	-6.63902e-10	9.10299e-05	-1.67835	-6.63902e-10
133093042	chr9:133093042:G:C	3.27102e-19	-7.15548e-10	-1.24518	0.000142347	-7.15548e-10	-1.23127
133093170	chr9:133093170:G:A	5.31567e-20	-2.18911	-0.8731	2.32313e-05	-2.07038	-0.973665
133093558	chr9:133093558:C:T	3.60718e-20	-2.19867	-1.25127	1.74925e-05	-2.18902	-1.13874
133093733	chr9:133093733:A:G	4.19361e-20	-2.19872	-1.10059	2.12394e-05	-2.1903	-0.943383
133093806	chr9:133093806:TTAATTA:T	2.96292e-19	-7.15548e-10	-1.34411	0.000127444	-7.15548e-10	-1.34186
133094087	chr9:133094087:A:G	3.10403e-19	-7.15548e-10	-1.29758	0.000132334	-7.15548e-10	-1.30421
133094152	chr9:133094152:T:C	3.57625e-20	-2.12778	-1.33078	1.81548e-05	-1.95667	-1.33393
133094534	chr9:133094534:G:A	1.56312e-19	-1.9836	-6.63902e-10	6.14959e-05	-2.07057	-6.63902e-10
133095169	chr9:133095169:C:T	6.2575e-19	-7.15548e-10	-0.596504	0.000268462	-7.15548e-10	-0.596834
133095285	chr9:133095285:T:C	3.26488e-19	-7.15548e-10	-1.24706	0.000133748	-7.15548e-10	-1.29358
133095439	chr9:133095439:T:A	2.97012e-19	-7.15548e-10	-1.34168	0.000127781	-7.15548e-10	-1.33923
133095719	chr9:133095719:G:T	4.36569e-20	-2.03444	-1.22465	2.26306e-05	-1.78555	-1.28469
133095874	chr9:133095874:C:T	3.48742e-19	-7.15548e-10	-1.18112	0.000153836	-7.15548e-10	-1.15366
133096009	chr9:133096009:T:A	6.43207e-19	-7.15548e-10	-0.568988	0.000277268	-7.15548e-10	-0.564557
133096202	chr9:133096202:G:T	1.26644e-19	-2.19408	-6.63902e-10	5.69277e-05	-2.14776	-6.63902e-10
133096237	chr9:133096237:C:T	3.17778e-19	-7.15548e-10	-1.2741	0.000131212	-7.15548e-10	-1.31273
133096337	chr9:133096337:G:A	5.71481e-20	-2.08539	-0.904423	3.01847e-05	-1.85609	-0.926118
133096455	chr9:133096455:G:A	3.6821e-20	-2.07027	-1.35911	1.57494e-05	-2.07233	-1.36041
133097143	chr9:133097143:C:T	2.82625e-18	-7.15548e-10	0.911253	0.00135328	-7.15548e-10	1.02074
133097170	chr9:133097170:A:G	6.08196e-20	-2.06483	-0.862711	3.33856e-05	-1.80703	-0.874389
133097203	chr9:133097203:C:T	3.50689e-19	-7.15548e-10	-1.17556	0.000152914	-7.15548e-10	-1.15967
133097225	chr9:133097225:C:T	3.43545e-19	-7.15548e-10	-1.19614	0.000145279	-7.15548e-10	-1.21088
133097353	chr9:133097353:G:T	2.99774e-19	-7.15548e-10	-1.33243	0.000128283	-7.15548e-10	-1.33531
133097601	chr9:133097601:C:T	3.15253e-19	-7.15548e-10	-1.28208	0.000136861	-7.15548e-10	-1.27058
133097918	chr9:133097918:A:G	3.13858e-19	-7.15548e-10	-1.28652	0.000138603	-7.15548e-10	-1.25793
133098292	chr9:133098292:G:A	3.22859e-19	-7.15548e-10	-1.25824	0.00013835	-7.15548e-10	-1.25976
133098692	chr9:133098692:G:C	7.09852e-20	-2.03836	-0.734624	3.88428e-05	-1.77937	-0.750651
133098713	chr9:133098713:G:A	5.87903e-20	-2.10532	-0.85616	2.81202e-05	-2.00476	-0.848296
133099116	chr9:133099116:A:C	3.03753e-19	-7.15548e-10	-1.31924	0.000131065	-7.15548e-10	-1.31385
133099315	chr9:133099315:C:T	3.05281e-19	-7.15548e-10	-1.31422	0.000132247	-7.15548e-10	-1.30487
133099484	chr9:133099484:G:GA	4.37811e-20	-2.1243	-1.13195	1.97428e-05	-2.11589	-1.09086
133099570	chr9:133099570:ACATG:A	3.22484e-19	-7.15548e-10	-1.2594	0.00013771	-7.15548e-10	-1.26439
133099836	chr9:133099836:A:C	3.02763e-19	-7.15548e-10	-1.3225	0.000130636	-7.15548e-10	-1.31712
133099943	chr9:133099943:CAT:C	3.2377e-19	-7.15548e-10	-1.25542	0.000141541	-7.15548e-10	-1.23696
133100311	chr9:133100311:C:T	6.40201e-19	-7.15548e-10	-0.573672	0.000274475	-7.15548e-10	-0.574682
133100412	chr9:133100412:G:A	4.62675e-18	-7.15548e-10	1.40415	0.00232156	-7.15548e-10	1.56045
133100820	chr9:133100820:T:C	3.70446e-18	-7.15548e-10	1.18184	0.00180458	-7.15548e-10	1.30854
133100849	chr9:133100849:C:T	8.9139e-19	-7.15548e-10	-0.242673	0.000381477	-7.15548e-10	-0.245492
133100901	chr9:133100901:A:AG	8.746e-19	-7.15548e-10	-0.261688	0.000357218	-7.15548e-10	-0.311196
133101069	chr9:133101069:C:T	1.42168e-19	-2.07844	-6.63902e-10	7.24928e-05	-1.90605	-6.63902e-10
133101165	chr9:133101165:A:G	5.34141e-20	-1.78094	-1.27644	1.83511e-05	-1.97366	-1.3062
133101277	chr9:133101277:C:T	3.446e-20	-2.14713	-1.34853	1.45049e-05	-2.17598	-1.33908
133101311	chr9:133101311:G:A	4.95268e-20	-1.80875	-1.32419	2.40899e-05	-1.68799	-1.31975
133101439	chr9:133101439:G:A	1.26234e-19	-2.19732	-6.63902e-10	5.41213e-05	-2.19831	-6.63902e-10
133101553	chr9:133101553:G:A	2.39409e-19	-1.55728	-6.63902e-10	5.99023e-05	-2.09683	-6.63902e-10
133101979	chr9:133101979:T:G	3.11322e-19	-1.29463	-6.63902e-10	8.185e-05	-1.78465	-6.63902e-10
133102124	chr9:133102124:G:A	1.10555e-18	-0.0273561	-6.63902e-10	0.000154935	-1.14654	-6.63902e-10
133102196	chr9:133102196:C:T	4.12384e-20	-1.97414	-1.34195	2.65431e-05	-1.62267	-1.2881
133102538	chr9:133102538:G:A	4.05782e-19	-7.15548e-10	-1.02964	0.000162539	-7.15548e-10	-1.09862
133102938	chr9:133102938:C:T	5.22194e-19	-7.15548e-10	-0.777416	0.000245007	-7.15548e-10	-0.688257
133103084	chr9:133103084:C:T	3.08667e-19	-7.15548e-10	-1.30319	0.000133122	-7.15548e-10	-1.29828
133103732	chr9:133103732:G:A	2.91302e-19	-7.15548e-10	-1.36109	0.000125116	-7.15548e-10	-1.3603
133103853	chr9:133103853:G:A	7.56439e-19	-7.15548e-10	-0.406833	0.000272206	-7.15548e-10	-0.582984
133104145	chr9:133104145:G:T	3.16058e-19	-7.15548e-10	-1.27953	0.000133219	-7.15548e-10	-1.29755
133104718	chr9:133104718:A:G	3.0351e-19	-7.15548e-10	-1.32004	0.000128153	-7.15548e-10	-1.33632
133104957	chr9:133104957:G:A	1.39031e-18	-7.15548e-10	0.20183	0.00105398	-7.15548e-10	0.770786
133104975	chr9:133104975:T:C	2.94229e-19	-7.15548e-10	-1.3511	0.000125927	-7.15548e-10	-1.35384
133104976	chr9:133104976:G:A	2.94186e-19	-7.15548e-10	-1.35124	0.000125912	-7.15548e-10	-1.35396
133105134	chr9:133105134:C:T	3.63091e-20	-2.08983	-1.35356	2.13614e-05	-1.81503	-1.31293
133105473	chr9:133105473:C:T	8.45706e-19	-7.15548e-10	-0.295283	0.000383219	-7.15548e-10	-0.240936
133105769	chr9:133105769:G:A	1.41317e-18	-7.15548e-10	0.218136	0.00107363	-7.15548e-10	0.78926
133106200	chr9:133106200:C:CT	4.68526e-19	-7.15548e-10	-0.885864	0.000216005	-7.15548e-10	-0.81424
133106202	chr9:133106202:T:G	2.91329e-19	-7.15548e-10	-1.361	0.000125141	-7.15548e-10	-1.3601
133106476	chr9:133106476:A:G	2.98732e-19	-7.15548e-10	-1.33591	0.000126148	-7.15548e-10	-1.35209
133106490	chr9:133106490:G:A	4.55715e-19	-7.15548e-10	-0.913587	0.000212931	-7.15548e-10	-0.828577
133106677	chr9:133106677:G:A	3.69893e-19	-7.15548e-10	-1.12224	0.000152981	-7.15548e-10	-1.15923
133106936	chr9:133106936:G:A	5.01402e-19	-0.818046	-6.63902e-10	0.000102485	-1.55982	-6.63902e-10
133107004	chr9:133107004:T:C	3.56201e-20	-2.11702	-1.34552	1.9269e-05	-1.86989	-1.36116
133107106	chr9:133107106:C:T	2.02657e-19	-1.72394	-6.63902e-10	7.97132e-05	-1.81111	-6.63902e-10
133107484	chr9:133107484:C:T	3.69893e-19	-7.15548e-10	-1.12224	0.000152981	-7.15548e-10	-1.15923
133107654	chr9:133107654:G:A	7.0033e-19	-7.15548e-10	-0.483904	0.000315922	-7.15548e-10	-0.434047
133107812	chr9:133107812:T:TG	5.20614e-19	-7.15548e-10	-0.780446	0.000245771	-7.15548e-10	-0.685142
133107897	chr9:133107897:A:G	4.02581e-19	-7.15548e-10	-1.03756	0.000166792	-7.15548e-10	-1.0728
133108569	chr9:133108569:T:C	3.87492e-19	-7.15548e-10	-1.07576	0.00015813	-7.15548e-10	-1.12613
133109055	chr9:133109055:C:T	3.06805e-19	-7.15548e-10	-1.30924	0.000137744	-7.15548e-10	-1.26414
133109267	chr9:133109267:A:G	9.29558e-20	-1.55949	-0.943839	3.38675e-05	-1.71836	-0.948731
133109293	chr9:133109293:G:A	1.27594e-19	-2.1866	-6.63902e-10	5.98853e-05	-2.09711	-6.63902e-10
133109764	chr9:133109764:A:G	4.4102e-19	-7.15548e-10	-0.946365	0.000191642	-7.15548e-10	-0.933915
133109915	chr9:133109915:G:A	4.03335e-19	-7.15548e-10	-1.03569	0.000192012	-7.15548e-10	-0.931987
133109985	chr9:133109985:G:A	7.20119e-19	-7.15548e-10	-0.456039	0.000302442	-7.15548e-10	-0.477653
133110135	chr9:133110135:A:C	3.27378e-20	-2.19506	-1.35187	1.49678e-05	-2.12691	-1.35674
133110249	chr9:133110249:G:A	3.9956e-19	-7.15548e-10	-1.04509	0.000163413	-7.15548e-10	-1.09326
133110386	chr9:133110386:T:C	3.9956e-19	-7.15548e-10	-1.04509	0.000163413	-7.15548e-10	-1.09326
133110409	chr9:133110409:C:T	1.43004e-19	-0.712808	-1.35977	8.00747e-05	-0.447052	-1.35953
133110676	chr9:133110676:G:A	4.67552e-19	-7.15548e-10	-0.887945	0.000183974	-7.15548e-10	-0.97475
133110765	chr9:133110765:A:G	3.51587e-19	-7.15548e-10	-1.173	0.00014919	-7.15548e-10	-1.18432
133110946	chr9:133110946:T:TG	5.0441e-19	-7.15548e-10	-0.812065	0.00019402	-7.15548e-10	-0.92158
133110963	chr9:133110963:G:A	4.88896e-19	-7.15548e-10	-0.843305	0.00019081	-7.15548e-10	-0.938265
133111026	chr9:133111026:C:A	4.87244e-19	-7.15548e-10	-0.84669	0.000190185	-7.15548e-10	-0.941544
133111276	chr9:133111276:A:G	5.9438e-19	-7.15548e-10	-0.647936	0.000225919	-7.15548e-10	-0.769366
133111343	chr9:133111343:T:C	5.87174e-19	-7.15548e-10	-0.660134	0.000226233	-7.15548e-10	-0.767978
133111369	chr9:133111369:C:G	7.78931e-20	-1.65665	-1.02347	2.12837e-05	-2.06466	-1.06694
133111590	chr9:133111590:C:T	6.13342e-19	-7.15548e-10	-0.616532	0.00023976	-7.15548e-10	-0.709904
133111743	chr9:133111743:T:C	4.53651e-19	-7.15548e-10	-0.918127	0.000180517	-7.15548e-10	-0.99372
133112034	chr9:133112034:G:A	6.36369e-19	-7.15548e-10	-0.579677	0.000238678	-7.15548e-10	-0.714427
133112310	chr9:133112310:A:G	3.1624e-19	-7.15548e-10	-1.27895	0.000135243	-7.15548e-10	-1.28247
133112321	chr9:133112321:C:T	3.83188e-19	-7.15548e-10	-1.08693	0.000167015	-7.15548e-10	-1.07146
133112346	chr9:133112346:C:T	8.91158e-19	-7.15548e-10	-0.242933	0.000340839	-7.15548e-10	-0.358133
133113575	chr9:133113575:C:G	2.74397e-19	-1.42088	-6.63902e-10	7.27866e-05	-1.90201	-6.63902e-10
133113651	chr9:133113651:T:C	1.44104e-19	-2.06492	-6.63902e-10	5.94672e-05	-2.10412	-6.63902e-10
133113700	chr9:133113700:C:T	4.22771e-19	-7.15548e-10	-0.988623	0.000184424	-7.15548e-10	-0.972304
133113719	chr9:133113719:C:A	4.72155e-18	1.42444	-6.63902e-10	0.00517932	2.36289	-6.63902e-10
133114046	chr9:133114046:G:T	4.01933e-19	-7.15548e-10	-1.03917	0.000175541	-7.15548e-10	-1.02167
133114504	chr9:133114504:A:G	5.98505e-19	-7.15548e-10	-0.64102	0.000257135	-7.15548e-10	-0.63994
133115026	chr9:133115026:G:A	3.29402e-19	-7.15548e-10	-1.23818	0.000147731	-7.15548e-10	-1.19415
133115491	chr9:133115491:C:T	5.49653e-19	-7.15548e-10	-0.726167	0.000215267	-7.15548e-10	-0.817664
133115551	chr9:133115551:C:A	3.69867e-19	-7.15548e-10	-1.12231	0.000154543	-7.15548e-10	-1.14907
133115734	chr9:133115734:C:T	5.97071e-19	-7.15548e-10	-0.643418	0.000256525	-7.15548e-10	-0.642315
133115807	chr9:133115807:C:T	1.28535e-19	-2.17926	-6.63902e-10	5.99673e-05	-2.09574	-6.63902e-10
133115832	chr9:133115832:A:G	5.26269e-19	-7.15548e-10	-0.769643	0.000294027	-7.15548e-10	-0.505872
133115874	chr9:133115874:C:G	3.68226e-19	-7.15548e-10	-1.12676	0.000149632	-7.15548e-10	-1.18136
133116017	chr9:133116017:C:T	2.91291e-19	-7.15548e-10	-1.36113	0.000125015	-7.15548e-10	-1.36111
133117092	chr9:133117092:C:T	3.24394e-18	1.04909	-6.63902e-10	0.00331836	1.91768	-6.63902e-10
133117396	chr9:133117396:ATG:A	1.34194e-19	-2.13617	-6.63902e-10	5.41689e-05	-2.19743	-6.63902e-10
133117410	chr9:133117410:C:T	1.26089e-19	-2.19847	-6.63902e-10	7.78832e-05	-1.83433	-6.63902e-10
133117657	chr9:133117657:A:G	2.29862e-19	-1.14029	-0.457685	7.74936e-05	-1.35373	-0.485615
133117779	chr9:133117779:G:T	3.7064e-19	-7.15548e-10	-1.12022	0.000157145	-7.15548e-10	-1.13237
133118062	chr9:133118062:C:T	3.59976e-19	-7.15548e-10	-1.14942	0.000150469	-7.15548e-10	-1.17579
133118087	chr9:133118087:G:T	4.17336e-20	-1.94791	-1.35623	2.54499e-05	-1.59328	-1.35955
133118346	chr9:133118346:G:A	2.9329e-19	-7.15548e-10	-1.35429	0.000125153	-7.15548e-10	-1.36001
133118576	chr9:133118576:CA:C	4.25243e-20	-1.93671	-1.34866	2.59246e-05	-1.57311	-1.36124
133118661	chr9:133118661:C:T	4.25847e-19	-7.15548e-10	-0.981375	0.000172867	-7.15548e-10	-1.03702
133118826	chr9:133118826:G:A	3.31429e-19	-7.15548e-10	-1.23204	0.000142654	-7.15548e-10	-1.22912
133118911	chr9:133118911:C:T	2.91286e-19	-7.15548e-10	-1.36115	0.000125135	-7.15548e-10	-1.36015
133119138	chr9:133119138:G:A	2.96194e-19	-7.15548e-10	-1.34444	0.000125844	-7.15548e-10	-1.3545
133119828	chr9:133119828:G:A	2.98661e-19	-7.15548e-10	-1.33615	0.000131365	-7.15548e-10	-1.31156
133119917	chr9:133119917:C:T	3.369e-19	-7.15548e-10	-1.21567	0.000140274	-7.15548e-10	-1.24594
133119932	chr9:133119932:G:A	2.93268e-19	-7.15548e-10	-1.35437	0.000125229	-7.15548e-10	-1.3594
133120094	chr9:133120094:C:A	3.58764e-19	-7.15548e-10	-1.15279	0.000149225	-7.15548e-10	-1.18409
133120728	chr9:133120728:T:C	4.50997e-19	-7.15548e-10	-0.923995	0.000196674	-7.15548e-10	-0.907996
133120780	chr9:133120780:G:A	3.74669e-19	-7.15548e-10	-1.10941	0.000174967	-7.15548e-10	-1.02494
133121305	chr9:133121305:G:C	2.93722e-19	-7.15548e-10	-1.35282	0.000125333	-7.15548e-10	-1.35857
133121348	chr9:133121348:G:A	3.22888e-19	-7.15548e-10	-1.25815	0.000139266	-7.15548e-10	-1.25316
133121591	chr9:133121591:GATC:G	4.05129e-20	-1.99028	-1.34355	2.39614e-05	-1.65243	-1.36067
133121721	chr9:133121721:G:A	3.64667e-19	-7.15548e-10	-1.13647	0.000150931	-7.15548e-10	-1.17272
133121872	chr9:133121872:T:C	4.23554e-19	-7.15548e-10	-0.986774	0.000196961	-7.15548e-10	-0.906537
133122190	chr9:133122190:G:C	3.51096e-19	-7.15548e-10	-1.1744	0.000146037	-7.15548e-10	-1.20568
133122273	chr9:133122273:A:G	4.30568e-20	-1.91541	-1.35752	2.73859e-05	-1.54468	-1.33483
133122302	chr9:133122302:T:C	4.47504e-20	-1.8777	-1.35666	2.90182e-05	-1.48849	-1.33313
133122405	chr9:133122405:T:C	4.55613e-20	-1.88785	-1.32855	2.95295e-05	-1.52599	-1.27816
133122415	chr9:133122415:C:T	4.87538e-19	-7.15548e-10	-0.846086	0.000182915	-7.15548e-10	-0.980521
133122666	chr9:133122666:A:T	5.0417e-19	-7.15548e-10	-0.812543	0.000220861	-7.15548e-10	-0.792007
133122885	chr9:133122885:G:A	3.26573e-19	-7.15548e-10	-1.2468	0.000137427	-7.15548e-10	-1.26645
133123161	chr9:133123161:T:G	1.28116e-19	-2.18252	-6.63902e-10	5.98983e-05	-2.0969	-6.63902e-10
133123236	chr9:133123236:G:A	4.86663e-20	-1.90543	-1.24504	2.90438e-05	-1.59792	-1.22282
133123592	chr9:133123592:G:T	3.39417e-19	-7.15548e-10	-1.20823	0.000141346	-7.15548e-10	-1.23833
133123723	chr9:133123723:CAG:C	6.8744e-20	-1.98874	-0.81633	4.63676e-05	-1.43527	-0.917675
133124474	chr9:133124474:T:C	2.95976e-19	-7.15548e-10	-1.34518	0.000125906	-7.15548e-10	-1.35401
133124575	chr9:133124575:A:G	1.27125e-19	-2.19029	-6.63902e-10	5.422e-05	-2.19649	-6.63902e-10
133125485	chr9:133125485:G:A	2.92615e-19	-7.15548e-10	-1.3566	0.000126264	-7.15548e-10	-1.35117
133125563	chr9:133125563:A:G	4.87815e-20	-1.94002	-1.20808	3.74517e-05	-1.30171	-1.26478
133125646	chr9:133125646:G:A	4.8815e-19	-0.844833	-6.63902e-10	0.000103759	-1.54747	-6.63902e-10
133126076	chr9:133126076:C:A	2.92479e-19	-7.15548e-10	-1.35706	0.000126725	-7.15548e-10	-1.34752
133126222	chr9:133126222:A:G	1.01274e-19	-1.28056	-1.13707	2.50262e-05	-1.80997	-1.15965
133126376	chr9:133126376:A:G	3.22681e-19	-0.0683855	-1.19041	0.000128574	-0.116504	-1.21654
133126579	chr9:133126579:T:C	8.48399e-20	-1.47717	-1.11752	5.59905e-05	-1.03474	-1.12962
133126709	chr9:133126709:C:T	5.75083e-20	-1.66862	-1.31491	3.8217e-05	-1.19165	-1.35462
133126847	chr9:133126847:T:C	4.34848e-20	-1.91253	-1.35051	2.15827e-05	-1.77453	-1.34312
133126964	chr9:133126964:A:G	3.82705e-20	-2.04691	-1.34387	1.61582e-05	-2.0881	-1.31902
133127025	chr9:133127025:C:T	4.98986e-19	-7.15548e-10	-0.822878	0.000201315	-7.15548e-10	-0.884672
133127135	chr9:133127135:G:C	7.74688e-19	-7.15548e-10	-0.382994	0.000351895	-7.15548e-10	-0.326211
133127300	chr9:133127300:A:T	3.14901e-19	0.0240413	-1.30724	8.36013e-05	-0.491952	-1.27153
133127901	chr9:133127901:G:A	5.44166e-19	-7.15548e-10	-0.736201	0.000270784	-7.15548e-10	-0.58822
133127926	chr9:133127926:C:T	1.22077e-18	-7.15548e-10	0.0717834	0.000579042	-7.15548e-10	0.171832
133128015	chr9:133128015:C:T	2.93218e-19	-7.15548e-10	-1.35454	0.000125258	-7.15548e-10	-1.35917
133128311	chr9:133128311:C:T	6.96904e-19	-7.15548e-10	-0.488808	0.00029694	-7.15548e-10	-0.496011
133128499	chr9:133128499:T:C	2.94828e-19	-7.15548e-10	-1.34906	0.000125808	-7.15548e-10	-1.35479
133128535	chr9:133128535:C:T	2.21756e-19	-1.22875	-0.405124	0.000152592	-0.610923	-0.550852
133128714	chr9:133128714:C:T	2.35286e-19	-1.26167	-0.312977	0.00015906	-0.652657	-0.467603
133129151	chr9:133129151:C:T	3.09039e-18	-7.15548e-10	1.0006	0.00161724	-7.15548e-10	1.19893
133129208	chr9:133129208:G:A	3.54938e-19	-7.15548e-10	-1.16351	0.000147221	-7.15548e-10	-1.19761
133129312	chr9:133129312:G:A	1.3074e-19	-1.79005	-0.37219	3.16775e-05	-2.15649	-0.577445
133129383	chr9:133129383:C:T	7.17157e-20	-1.57136	-1.19139	4.34012e-05	-1.25788	-1.16118
133129513	chr9:133129513:C:T	6.11379e-20	-2.07435	-0.84797	1.99841e-05	-2.18963	-1.00498
133129828	chr9:133129828:TTC:T	9.79501e-20	-1.80828	-0.642713	2.51488e-05	-2.16163	-0.803104
133130004	chr9:133130004:ACT:A	3.01341e-19	-7.15548e-10	-1.32721	0.000130853	-7.15548e-10	-1.31547
133130158	chr9:133130158:G:A	3.54936e-19	-7.15548e-10	-1.16352	0.000147218	-7.15548e-10	-1.19763
133130250	chr9:133130250:A:G	2.12138e-19	-0.842113	-0.836104	5.84145e-05	-1.25417	-0.867812
133130620	chr9:133130620:G:T	3.18479e-18	-7.15548e-10	1.03069	0.0014374	-7.15548e-10	1.08105
133130728	chr9:133130728:A:G	4.89894e-20	-2.00393	-1.13993	1.57162e-05	-2.19875	-1.2361
133130797	chr9:133130797:G:T	1.07916e-18	-7.15548e-10	-0.0515124	0.000554649	-7.15548e-10	0.128794
133130970	chr9:133130970:G:A	2.81369e-18	-7.15548e-10	0.906795	0.00126892	-7.15548e-10	0.956376
133131037	chr9:133131037:G:A	3.87652e-19	-7.15548e-10	-1.07535	0.000180058	-7.15548e-10	-0.996261
133131341	chr9:133131341:G:A	8.35948e-20	-1.76509	-0.844388	2.08089e-05	-2.16431	-0.989853
133131422	chr9:133131422:C:T	2.95995e-19	-7.15548e-10	-1.34511	0.000127794	-7.15548e-10	-1.33912
133131462	chr9:133131462:C:T	1.28781e-19	-2.17734	-6.63902e-10	6.19845e-05	-2.06266	-6.63902e-10
133131516	chr9:133131516:C:T	3.75686e-18	-7.15548e-10	1.19588	0.00195508	-7.15548e-10	1.38864
133131731	chr9:133131731:AG:A	3.75686e-18	-7.15548e-10	1.19588	0.00195508	-7.15548e-10	1.38864
133131902	chr9:133131902:C:T	3.20524e-19	-7.15548e-10	-1.2655	0.000138041	-7.15548e-10	-1.26199
133131971	chr9:133131971:A:C	2.09338e-19	-0.591528	-1.09998	5.10434e-05	-1.1019	-1.15497
133132467	chr9:133132467:G:C	3.96828e-19	-7.15548e-10	-1.05195	0.000170458	-7.15548e-10	-1.05105
133132529	chr9:133132529:T:C	4.24299e-20	-1.96432	-1.32328	1.39514e-05	-2.19884	-1.35512
133132601	chr9:133132601:C:T	7.79778e-20	-1.82464	-0.854386	2.04236e-05	-2.17587	-0.996978
133133052	chr9:133133052:G:A	4.80986e-19	-7.15548e-10	-0.859616	0.000206043	-7.15548e-10	-0.861457
133133110	chr9:133133110:T:TA	1.31107e-19	-2.15944	-6.63902e-10	6.59025e-05	-2.00137	-6.63902e-10
133133804	chr9:133133804:G:A	4.55453e-20	-1.97267	-1.24408	1.5037e-05	-2.1703	-1.30873
133133850	chr9:133133850:C:G	5.08745e-20	-1.85155	-1.25454	1.57512e-05	-2.1165	-1.31613
133133862	chr9:133133862:T:C	8.80095e-20	-1.30047	-1.25754	2.74254e-05	-1.58571	-1.29236
133134025	chr9:133134025:C:T	1.3681e-19	-2.11686	-6.63902e-10	5.51393e-05	-2.17968	-6.63902e-10
133134332	chr9:133134332:C:G	9.15549e-20	-1.39346	-1.12506	2.85905e-05	-1.66291	-1.17356
133134365	chr9:133134365:C:T	2.91781e-19	-7.15548e-10	-1.35945	0.000125039	-7.15548e-10	-1.36091
133134669	chr9:133134669:G:A	3.88456e-19	-7.15548e-10	-1.07327	0.000172817	-7.15548e-10	-1.03731
133134790	chr9:133134790:C:T	3.29134e-19	-1.73251	0.493519	8.29278e-05	-2.04407	0.272498
133134890	chr9:133134890:C:T	3.53246e-19	-7.15548e-10	-1.16829	0.000144567	-7.15548e-10	-1.2158
133134999	chr9:133134999:T:C	9.50252e-20	-1.25614	-1.22517	2.90835e-05	-1.55248	-1.26689
133135004	chr9:133135004:T:C	1.27415e-19	-2.188	-6.63902e-10	7.06814e-05	-1.93136	-6.63902e-10
133135091	chr9:133135091:C:T	5.74416e-20	-1.99676	-0.987927	2.68701e-05	-1.82345	-1.07508
133135523	chr9:133135523:G:A	4.88292e-20	-1.84191	-1.30522	1.53303e-05	-2.11286	-1.34685
133135615	chr9:133135615:TG:T	2.40483e-19	-1.74362	0.190817	6.23002e-05	-2.04787	-0.00971252
133135789	chr9:133135789:G:A	8.50174e-20	-1.23141	-1.36119	1.94289e-05	-1.86213	-1.36065
133135939	chr9:133135939:T:G	2.12797e-18	-7.15548e-10	0.627468	0.00117231	-7.15548e-10	0.877191
133136266	chr9:133136266:G:A	3.32858e-19	-7.15548e-10	-1.22774	0.000147234	-7.15548e-10	-1.19752
133136337	chr9:133136337:C:T	2.56289e-18	-7.15548e-10	0.813435	0.0013087	-7.15548e-10	0.987247
133136353	chr9:133136353:C:T	2.95237e-19	-7.15548e-10	-1.34768	0.000125898	-7.15548e-10	-1.35407
133136877	chr9:133136877:C:T	2.9417e-19	-7.15548e-10	-1.3513	0.000126706	-7.15548e-10	-1.34767
133137000	chr9:133137000:C:T	5.74105e-19	-7.15548e-10	-0.682642	0.000287622	-7.15548e-10	-0.527897
133137001	chr9:133137001:G:A	3.04829e-19	-7.15548e-10	-1.3157	0.000134023	-7.15548e-10	-1.29153
133137081	chr9:133137081:A:G	3.83588e-19	-7.15548e-10	-1.08589	0.000172077	-7.15548e-10	-1.0416
133137303	chr9:133137303:C:T	6.26785e-20	-1.93617	-0.961264	3.03889e-05	-1.72424	-1.05123
133137405	chr9:133137405:T:C	5.9492e-20	-2.17586	-0.773757	2.37609e-05	-2.17611	-0.84539
133137979	chr9:133137979:A:G	8.59062e-20	-1.73686	-0.845338	2.31958e-05	-2.07662	-0.968954
133138255	chr9:133138255:C:T	3.64664e-20	-2.10871	-1.33035	1.547e-05	-2.09917	-1.35147
133138840	chr9:133138840:A:G	1.03584e-19	-1.16144	-1.23363	2.97755e-05	-1.52707	-1.26878
133138897	chr9:133138897:A:G	1.08779e-19	-1.06901	-1.27712	3.11169e-05	-1.44646	-1.30533
133139090	chr9:133139090:GT:G	2.91318e-19	-7.15548e-10	-1.36104	0.00012521	-7.15548e-10	-1.35955
133139150	chr9:133139150:A:C	6.10929e-20	-2.09869	-0.824374	2.06807e-05	-2.19821	-0.962128
133139244	chr9:133139244:C:T	2.05136e-19	-1.71178	-6.63902e-10	0.000170949	-1.04818	-6.63902e-10
133139294	chr9:133139294:G:A	2.92593e-19	-7.15548e-10	-1.35667	0.000126153	-7.15548e-10	-1.35205
133139418	chr9:133139418:G:A	7.02964e-19	-7.15548e-10	-0.480149	0.000306126	-7.15548e-10	-0.465546
133139653	chr9:133139653:C:T	4.9549e-20	-2.09613	-1.03636	1.80843e-05	-2.19673	-1.09778
133139774	chr9:133139774:G:A	4.90248e-20	-2.09312	-1.05001	1.7776e-05	-2.19612	-1.11558
133139932	chr9:133139932:C:T	5.65527e-20	-1.96255	-1.03773	1.89155e-05	-2.15611	-1.09345
133140680	chr9:133140680:G:T	1.40517e-18	-7.15548e-10	0.212456	0.000636975	-7.15548e-10	0.267188
133140797	chr9:133140797:G:A	2.92392e-19	-7.15548e-10	-1.35736	0.000125058	-7.15548e-10	-1.36077
133141294	chr9:133141294:T:C	1.57241e-19	-1.58151	-0.396167	3.48305e-05	-2.08172	-0.557332
133141450	chr9:133141450:G:A	1.20138e-19	-0.885761	-1.36106	3.10916e-05	-1.39263	-1.35997
133141457	chr9:133141457:A:AG	7.58462e-20	-1.59968	-1.10706	1.91423e-05	-2.03998	-1.19766
133141502	chr9:133141502:AG:A	8.07527e-19	-7.15548e-10	-0.341478	0.000301515	-7.15548e-10	-0.480723
133141558	chr9:133141558:A:AAG	4.84506e-20	-1.9974	-1.15751	2.56567e-05	-1.71799	-1.22675
133141651	chr9:133141651:A:G	3.43268e-19	-7.15548e-10	-1.19694	0.000142672	-7.15548e-10	-1.22899
133141810	chr9:133141810:C:T	1.71572e-19	-1.06884	-0.821611	5.03893e-05	-1.46723	-0.802536
133141815	chr9:133141815:G:A	2.96031e-19	-7.15548e-10	-1.34499	0.000128782	-7.15548e-10	-1.33142
133142177	chr9:133142177:G:A	3.33388e-19	-7.15548e-10	-1.22615	0.000138739	-7.15548e-10	-1.25695
133142205	chr9:133142205:T:G	6.05172e-20	-1.64153	-1.291	1.64915e-05	-2.06413	-1.32256
133142361	chr9:133142361:G:A	2.95174e-19	-7.15548e-10	-1.34789	0.000126467	-7.15548e-10	-1.34956
133142522	chr9:133142522:C:T	6.60533e-20	-1.5568	-1.2882	1.72613e-05	-2.01899	-1.32209
133142602	chr9:133142602:C:A	3.40133e-19	-7.15548e-10	-1.20612	0.00014143	-7.15548e-10	-1.23773
133142629	chr9:133142629:C:T	3.81057e-19	-7.15548e-10	-1.09251	0.000158372	-7.15548e-10	-1.12459
133142769	chr9:133142769:T:C	5.9811e-20	-1.65735	-1.28691	1.64324e-05	-2.07091	-1.31938
133142803	chr9:133142803:C:T	3.13685e-19	-7.15548e-10	-1.28707	0.000135391	-7.15548e-10	-1.28138
133142837	chr9:133142837:G:A	1.05324e-19	-1.64613	-0.732284	2.43715e-05	-2.08671	-0.909417
133143112	chr9:133143112:G:A	3.40133e-19	-7.15548e-10	-1.20612	0.00014143	-7.15548e-10	-1.23773
133143165	chr9:133143165:T:C	3.81879e-19	-7.15548e-10	-1.09035	0.000179899	-7.15548e-10	-0.997149
133143357	chr9:133143357:G:A	1.00841e-19	-1.18809	-1.23382	2.17155e-05	-1.83108	-1.28043
133143927	chr9:133143927:A:C	3.06352e-19	-7.15548e-10	-1.31072	0.000128209	-7.15548e-10	-1.33588
133144093	chr9:133144093:A:G	7.90625e-19	-7.15548e-10	-0.362631	0.000368415	-7.15548e-10	-0.280332
133144516	chr9:133144516:A:G	8.68138e-20	-2.09649	-0.4752	4.24407e-05	-1.84205	-0.599389
133144588	chr9:133144588:G:A	6.01879e-19	-7.15548e-10	-0.635398	0.00023999	-7.15548e-10	-0.708946
133144621	chr9:133144621:G:A	2.9297e-19	-7.15548e-10	-1.35539	0.000125098	-7.15548e-10	-1.36044
133144643	chr9:133144643:C:T	8.50239e-20	-1.97626	-0.616265	3.62544e-05	-1.84773	-0.751246
133144672	chr9:133144672:G:A	6.48645e-20	-2.08279	-0.780367	2.66685e-05	-2.00517	-0.900891
133145185	chr9:133145185:T:C	6.5212e-19	-7.15548e-10	-0.555226	0.000289093	-7.15548e-10	-0.522795
133145306	chr9:133145306:T:C	3.89752e-20	-2.16433	-1.2082	1.62399e-05	-2.18824	-1.21383
133145509	chr9:133145509:G:A	2.92477e-19	-7.15548e-10	-1.35707	0.000125572	-7.15548e-10	-1.35666
133145860	chr9:133145860:G:A	3.20327e-19	-7.15548e-10	-1.26611	0.00013269	-7.15548e-10	-1.30153
133145981	chr9:133145981:G:A	3.50776e-19	-7.15548e-10	-1.17531	0.000155183	-7.15548e-10	-1.14494
133146393	chr9:133146393:C:T	3.8095e-20	-2.04208	-1.35329	1.40385e-05	-2.1883	-1.35944
133146632	chr9:133146632:T:C	3.83551e-20	-2.1749	-1.21367	1.62538e-05	-2.18108	-1.22014
133146796	chr9:133146796:A:G	3.75946e-20	-2.18015	-1.22845	1.61323e-05	-2.17585	-1.23287
133146876	chr9:133146876:T:C	1.45772e-19	-2.05341	-6.63902e-10	7.61975e-05	-1.85621	-6.63902e-10
133146912	chr9:133146912:G:A	3.4015e-20	-2.1941	-1.31455	1.54587e-05	-2.14465	-1.30672
133147567	chr9:133147567:G:A	6.2713e-20	-1.9638	-0.933089	2.34215e-05	-2.05374	-0.982146
133147666	chr9:133147666:T:C	3.65719e-20	-2.18677	-1.24941	1.59587e-05	-2.16553	-1.254
133147905	chr9:133147905:C:T	5.7417e-19	-0.68253	-6.63902e-10	0.000189714	-0.944024	-6.63902e-10
133148113	chr9:133148113:C:T	3.38635e-19	-7.15548e-10	-1.21053	0.000138983	-7.15548e-10	-1.25519
133148516	chr9:133148516:C:T	4.24697e-19	-7.15548e-10	-0.98408	0.000170579	-7.15548e-10	-1.05035
133149216	chr9:133149216:G:A	5.44026e-19	-7.15548e-10	-0.736459	0.000219123	-7.15548e-10	-0.799909
133149682	chr9:133149682:G:A	3.26622e-19	-7.15548e-10	-1.24665	0.000139589	-7.15548e-10	-1.25084
133150073	chr9:133150073:G:C	3.91709e-20	-2.10198	-1.26554	2.10692e-05	-1.84612	-1.29561
133150422	chr9:133150422:A:G	2.91315e-19	-7.15548e-10	-1.36105	0.000125158	-7.15548e-10	-1.35997
133150658	chr9:133150658:A:G	6.14729e-19	-7.15548e-10	-0.614274	0.000235508	-7.15548e-10	-0.727796
133150696	chr9:133150696:G:A	3.0376e-19	-7.15548e-10	-1.31922	0.000129618	-7.15548e-10	-1.32495
133150744	chr9:133150744:C:T	2.91905e-19	-7.15548e-10	-1.35903	0.000125257	-7.15548e-10	-1.35918
133151019	chr9:133151019:C:T	1.2634e-19	-2.19648	-6.63902e-10	6.88769e-05	-1.95722	-6.63902e-10
133151155	chr9:133151155:A:C	4.1331e-19	-7.15548e-10	-1.01126	0.000168519	-7.15548e-10	-1.06249
133151288	chr9:133151288:C:T	1.26068e-19	-2.19864	-6.63902e-10	5.57127e-05	-2.16933	-6.63902e-10
133151350	chr9:133151350:C:T	6.39974e-19	-7.15548e-10	-0.574028	0.000241787	-7.15548e-10	-0.701485
133151927	chr9:133151927:C:T	4.40272e-19	-7.15548e-10	-0.948063	0.000193737	-7.15548e-10	-0.92304
133152036	chr9:133152036:G:A	3.03607e-19	-7.15548e-10	-1.31972	0.000125347	-7.15548e-10	-1.35846
133152376	chr9:133152376:G:T	5.6913e-19	-7.15548e-10	-0.691347	0.000248998	-7.15548e-10	-0.672098
133152459	chr9:133152459:T:G	2.93583e-19	-7.15548e-10	-1.3533	0.000131964	-7.15548e-10	-1.30701
133152481	chr9:133152481:T:C	3.01581e-19	-7.15548e-10	-1.32642	0.000127266	-7.15548e-10	-1.34327
133152587	chr9:133152587:G:A	3.04264e-19	-7.15548e-10	-1.31756	0.000125403	-7.15548e-10	-1.35801
133153066	chr9:133153066:C:T	2.95268e-19	-7.15548e-10	-1.34757	0.000125541	-7.15548e-10	-1.35691
133153070	chr9:133153070:T:C	2.95228e-19	-7.15548e-10	-1.34771	0.00012553	-7.15548e-10	-1.357
133153319	chr9:133153319:G:A	3.05327e-19	-7.15548e-10	-1.31407	0.00012865	-7.15548e-10	-1.33245
133153373	chr9:133153373:T:C	4.85389e-19	-7.15548e-10	-0.850505	0.000191045	-7.15548e-10	-0.937034
133153658	chr9:133153658:G:A	5.10227e-19	-0.800599	-6.63902e-10	0.000609221	0.222639	-6.63902e-10
133153750	chr9:133153750:T:A	2.9274e-19	-7.15548e-10	-1.35617	0.000125895	-7.15548e-10	-1.35409
133153751	chr9:133153751:G:A	5.6149e-20	-2.19512	-0.812322	2.49071e-05	-2.17844	-0.795952
133153908	chr9:133153908:T:G	4.78337e-19	-7.15548e-10	-0.865139	0.000202014	-7.15548e-10	-0.881203
133154023	chr9:133154023:C:T	2.92014e-19	-7.15548e-10	-1.35865	0.000126068	-7.15548e-10	-1.35272
133154087	chr9:133154087:C:T	4.0159e-19	-7.15548e-10	-1.04002	0.000162223	-7.15548e-10	-1.10057
133154451	chr9:133154451:A:G	3.08408e-19	-7.15548e-10	-1.30403	0.000140695	-7.15548e-10	-1.24295
133154467	chr9:133154467:G:C	2.99947e-19	-7.15548e-10	-1.33185	0.000134806	-7.15548e-10	-1.28571
133155071	chr9:133155071:C:T	3.26552e-19	-0.351717	-0.895148	4.05751e-05	-1.39697	-1.08942
133155157	chr9:133155157:C:A	3.00153e-19	-7.15548e-10	-1.33116	0.000126415	-7.15548e-10	-1.34997
133155186	chr9:133155186:G:A	1.81635e-19	-1.83345	-6.63902e-10	0.000113072	-1.46152	-6.63902e-10
133155196	chr9:133155196:G:A	3.0879e-19	-7.15548e-10	-1.30279	0.000130308	-7.15548e-10	-1.31965
133155496	chr9:133155496:G:A	2.91276e-19	-7.15548e-10	-1.36118	0.000125594	-7.15548e-10	-1.35649
133155533	chr9:133155533:A:G	2.91629e-19	-7.15548e-10	-1.35997	0.000126923	-7.15548e-10	-1.34597
133155958	chr9:133155958:G:A	1.43185e-18	-7.15548e-10	0.231265	0.000675572	-7.15548e-10	0.326017
133155959	chr9:133155959:A:G	1.6315e-19	-1.54857	-0.392212	0.000130567	-0.873852	-0.4438
133156184	chr9:133156184:C:T	2.99127e-19	-7.15548e-10	-1.33459	0.000131145	-7.15548e-10	-1.31324
133156364	chr9:133156364:G:T	1.29667e-19	-1.31606	-0.854425	0.000112033	-0.580046	-0.890703
133156402	chr9:133156402:C:T	5.49372e-20	-1.88248	-1.14679	2.10524e-05	-2.08867	-1.05386
133156430	chr9:133156430:G:C	3.89079e-19	0.0320411	-1.10371	4.22107e-05	-1.22235	-1.22452
133157113	chr9:133157113:A:G	4.64591e-20	-1.97656	-1.22032	1.64939e-05	-2.09142	-1.29513
133157139	chr9:133157139:C:T	4.94283e-19	-7.15548e-10	-0.832346	0.000223325	-7.15548e-10	-0.780914
133157200	chr9:133157200:C:T	2.57459e-18	1.1072	-0.289207	0.000592173	0.193963	0.000294064
133157215	chr9:133157215:T:C	8.13923e-20	-1.98816	-0.64801	2.64672e-05	-2.08679	-0.826842
133157334	chr9:133157334:T:C	3.63189e-19	-7.15548e-10	-1.14053	0.000163084	-7.15548e-10	-1.09528
133157393	chr9:133157393:T:C	1.26266e-19	-2.19707	-6.63902e-10	5.72285e-05	-2.14249	-6.63902e-10
133157693	chr9:133157693:G:T	4.11361e-19	-7.15548e-10	-1.01598	0.000190146	-7.15548e-10	-0.941751
133158122	chr9:133158122:C:T	3.19781e-19	-7.15548e-10	-1.26782	0.000134578	-7.15548e-10	-1.2874
133158154	chr9:133158154:G:A	1.39964e-19	-2.09407	-6.63902e-10	0.000104718	-1.53827	-6.63902e-10
133158168	chr9:133158168:CCAG:C	2.83681e-18	2.27598	-1.361	0.000224875	0.577585	-1.35158
133158620	chr9:133158620:G:A	1.27687e-19	-2.18587	-6.63902e-10	6.33222e-05	-2.04131	-6.63902e-10
133158836	chr9:133158836:G:A	3.7748e-19	-7.15548e-10	-1.10194	0.000177984	-7.15548e-10	-1.00785
133158906	chr9:133158906:C:T	3.33615e-19	-7.15548e-10	-1.22547	0.000150867	-7.15548e-10	-1.17314
133158977	chr9:133158977:G:A	1.81191e-18	0.466681	-6.63902e-10	0.000107138	-1.51542	-6.63902e-10
133159045	chr9:133159045:T:C	4.06589e-19	-7.15548e-10	-1.02765	0.000193243	-7.15548e-10	-0.925596
133159295	chr9:133159295:T:C	4.24304e-20	-2.05802	-1.22957	1.75143e-05	-2.18386	-1.14267
133159520	chr9:133159520:C:T	3.55546e-18	2.48984	-1.34905	0.000270561	0.772188	-1.36123
133159557	chr9:133159557:G:A	3.59863e-19	-7.15548e-10	-1.14973	0.000151574	-7.15548e-10	-1.16847
133159773	chr9:133159773:G:A	4.3784e-19	-7.15548e-10	-0.953601	0.000218239	-7.15548e-10	-0.803953
133159883	chr9:133159883:AC:A	3.61726e-19	-7.15548e-10	-1.14457	0.000150546	-7.15548e-10	-1.17528
133159938	chr9:133159938:AT:A	3.24227e-19	-7.15548e-10	-1.25401	0.000145688	-7.15548e-10	-1.20807
133160204	chr9:133160204:G:A	3.88213e-19	-7.15548e-10	-1.0739	0.000183815	-7.15548e-10	-0.975611
133160235	chr9:133160235:C:T	1.42096e-19	-2.07895	-6.63902e-10	5.48489e-05	-2.18496	-6.63902e-10
133160550	chr9:133160550:C:T	6.32308e-19	-7.15548e-10	-0.586078	0.000196599	-7.15548e-10	-0.908378
133160916	chr9:133160916:A:G	5.18431e-18	2.87917	-1.36123	0.000363051	1.05189	-1.34689
133160920	chr9:133160920:C:G	5.38837e-18	2.85519	-1.29864	0.000342891	0.841407	-1.19354
133160987	chr9:133160987:G:A	5.68226e-18	2.94727	-1.33762	0.000410423	1.1092	-1.28155
133160988	chr9:133160988:C:T	6.165e-19	-7.15548e-10	-0.611397	0.000238742	-7.15548e-10	-0.71416
133161312	chr9:133161312:C:T	2.92859e-19	-7.15548e-10	-1.35577	0.000126498	-7.15548e-10	-1.34932
133161333	chr9:133161333:A:C	3.81129e-19	-7.15548e-10	-1.09232	0.000160228	-7.15548e-10	-1.11294
133162096	chr9:133162096:G:A	3.16738e-19	-7.15548e-10	-1.27738	0.000132175	-7.15548e-10	-1.30541
133162355	chr9:133162355:G:A	2.29584e-18	1.93974	-1.23634	0.000210329	0.266252	-1.10712
133162468	chr9:133162468:G:A	4.04945e-19	-7.15548e-10	-1.0317	0.000176248	-7.15548e-10	-1.01765
133162551	chr9:133162551:G:A	3.23369e-19	-7.15548e-10	-1.25666	0.000133482	-7.15548e-10	-1.29557
133162643	chr9:133162643:C:T	2.0778e-19	-1.1227	-0.576273	7.71621e-05	-1.2098	-0.633834
133163189	chr9:133163189:G:A	3.05832e-19	-7.15548e-10	-1.31242	0.000128808	-7.15548e-10	-1.33122
133163547	chr9:133163547:G:A	3.00582e-19	-7.15548e-10	-1.32974	0.000129457	-7.15548e-10	-1.32619
133163727	chr9:133163727:G:C	3.87143e-20	-2.14634	-1.23291	1.61795e-05	-2.19855	-1.20725
133163943	chr9:133163943:G:A	4.18483e-18	1.30377	-6.63902e-10	0.000170887	-1.04854	-6.63902e-10
133164549	chr9:133164549:C:T	4.12708e-20	-2.08499	-1.23031	1.52846e-05	-2.15736	-1.30533
133164747	chr9:133164747:G:A	4.35207e-20	-1.97872	-1.2835	2.77298e-05	-1.6493	-1.21773
133164803	chr9:133164803:G:T	5.32719e-19	-7.15548e-10	-0.757462	0.00021522	-7.15548e-10	-0.817881
133164881	chr9:133164881:G:A	1.95935e-18	-7.15548e-10	0.544911	0.000881759	-7.15548e-10	0.592376
133164925	chr9:133164925:G:A	3.52846e-19	-7.15548e-10	-1.16942	0.000141901	-7.15548e-10	-1.23441
133165097	chr9:133165097:G:A	3.56342e-20	-2.115	-1.34715	1.54621e-05	-2.09733	-1.35382
133165306	chr9:133165306:G:A	4.25001e-20	-1.94912	-1.33683	1.58793e-05	-2.06781	-1.35671
133165428	chr9:133165428:T:C	4.17843e-19	-7.15548e-10	-1.00035	0.000184302	-7.15548e-10	-0.972968
133165466	chr9:133165466:T:C	5.28848e-19	-7.15548e-10	-0.764754	0.000200754	-7.15548e-10	-0.887462
133165599	chr9:133165599:T:C	8.79565e-17	4.02925	0.319892	0.000282145	-0.428814	-0.118306
133165998	chr9:133165998:C:T	7.77754e-19	-7.15548e-10	-0.379045	0.000381517	-7.15548e-10	-0.245386
133166037	chr9:133166037:C:T	4.00822e-19	-7.15548e-10	-1.04194	0.000150681	-7.15548e-10	-1.17438
133166068	chr9:133166068:C:T	2.46512e-19	-1.56625	0.0382084	6.8082e-05	-1.75406	-0.214773
133166133	chr9:133166133:G:A	1.04957e-19	-2.14248	-0.239427	3.6023e-05	-2.1935	-0.411889
133166736	chr9:133166736:TTTCATCTGGAAAATGGGCTTGTGAGGACTCATCTCTCGGTTTCTCCATAAA:T	1.24455e-18	-7.15548e-10	0.0910759	0.000752633	-7.15548e-10	0.434035
133166877	chr9:133166877:T:C	2.22563e-17	3.38665	-0.411728	5.21635e-05	-1.92866	-0.306497
133167035	chr9:133167035:G:A	4.29037e-19	-7.15548e-10	-0.973911	0.000172982	-7.15548e-10	-1.03635
133167054	chr9:133167054:C:T	3.35644e-18	-7.15548e-10	1.08318	0.00119344	-7.15548e-10	0.895052
133167064	chr9:133167064:C:T	7.41475e-20	-1.48342	-1.24598	1.57425e-05	-2.14657	-1.28661
133167143	chr9:133167143:G:A	3.8944e-17	4.89186	-1.35744	4.47702e-05	-1.06322	-1.32478
133167307	chr9:133167307:G:A	7.76454e-20	-2.19866	-0.484638	4.86942e-05	-1.71214	-0.591846
133167444	chr9:133167444:G:A	4.12756e-19	-7.15548e-10	-1.0126	0.00016038	-7.15548e-10	-1.11199
133167449	chr9:133167449:C:A	6.5742e-19	-7.15548e-10	-0.547132	0.000315769	-7.15548e-10	-0.434531
133167599	chr9:133167599:G:A	5.59305e-19	-7.15548e-10	-0.70876	0.000207841	-7.15548e-10	-0.852767
133167688	chr9:133167688:T:C	1.26972e-18	-7.15548e-10	0.111098	0.000481124	-7.15548e-10	-0.0134176
133167805	chr9:133167805:A:G	1.41142e-17	3.86589	-1.34641	0.000243602	0.597139	-1.29114
133167910	chr9:133167910:C:T	3.00995e-19	-7.15548e-10	-1.32836	0.00013046	-7.15548e-10	-1.31848
133167970	chr9:133167970:C:T	1.27737e-17	3.77965	-1.35996	0.00021717	0.540913	-1.34978
133167986	chr9:133167986:C:T	4.89874e-19	-7.15548e-10	-0.841307	0.000184984	-7.15548e-10	-0.969271
133168083	chr9:133168083:T:C	1.32799e-17	3.81851	-1.35996	0.000222742	0.566359	-1.34989
133168084	chr9:133168084:G:A	1.39823e-17	3.86998	-1.35989	0.000230442	0.600491	-1.35003
133168297	chr9:133168297:AT:A	4.71688e-17	5.05151	-1.32548	4.92872e-05	-1.07125	-1.22063
133168480	chr9:133168480:C:T	5.12856e-19	-7.15548e-10	-0.795461	0.000238994	-7.15548e-10	-0.713104
133168659	chr9:133168659:A:C	1.51205e-19	-2.01682	-6.63902e-10	6.83922e-05	-1.96428	-6.63902e-10
133168912	chr9:133168912:C:T	2.97618e-19	-7.15548e-10	-1.33964	0.000135671	-7.15548e-10	-1.27931
133169145	chr9:133169145:G:A	5.99513e-19	-7.15548e-10	-0.639338	0.000326917	-7.15548e-10	-0.399836
133169469	chr9:133169469:G:A	1.72775e-19	-1.88346	-6.63902e-10	7.93168e-05	-1.81609	-6.63902e-10
133169474	chr9:133169474:A:G	3.10696e-19	-7.15548e-10	-1.29664	0.00013649	-7.15548e-10	-1.27329
133170099	chr9:133170099:G:A	8.96506e-17	5.72856	-1.36034	5.55077e-05	-0.85358	-1.31944
133170180	chr9:133170180:A:G	1.85381e-18	0.909828	-0.420287	0.000324774	-0.269336	-0.137076
133170554	chr9:133170554:A:C	3.49459e-19	-7.15548e-10	-1.17907	0.00018583	-7.15548e-10	-0.964711
133170596	chr9:133170596:T:A	4.14026e-19	-7.15548e-10	-1.00953	0.000163724	-7.15548e-10	-1.09136
133170716	chr9:133170716:T:C	1.079e-19	-0.996161	-1.35809	1.61196e-05	-2.1066	-1.3029
133170805	chr9:133170805:C:A	3.17934e-19	-7.15548e-10	-1.27361	0.000129184	-7.15548e-10	-1.32831
133170811	chr9:133170811:G:C	4.26019e-19	-7.15548e-10	-0.980971	0.000167967	-7.15548e-10	-1.06577
133171108	chr9:133171108:T:C	1.60728e-19	-1.89691	-0.0588275	6.7304e-05	-2.19684	0.216516
133171258	chr9:133171258:G:A	1.01219e-19	-1.0634	-1.35477	1.71053e-05	-2.11387	-1.23628
133171403	chr9:133171403:G:A	3.57242e-19	-7.15548e-10	-1.15704	0.000143395	-7.15548e-10	-1.22394
133171432	chr9:133171432:C:T	4.35252e-19	-7.15548e-10	-0.959531	0.000173948	-7.15548e-10	-1.03079
133171723	chr9:133171723:C:T	3.30536e-19	-7.15548e-10	-1.23474	0.000164969	-7.15548e-10	-1.08379
133171793	chr9:133171793:A:G	3.98761e-19	-7.15548e-10	-1.04709	0.000185432	-7.15548e-10	-0.966854
133172006	chr9:133172006:A:G	6.0051e-19	0.634136	-1.27181	2.45408e-05	-1.84822	-1.14099
133172064	chr9:133172064:T:G	3.93539e-19	-7.15548e-10	-1.06028	0.000211655	-7.15548e-10	-0.834587
133172322	chr9:133172322:G:A	3.41873e-19	-7.15548e-10	-1.20102	0.000136927	-7.15548e-10	-1.27009
133172375	chr9:133172375:T:C	3.41002e-19	-7.15548e-10	-1.20357	0.000172702	-7.15548e-10	-1.03798
133172950	chr9:133172950:T:A	7.42756e-19	-7.15548e-10	-0.425087	0.000427821	-7.15548e-10	-0.130837
133174393	chr9:133174393:A:G	4.31747e-17	4.99537	-1.35781	3.62801e-05	-1.33431	-1.26396
133174483	chr9:133174483:T:C	3.60737e-19	-7.15548e-10	-1.14731	0.000151368	-7.15548e-10	-1.16983
133174943	chr9:133174943:C:T	1.26667e-18	-7.15548e-10	0.108694	0.000475439	-7.15548e-10	-0.0253047
133174953	chr9:133174953:G:A	5.35633e-17	5.14778	-1.29461	4.24451e-05	-1.30785	-1.13348
133175233	chr9:133175233:T:C	1.43878e-18	-7.15548e-10	0.236095	0.000523812	-7.15548e-10	0.0715899
133175878	chr9:133175878:G:A	3.05125e-18	1.60456	-0.616705	0.000315111	0.222911	-0.659527
133176645	chr9:133176645:T:C	2.93533e-19	-7.15548e-10	-1.35346	0.000129839	-7.15548e-10	-1.32325
133176793	chr9:133176793:C:T	3.62804e-19	-7.15548e-10	-1.14159	0.000146716	-7.15548e-10	-1.20104
133176882	chr9:133176882:C:T	4.26693e-19	-7.15548e-10	-0.979391	0.000196257	-7.15548e-10	-0.910117
133176894	chr9:133176894:G:A	3.11087e-19	-7.15548e-10	-1.29538	0.000131404	-7.15548e-10	-1.31127
133177520	chr9:133177520:G:C	9.36426e-19	-7.15548e-10	-0.193384	0.000287778	-7.15548e-10	-0.527353
133177723	chr9:133177723:C:T	3.41915e-19	-1.20089	-6.63902e-10	0.000331711	-0.385278	-6.63902e-10
133177806	chr9:133177806:T:C	2.98624e-19	-7.15548e-10	-1.33627	0.000139206	-7.15548e-10	-1.25359
133177937	chr9:133177937:C:T	1.26963e-19	-2.19156	-6.63902e-10	5.78486e-05	-2.13171	-6.63902e-10
133177996	chr9:133177996:T:C	4.46113e-19	-7.15548e-10	-0.934883	0.000172059	-7.15548e-10	-1.0417
133178887	chr9:133178887:T:C	1.74703e-19	-2.17173	0.299363	7.46766e-05	-1.8298	-0.0465772
133178892	chr9:133178892:T:C	3.5331e-19	-7.15548e-10	-1.16811	0.000135643	-7.15548e-10	-1.27952
133178905	chr9:133178905:A:G	1.79147e-19	-0.945808	-0.901438	3.38998e-05	-1.52921	-1.13692
133179185	chr9:133179185:T:C	1.60596e-18	-7.15548e-10	0.346022	0.000652876	-7.15548e-10	0.291845
133179264	chr9:133179264:A:C	4.32232e-19	-7.15548e-10	-0.966492	0.000167433	-7.15548e-10	-1.06896
133179324	chr9:133179324:G:A	8.38073e-19	-7.15548e-10	-0.30435	0.000301282	-7.15548e-10	-0.481496
133179705	chr9:133179705:C:T	3.12088e-19	-7.15548e-10	-1.29217	0.000128281	-7.15548e-10	-1.33532
133179918	chr9:133179918:G:A	5.58596e-17	5.20954	-1.3144	4.16599e-05	-1.28947	-1.17053
133180000	chr9:133180000:C:G	3.44193e-19	-7.15548e-10	-1.19425	0.000140099	-7.15548e-10	-1.24719
133180029	chr9:133180029:A:G	1.97463e-19	-0.878075	-0.871827	3.63712e-05	-1.4795	-1.11627
133180118	chr9:133180118:G:A	3.25569e-19	-7.15548e-10	-1.24988	0.000161492	-7.15548e-10	-1.10509
133180372	chr9:133180372:G:C	2.44894e-18	1.65751	-0.889555	0.000612998	1.02801	-0.799189
133180416	chr9:133180416:C:T	6.44753e-20	-2.19884	-0.670331	3.87493e-05	-1.68612	-0.846307
133180468	chr9:133180468:C:T	3.00506e-19	-7.15548e-10	-1.32999	0.000127534	-7.15548e-10	-1.34116
133180528	chr9:133180528:A:G	3.38129e-19	-7.15548e-10	-1.21203	0.000170338	-7.15548e-10	-1.05176
133180778	chr9:133180778:G:A	8.06741e-17	5.62133	-1.35861	5.00307e-05	-1.00759	-1.26932
133180780	chr9:133180780:C:T	2.99478e-19	-7.15548e-10	-1.33341	0.000132566	-7.15548e-10	-1.30246
133180887	chr9:133180887:T:C	1.58315e-19	-1.97087	-6.63902e-10	8.76134e-05	-1.71661	-6.63902e-10
133180892	chr9:133180892:A:T	8.96696e-17	5.72413	-1.3557	5.28743e-05	-0.966575	-1.25505
133180919	chr9:133180919:G:T	8.37881e-17	5.65972	-1.35913	5.0628e-05	-0.992768	-1.27227
133180923	chr9:133180923:A:AT	4.29709e-19	-7.15548e-10	-0.972347	0.00020447	-7.15548e-10	-0.869122
133180931	chr9:133180931:C:T	9.26085e-17	5.73211	-1.33143	5.73097e-05	-0.957602	-1.18347
133181061	chr9:133181061:G:A	4.45045e-19	-7.15548e-10	-0.937279	0.000213133	-7.15548e-10	-0.827628
133181110	chr9:133181110:G:C	7.08842e-17	5.48899	-1.35564	4.82045e-05	-1.05925	-1.25484
133181382	chr9:133181382:C:T	9.09765e-17	5.73731	-1.35441	5.32302e-05	-0.965527	-1.24939
133181506	chr9:133181506:C:T	7.23254e-20	-1.67381	-1.08047	2.25668e-05	-2.1973	-0.875764
133181569	chr9:133181569:G:A	1.13323e-19	-1.847	-0.458214	5.46217e-05	-1.84771	-0.341401
133181617	chr9:133181617:C:T	4.05136e-18	-7.15548e-10	1.27135	0.00169106	-7.15548e-10	1.24357
133181618	chr9:133181618:C:T	1.4016e-19	-2.09267	-6.63902e-10	5.45853e-05	-2.18978	-6.63902e-10
133181641	chr9:133181641:G:A	9.11836e-17	5.73548	-1.35031	5.6928e-05	-0.912354	-1.2354
133181719	chr9:133181719:A:G	9.36197e-20	-1.46771	-1.0285	3.62097e-05	-2.02369	-0.576525
133181826	chr9:133181826:G:C	1.41162e-19	-2.08555	-6.63902e-10	5.44967e-05	-2.1914	-6.63902e-10
133181839	chr9:133181839:G:T	1.37275e-18	-7.15548e-10	0.189118	0.000400008	-7.15548e-10	-0.198058
133182218	chr9:133182218:G:A	5.77999e-20	-1.8807	-1.09777	2.09e-05	-2.1924	-0.957394
133182444	chr9:133182444:G:T	1.72831e-19	-1.88314	-6.63902e-10	0.00012973	-1.32408	-6.63902e-10
133182497	chr9:133182497:C:A	1.34773e-19	-2.13186	-6.63902e-10	5.70753e-05	-2.14517	-6.63902e-10
133182563	chr9:133182563:C:T	1.58279e-16	6.29656	-1.3599	6.21887e-05	-0.73505	-1.32432
133182699	chr9:133182699:G:A	6.00411e-19	-0.160019	-0.477822	8.89601e-05	-0.910409	-0.790946
133182801	chr9:133182801:C:T	9.34601e-17	4.06713	0.342709	2.23239e-05	-2.17006	-0.913825
133182952	chr9:133182952:C:A	3.33895e-19	-7.15548e-10	-1.22463	0.000151959	-7.15548e-10	-1.16593
133183495	chr9:133183495:T:C	1.40452e-18	1.3668	-1.15481	0.00033656	0.646451	-1.01722
133183544	chr9:133183544:T:C	9.92587e-19	-7.15548e-10	-0.13514	0.000344533	-7.15548e-10	-0.347352
133183663	chr9:133183663:C:A	1.18179e-16	6.00334	-1.35884	5.80427e-05	-0.858157	-1.27021
133183791	chr9:133183791:G:T	3.14438e-19	-7.15548e-10	-1.28467	0.00015175	-7.15548e-10	-1.16731
133183922	chr9:133183922:G:A	6.29543e-19	-1.59078	1.00032	0.000216511	-2.1975	1.3856
133183930	chr9:133183930:C:T	1.16243e-19	-2.16236	-0.117411	5.20622e-05	-1.79975	-0.437353
133184265	chr9:133184265:C:A	1.27814e-19	-1.3637	-0.82118	3.87172e-05	-2.00763	-0.525629
133185669	chr9:133185669:T:C	3.55056e-19	-7.15548e-10	-1.16318	0.000163125	-7.15548e-10	-1.09502
133185894	chr9:133185894:C:G	3.02646e-18	1.99222	-1.01252	0.00070536	1.20573	-0.836564
133185962	chr9:133185962:C:T	2.55589e-18	1.75139	-0.94069	0.000617801	0.987295	-0.75067
133186026	chr9:133186026:A:ATTG	8.69528e-20	-2.09889	-0.471196	3.56372e-05	-1.88692	-0.72923
133186128	chr9:133186128:G:T	3.30054e-20	-2.18331	-1.35548	2.01986e-05	-1.82376	-1.36017
133186261	chr9:133186261:C:T	7.71211e-19	0.495637	-0.883131	0.000288526	0.146074	-0.670831
133186470	chr9:133186470:C:T	5.34108e-19	-7.15548e-10	-0.754857	0.000203645	-7.15548e-10	-0.873165
133186605	chr9:133186605:G:A	6.91434e-20	-1.51038	-1.2889	2.61514e-05	-1.70516	-1.22047
133186671	chr9:133186671:C:T	7.29595e-19	-7.15548e-10	-0.442966	0.000272669	-7.15548e-10	-0.581285
133186958	chr9:133186958:A:G	3.59894e-20	-2.1424	-1.30983	1.56426e-05	-2.18895	-1.25059
133186967	chr9:133186967:C:T	3.61299e-20	-2.14844	-1.29989	1.58289e-05	-2.19138	-1.23633
133187023	chr9:133187023:T:C	3.55273e-20	-2.15262	-1.31254	1.55109e-05	-2.19308	-1.25492
133187024	chr9:133187024:A:G	3.58049e-20	-2.14483	-1.31254	1.55551e-05	-2.19023	-1.25492
133187050	chr9:133187050:C:T	5.45493e-19	-1.5167	0.782939	0.000168139	-2.19164	1.12689
133187083	chr9:133187083:A:G	3.52773e-20	-2.15712	-1.31509	1.54293e-05	-2.19451	-1.25877
133187092	chr9:133187092:G:A	8.91764e-19	-7.15548e-10	-0.242254	0.000355339	-7.15548e-10	-0.31647
133187104	chr9:133187104:A:G	5.37482e-19	-7.15548e-10	-0.74856	0.000204878	-7.15548e-10	-0.867129
133187309	chr9:133187309:T:C	3.21466e-19	-7.15548e-10	-1.26256	0.000188084	-7.15548e-10	-0.952654
133187470	chr9:133187470:A:C	3.54439e-20	-2.15584	-1.31166	1.55187e-05	-2.19413	-1.25337
133187562	chr9:133187562:C:T	3.50921e-20	-2.1655	-1.31198	1.54639e-05	-2.19689	-1.25415
133187590	chr9:133187590:G:A	3.51926e-20	-2.16264	-1.31198	1.54737e-05	-2.19625	-1.25415
133187664	chr9:133187664:G:A	1.70503e-19	-1.8967	-6.63902e-10	5.48457e-05	-2.18502	-6.63902e-10
133187743	chr9:133187743:A:G	3.60339e-20	-2.15132	-1.29967	1.58016e-05	-2.19255	-1.23688
133187776	chr9:133187776:G:T	3.56061e-20	-2.15096	-1.31198	1.55332e-05	-2.19241	-1.25415
133187819	chr9:133187819:A:T	3.53993e-20	-2.15679	-1.31198	1.55019e-05	-2.19443	-1.25415
133187897	chr9:133187897:C:T	3.61224e-20	-2.14059	-1.30795	1.56485e-05	-2.18893	-1.25024
133187908	chr9:133187908:A:C	3.54434e-20	-2.15332	-1.3142	1.54663e-05	-2.19331	-1.25757
133187993	chr9:133187993:G:A	6.31597e-20	-1.57453	-1.31526	2.3194e-05	-1.78657	-1.25908
133188001	chr9:133188001:G:A	1.42283e-18	-7.15548e-10	0.224945	0.000410467	-7.15548e-10	-0.172246
133188290	chr9:133188290:A:C	3.6575e-20	-2.17483	-1.26126	1.67942e-05	-2.1984	-1.17011
133188407	chr9:133188407:C:T	3.87705e-19	-7.15548e-10	-1.07521	0.000167108	-7.15548e-10	-1.0709
133189379	chr9:133189379:G:A	2.14641e-17	4.27726	-1.33858	3.30557e-05	-1.49455	-1.1968
133189650	chr9:133189650:G:A	8.16751e-19	-7.15548e-10	-0.33012	0.000299352	-7.15548e-10	-0.487922
133189842	chr9:133189842:G:C	2.24561e-17	4.2968	-1.31294	3.40269e-05	-1.52427	-1.13812
133190751	chr9:133190751:G:A	4.45636e-20	-1.95235	-1.28619	2.21329e-05	-1.74838	-1.3441
133190907	chr9:133190907:G:A	2.95516e-19	-7.15548e-10	-1.34673	0.000126159	-7.15548e-10	-1.352
133191038	chr9:133191038:G:A	5.28638e-19	-7.15548e-10	-0.76515	0.000289623	-7.15548e-10	-0.520964
133191307	chr9:133191307:T:C	2.91746e-19	-7.15548e-10	-1.35957	0.000125845	-7.15548e-10	-1.35449
133191917	chr9:133191917:C:A	2.92314e-19	-7.15548e-10	-1.35763	0.000125947	-7.15548e-10	-1.35368
133192164	chr9:133192164:C:T	7.92728e-20	-1.3105	-1.35206	3.89021e-05	-1.17004	-1.35845
133192215	chr9:133192215:C:A	7.48494e-19	-7.15548e-10	-0.417393	0.000321431	-7.15548e-10	-0.416758
133192250	chr9:133192250:T:C	6.27095e-19	-7.15548e-10	-0.594357	0.000323577	-7.15548e-10	-0.410106
133192495	chr9:133192495:A:G	4.16872e-19	-7.15548e-10	-1.00268	0.000216489	-7.15548e-10	-0.812002
133193001	chr9:133193001:G:A	3.05171e-19	-7.15548e-10	-1.31458	0.000128747	-7.15548e-10	-1.33169
133193023	chr9:133193023:C:T	1.3229e-19	-0.839327	-1.31113	1.70987e-05	-1.99248	-1.35806
133193061	chr9:133193061:TG:T	2.97304e-19	-7.15548e-10	-1.3407	0.00012619	-7.15548e-10	-1.35176
133193075	chr9:133193075:C:A	1.17608e-19	-1.16227	-1.10583	3.10987e-05	-1.66355	-1.08883
133193090	chr9:133193090:C:G	2.97499e-19	-7.15548e-10	-1.34005	0.000128653	-7.15548e-10	-1.33242
133193234	chr9:133193234:T:C	2.99686e-19	-7.15548e-10	-1.33272	0.000129649	-7.15548e-10	-1.32471
133193467	chr9:133193467:A:G	1.26533e-19	-2.19495	-6.63902e-10	6.16868e-05	-2.06747	-6.63902e-10
133193786	chr9:133193786:G:A	2.01848e-18	-7.15548e-10	0.574644	0.000676247	-7.15548e-10	0.327015
133193956	chr9:133193956:C:A	2.60446e-18	-7.15548e-10	0.829527	0.000863195	-7.15548e-10	0.571099
133194006	chr9:133194006:T:C	4.46159e-18	-7.15548e-10	1.36781	0.00153015	-7.15548e-10	1.14358
133194073	chr9:133194073:G:A	6.54552e-19	-7.15548e-10	-0.551504	0.000335078	-7.15548e-10	-0.37518
133194097	chr9:133194097:T:C	1.20508e-19	-0.959282	-1.28446	1.80207e-05	-2.08577	-1.21225
133194155	chr9:133194155:AAAAAG:A	2.91778e-19	-7.15548e-10	-1.35946	0.000126134	-7.15548e-10	-1.3522
133194201	chr9:133194201:GAGAA:G	5.70787e-19	-0.688439	-6.63902e-10	0.000113821	-1.45492	-6.63902e-10
133194323	chr9:133194323:C:T	2.4631e-18	-7.15548e-10	0.773722	0.000819605	-7.15548e-10	0.519281
133194544	chr9:133194544:G:A	3.88689e-20	-2.04684	-1.32843	4.02182e-05	-1.14467	-1.35056
133194704	chr9:133194704:C:T	2.36142e-18	-7.15548e-10	0.731562	0.00078743	-7.15548e-10	0.479232
133194715	chr9:133194715:T:C	2.46394e-18	-7.15548e-10	0.77406	0.000819457	-7.15548e-10	0.5191
133194779	chr9:133194779:G:A	1.18005e-18	-7.15548e-10	0.037861	0.000412238	-7.15548e-10	-0.167942
133195217	chr9:133195217:A:G	9.30756e-20	-1.17921	-1.32283	4.42105e-05	-1.04342	-1.35716
133195228	chr9:133195228:C:T	2.46394e-18	-7.15548e-10	0.77406	0.000819457	-7.15548e-10	0.5191
133195576	chr9:133195576:G:A	2.48714e-18	-7.15548e-10	0.783434	0.000826618	-7.15548e-10	0.5278
133195896	chr9:133195896:T:C	3.99388e-20	-2.16397	-1.18414	2.32588e-05	-2.04919	-0.993668
133196008	chr9:133196008:A:G	2.46394e-18	-7.15548e-10	0.77406	0.000819457	-7.15548e-10	0.5191
133196093	chr9:133196093:C:T	1.06937e-18	-7.15548e-10	-0.0606332	0.000365477	-7.15548e-10	-0.28834
133196205	chr9:133196205:A:G	8.6803e-19	-0.269229	-6.63902e-10	0.000665678	0.311264	-6.63902e-10
133196208	chr9:133196208:G:A	2.58234e-18	-7.15548e-10	0.820996	0.000855573	-7.15548e-10	0.562229
133196283	chr9:133196283:TAAC:T	1.66196e-18	-7.15548e-10	0.3803	0.000561791	-7.15548e-10	0.141587
133196607	chr9:133196607:A:G	1.56518e-18	-7.15548e-10	0.320298	0.000532295	-7.15548e-10	0.0876561
133196644	chr9:133196644:G:A	6.96072e-20	-1.45871	-1.33387	3.57787e-05	-1.25194	-1.36025
133197109	chr9:133197109:G:A	2.97277e-19	-7.15548e-10	-1.34079	0.000126182	-7.15548e-10	-1.35182
133197286	chr9:133197286:T:C	1.61961e-18	-7.15548e-10	0.354484	0.000549972	-7.15548e-10	0.120325
133197298	chr9:133197298:A:G	1.49069e-18	-7.15548e-10	0.271537	0.000508911	-7.15548e-10	0.0427309
133197300	chr9:133197300:G:A	2.97428e-19	-7.15548e-10	-1.34028	0.000126229	-7.15548e-10	-1.35145
133197482	chr9:133197482:C:T	1.56616e-18	-7.15548e-10	0.320928	0.000532911	-7.15548e-10	0.0888116
133197559	chr9:133197559:G:A	1.59645e-18	-7.15548e-10	0.340083	0.000542854	-7.15548e-10	0.107298
133197560	chr9:133197560:C:T	1.01905e-19	-1.1783	-1.23312	4.65972e-05	-1.04281	-1.30519
133197650	chr9:133197650:T:C	6.40258e-19	-7.15548e-10	-0.573583	0.000325286	-7.15548e-10	-0.404837
133197695	chr9:133197695:T:TA	1.49513e-18	-7.15548e-10	0.27451	0.000510515	-7.15548e-10	0.045878
133197697	chr9:133197697:A:T	3.16099e-19	-7.15548e-10	-1.2794	0.000127907	-7.15548e-10	-1.33824
133197723	chr9:133197723:A:G	9.09441e-20	-1.1734	-1.35181	4.44514e-05	-1.03477	-1.36037
133198040	chr9:133198040:A:G	1.52247e-18	-7.15548e-10	0.292637	0.000518999	-7.15548e-10	0.0623602
133198735	chr9:133198735:G:C	1.26467e-18	-7.15548e-10	0.107114	0.000434509	-7.15548e-10	-0.115326
133198798	chr9:133198798:T:C	1.51816e-18	-7.15548e-10	0.289796	0.00051728	-7.15548e-10	0.059041
133198879	chr9:133198879:A:G	1.28848e-18	-7.15548e-10	0.12576	0.000443426	-7.15548e-10	-0.095011
133199058	chr9:133199058:A:C	1.47655e-18	-7.15548e-10	0.262007	0.000504123	-7.15548e-10	0.0332779
133199073	chr9:133199073:T:C	2.3658e-18	-7.15548e-10	0.733418	0.000827426	-7.15548e-10	0.528777
133199514	chr9:133199514:G:A	3.3272e-20	-2.17474	-1.356	1.52004e-05	-2.1091	-1.35912
133200020	chr9:133200020:C:T	6.90096e-20	-1.45434	-1.34687	3.46753e-05	-1.29344	-1.35008
133200036	chr9:133200036:A:G	4.26016e-19	-7.15548e-10	-0.980978	0.000176334	-7.15548e-10	-1.01716
133200292	chr9:133200292:C:A	6.74085e-16	7.22016	-0.8345	0.000130126	-0.147215	-1.17383
133200368	chr9:133200368:G:A	4.56128e-19	-7.15548e-10	-0.912682	0.000178412	-7.15548e-10	-1.00545
133200398	chr9:133200398:G:A	4.18533e-19	-7.15548e-10	-0.9987	0.00018299	-7.15548e-10	-0.98011
133200492	chr9:133200492:A:G	1.80613e-18	-0.459499	0.922987	0.000231109	-1.13716	0.390504
133200569	chr9:133200569:C:A	3.70679e-19	-7.15548e-10	-1.12012	0.000154395	-7.15548e-10	-1.15003
133200618	chr9:133200618:T:C	1.39426e-19	-0.788132	-1.30979	6.48891e-05	-0.655689	-1.36117
133200740	chr9:133200740:G:A	1.39683e-19	-0.78283	-1.31325	6.52473e-05	-0.650121	-1.36124
133201040	chr9:133201040:A:G	1.47861e-19	-0.729892	-1.30929	6.94364e-05	-0.587976	-1.36115
133201427	chr9:133201427:G:T	2.9209e-19	-7.15548e-10	-1.35839	0.000146215	-7.15548e-10	-1.20446
133201617	chr9:133201617:C:G	1.49217e-19	-0.749943	-1.28011	1.65965e-05	-2.04232	-1.33803
133201662	chr9:133201662:G:A	1.37117e-19	-0.804834	-1.30979	6.42866e-05	-0.665017	-1.36117
133201666	chr9:133201666:C:T	5.3169e-20	-1.72831	-1.33367	1.56104e-05	-2.18853	-1.25308
133201668	chr9:133201668:T:C	1.51105e-19	-0.706712	-1.31077	7.11505e-05	-0.563543	-1.3612
133201669	chr9:133201669:A:C	1.26183e-19	-2.19772	-6.63902e-10	6.36999e-05	-2.03536	-6.63902e-10
133202023	chr9:133202023:C:T	3.36259e-19	-7.15548e-10	-1.21757	0.000140877	-7.15548e-10	-1.24166
133202054	chr9:133202054:G:A	1.33713e-15	8.17281	-1.10223	0.000165361	0.234965	-1.31638
133202129	chr9:133202129:G:A	5.98818e-20	-1.61617	-1.32692	1.476e-05	-2.19451	-1.30311
133202270	chr9:133202270:T:G	1.47181e-19	-0.717723	-1.32607	6.99623e-05	-0.581338	-1.36025
133202289	chr9:133202289:C:T	1.28656e-19	-0.844039	-1.33427	6.15438e-05	-0.711522	-1.35827
133202308	chr9:133202308:G:A	1.55574e-19	-0.658829	-1.3295	7.48304e-05	-0.51477	-1.35955
133202554	chr9:133202554:G:A	6.37333e-19	-7.15548e-10	-0.578163	0.000204691	-7.15548e-10	-0.868039
133202773	chr9:133202773:A:G	3.9327e-20	-2.03039	-1.33315	2.10887e-05	-1.92681	-1.21399
133202988	chr9:133202988:G:C	3.61101e-16	5.92096	-0.159504	0.000268521	-0.586606	-0.0100068
133203174	chr9:133203174:C:T	2.9553e-18	-0.225548	1.18145	0.000314705	-1.02022	0.582309
133203265	chr9:133203265:A:G	5.55257e-20	-1.76955	-1.24906	1.65211e-05	-2.16507	-1.21983
133203519	chr9:133203519:T:C	6.04268e-20	-1.78926	-1.14476	1.88367e-05	-2.16063	-1.09311
133203755	chr9:133203755:G:A	1.4469e-19	-0.778687	-1.28217	6.59037e-05	-0.649041	-1.35231
133203772	chr9:133203772:G:A	2.95346e-19	-7.15548e-10	-1.34731	0.000125486	-7.15548e-10	-1.35735
133203795	chr9:133203795:G:A	1.57456e-15	8.42729	-1.19326	0.000186994	0.383903	-1.34237
133204017	chr9:133204017:C:T	1.27073e-19	-2.19069	-6.63902e-10	6.56426e-05	-2.00532	-6.63902e-10
133204076	chr9:133204076:C:T	6.35538e-20	-1.59328	-1.29029	1.5578e-05	-2.19616	-1.24752
133204098	chr9:133204098:T:A	1.41781e-19	-0.787073	-1.2941	6.51583e-05	-0.65673	-1.35599
133204155	chr9:133204155:A:G	8.91543e-19	-1.8946	1.6521	0.000454886	-1.97446	1.90497
133204208	chr9:133204208:C:T	1.35789e-19	-0.835269	-1.28908	6.18883e-05	-0.709639	-1.35457
133204233	chr9:133204233:TG:T	2.91578e-19	-7.15548e-10	-1.36015	0.000127008	-7.15548e-10	-1.34529
133204433	chr9:133204433:A:T	6.74296e-19	-7.15548e-10	-0.521786	0.000342407	-7.15548e-10	-0.353543
133204693	chr9:133204693:G:A	1.81171e-19	-0.558338	-1.27767	8.2932e-05	-0.421067	-1.35046
133204885	chr9:133204885:T:C	5.71637e-18	1.4185	0.197132	0.000359312	-1.13539	0.830043
133205029	chr9:133205029:A:G	6.99615e-19	-0.939546	0.454621	0.000276643	-1.30308	0.736262
133205040	chr9:133205040:C:T	3.93143e-19	-7.15548e-10	-1.06128	0.000158488	-7.15548e-10	-1.12387
133205041	chr9:133205041:G:A	1.49536e-18	-7.15548e-10	0.27467	0.000831562	-7.15548e-10	0.533764
133205091	chr9:133205091:C:T	3.60998e-19	-7.15548e-10	-1.14658	0.000149594	-7.15548e-10	-1.18162
133205098	chr9:133205098:G:T	1.64828e-17	3.06387	-0.389258	0.000423968	0.0303102	-0.170194
133205125	chr9:133205125:A:C	1.18339e-18	0.0406813	-6.63902e-10	5.4149e-05	-2.1978	-6.63902e-10
133205149	chr9:133205149:G:A	1.22496e-16	5.16423	-0.483856	0.00013427	-0.756196	-0.533493
133205501	chr9:133205501:C:T	6.40184e-19	-7.15548e-10	-0.573699	0.000371088	-7.15548e-10	-0.273103
133206211	chr9:133206211:C:T	5.00236e-20	-1.76462	-1.35834	1.42291e-05	-2.17342	-1.36083
133206367	chr9:133206367:C:G	3.01938e-19	-7.15548e-10	-1.32523	0.000131094	-7.15548e-10	-1.31363
133206442	chr9:133206442:C:T	3.50161e-15	7.13652	0.896756	4.6556e-05	-1.90409	-0.444797
133206503	chr9:133206503:C:G	8.62455e-19	-7.15548e-10	-0.275672	0.00054027	-7.15548e-10	0.102527
133206552	chr9:133206552:G:T	5.56031e-19	-7.15548e-10	-0.714631	0.000276612	-7.15548e-10	-0.566928
133206649	chr9:133206649:A:AGCATATCCTAACCTTT	6.84761e-19	-7.15548e-10	-0.506385	0.000350336	-7.15548e-10	-0.33065
133206657	chr9:133206657:G:GAC	6.814e-19	-7.15548e-10	-0.511306	0.000348337	-7.15548e-10	-0.336372
133206800	chr9:133206800:A:C	3.21167e-19	-7.15548e-10	-1.26349	0.000132323	-7.15548e-10	-1.3043
133207024	chr9:133207024:C:T	4.32348e-20	-1.91505	-1.35376	1.57612e-05	-2.13439	-1.2976
133207063	chr9:133207063:C:G	1.26935e-19	-2.19178	-6.63902e-10	5.51684e-05	-2.17915	-6.63902e-10
133207202	chr9:133207202:C:T	3.38808e-19	-7.15548e-10	-1.21002	0.000151124	-7.15548e-10	-1.17144
133207428	chr9:133207428:T:C	8.84226e-20	-1.87226	-0.681065	2.24803e-05	-2.12814	-0.948767
133207617	chr9:133207617:T:C	3.22774e-19	-7.15548e-10	-1.2585	0.000132837	-7.15548e-10	-1.30042
133207873	chr9:133207873:T:C	5.15381e-19	-7.15548e-10	-0.790548	0.000229536	-7.15548e-10	-0.753483
133208381	chr9:133208381:C:T	3.67229e-19	-1.58054	0.451067	7.09974e-05	-1.95428	0.0273819
133208414	chr9:133208414:A:G	8.5937e-19	-0.00248416	-0.276772	8.40562e-05	-1.77227	0.0142164
133208714	chr9:133208714:T:C	5.80969e-19	0.655712	-1.32647	0.000331044	0.832986	-1.22028
133209554	chr9:133209554:C:T	3.79147e-15	9.42947	-1.31666	0.000466541	1.00559	-1.04979
133209622	chr9:133209622:G:A	5.25735e-19	-7.15548e-10	-0.770658	0.000243829	-7.15548e-10	-0.693075
133209781	chr9:133209781:C:T	2.0609e-19	-1.70714	-6.63902e-10	5.79624e-05	-2.12975	-6.63902e-10
133209813	chr9:133209813:G:T	1.12914e-19	-0.959942	-1.34889	1.53979e-05	-2.10034	-1.35498
133209874	chr9:133209874:C:G	3.77061e-19	-7.15548e-10	-1.10305	0.000199904	-7.15548e-10	-0.891707
133210025	chr9:133210025:G:A	1.81264e-18	-7.15548e-10	0.467082	0.000664253	-7.15548e-10	0.30912
133210203	chr9:133210203:C:T	1.00948e-18	-7.15548e-10	-0.118264	0.000360291	-7.15548e-10	-0.302631
133210396	chr9:133210396:T:C	3.82761e-17	1.60163	1.9155	0.00143068	-1.32548	2.40184
133210436	chr9:133210436:G:A	3.69365e-17	4.41927	-0.937772	0.00036924	0.202821	-0.480915
133210495	chr9:133210495:A:G	1.93052e-18	-7.15548e-10	0.53009	0.000701289	-7.15548e-10	0.363377
133210597	chr9:133210597:GGTT:G	2.05542e-19	-1.70981	-6.63902e-10	5.78021e-05	-2.13252	-6.63902e-10
133210622	chr9:133210622:G:A	3.79985e-19	-7.15548e-10	-1.09532	0.000201814	-7.15548e-10	-0.882198
133210674	chr9:133210674:C:T	4.58456e-19	-7.15548e-10	-0.907591	0.00024116	-7.15548e-10	-0.704081
133211179	chr9:133211179:TG:T	1.64978e-19	-1.43602	-0.493618	3.88138e-05	-2.19391	-0.336859
133211235	chr9:133211235:C:G	6.22191e-19	-7.15548e-10	-0.602208	0.000375282	-7.15548e-10	-0.261865
133211425	chr9:133211425:C:G	3.67584e-17	4.73661	-1.25994	0.000268051	0.38343	-0.981795
133211529	chr9:133211529:C:T	2.99251e-17	1.46928	1.80172	0.0011921	-1.38531	2.27923
133211612	chr9:133211612:C:T	3.78412e-19	-7.15548e-10	-1.09947	0.000200821	-7.15548e-10	-0.887127
133211660	chr9:133211660:T:C	3.48394e-17	4.63414	-1.21109	0.00027559	0.320479	-0.891109
133212272	chr9:133212272:A:G	1.10899e-18	-7.15548e-10	-0.0242507	0.000395271	-7.15548e-10	-0.209971
133212660	chr9:133212660:G:A	3.4467e-17	4.35118	-0.938878	0.000353019	0.158975	-0.481994
133212747	chr9:133212747:A:G	2.01334e-19	-0.55489	-1.1756	0.000121058	-0.386558	-1.00671
133212803	chr9:133212803:C:T	3.74565e-19	-7.15548e-10	-1.10969	0.000321018	-7.15548e-10	-0.418046
133213187	chr9:133213187:C:T	3.69851e-19	-7.15548e-10	-1.12236	0.000137849	-7.15548e-10	-1.26338
133213226	chr9:133213226:C:T	4.8323e-19	-7.15548e-10	-0.854962	0.000197908	-7.15548e-10	-0.90174
133213255	chr9:133213255:A:G	5.54537e-20	-2.17739	-0.842517	3.26379e-05	-2.11163	-0.592436
133213566	chr9:133213566:A:G	6.43266e-19	-0.681918	0.113021	0.000103882	-1.29923	-0.247052
133213664	chr9:133213664:G:A	3.04268e-19	-7.15548e-10	-1.31755	0.000127469	-7.15548e-10	-1.34167
133213758	chr9:133213758:T:C	1.28382e-19	-2.18045	-6.63902e-10	7.02754e-05	-1.93712	-6.63902e-10
133213972	chr9:133213972:A:C	4.27197e-18	-7.15548e-10	1.32437	0.0024788	-7.15548e-10	1.62599
133214067	chr9:133214067:A:G	3.78588e-19	-7.15548e-10	-1.09901	0.00014237	-7.15548e-10	-1.23111
133214142	chr9:133214142:T:C	2.99671e-17	4.45669	-1.18429	0.000257557	0.213719	-0.852019
133214771	chr9:133214771:G:C	4.39629e-19	-7.15548e-10	-0.949525	0.000346009	-7.15548e-10	-0.343079
133214824	chr9:133214824:C:T	5.50371e-19	-7.15548e-10	-0.724862	0.000323509	-7.15548e-10	-0.410315
133215190	chr9:133215190:A:C	3.3297e-20	-2.16889	-1.3611	1.61311e-05	-2.10738	-1.30142
133215426	chr9:133215426:T:C	2.28851e-15	8.96641	-1.35845	0.000100668	-0.238091	-1.33962
133215442	chr9:133215442:G:A	4.02978e-17	1.51031	2.05829	0.00377984	-0.343987	2.39188
133215709	chr9:133215709:G:A	3.26232e-17	1.47803	1.87929	0.00130871	-1.38071	2.36796
133215928	chr9:133215928:A:T	8.04975e-19	-7.15548e-10	-0.344644	0.000414195	-7.15548e-10	-0.163207
133215996	chr9:133215996:AG:A	3.6633e-19	-7.15548e-10	-1.13192	0.000137056	-7.15548e-10	-1.26915
133216210	chr9:133216210:A:G	3.03099e-19	-7.15548e-10	-1.32139	0.000127179	-7.15548e-10	-1.34395
133216255	chr9:133216255:C:T	2.92405e-17	1.45537	1.79249	0.0011737	-1.39026	2.26863
133216321	chr9:133216321:A:G	2.75077e-18	0.884179	-6.63902e-10	0.00249385	1.63204	-6.63902e-10
133216370	chr9:133216370:G:A	3.66734e-19	-7.15548e-10	-1.13082	0.000137157	-7.15548e-10	-1.26842
133216422	chr9:133216422:C:T	3.1067e-17	1.55641	1.75204	0.00117921	-1.34285	2.22591
133217372	chr9:133217372:C:A	3.35775e-17	1.58018	1.80598	0.00126737	-1.33228	2.28744
133217626	chr9:133217626:C:T	3.03199e-17	1.47813	1.80598	0.00120702	-1.38107	2.28744
133217812	chr9:133217812:G:A	3.10311e-17	1.50131	1.80598	0.00121989	-1.37047	2.28744
133218228	chr9:133218228:C:T	1.87061e-16	6.11323	-1.00949	0.00114041	1.43439	-0.584785
133218281	chr9:133218281:G:A	1.46981e-18	-7.15548e-10	0.257431	0.000785102	-7.15548e-10	0.476272
133218448	chr9:133218448:C:G	3.38308e-20	-2.16324	-1.35085	1.55776e-05	-2.09591	-1.3478
133218761	chr9:133218761:G:A	1.30625e-19	-2.16313	-6.63902e-10	6.49039e-05	-2.01663	-6.63902e-10
133218763	chr9:133218763:C:A	5.07069e-17	2.87836	0.920004	0.00113006	-0.602334	1.44281
133219094	chr9:133219094:G:A	1.40045e-19	-2.09349	-6.63902e-10	6.57569e-05	-2.00358	-6.63902e-10
133219243	chr9:133219243:T:A	7.05333e-20	-1.41891	-1.36046	2.05443e-05	-1.83372	-1.33324
133219956	chr9:133219956:G:A	5.67164e-19	-7.15548e-10	-0.694807	0.000191339	-7.15548e-10	-0.935496
133220171	chr9:133220171:C:A	3.06355e-19	-7.15548e-10	-1.31071	0.000126687	-7.15548e-10	-1.34782
133220344	chr9:133220344:C:T	2.25194e-19	-0.544095	-1.0744	0.000132537	-0.442346	-0.860336
133220383	chr9:133220383:G:C	1.79242e-18	0.455869	-6.63902e-10	0.000153686	-1.15463	-6.63902e-10
133220523	chr9:133220523:G:A	4.11476e-20	-2.14518	-1.17311	2.42598e-05	-2.02684	-0.973883
133220796	chr9:133220796:G:T	7.00738e-20	-1.42519	-1.36071	2.04665e-05	-1.834	-1.33675
133221239	chr9:133221239:G:A	2.5367e-19	-0.511655	-0.987767	0.000153287	-0.409163	-0.748065
133221272	chr9:133221272:T:C	2.75062e-19	-0.438752	-0.979706	0.000166539	-0.336492	-0.73782
133221319	chr9:133221319:G:A	6.93934e-17	5.24116	-1.12907	0.000500824	1.15372	-1.12701
133221443	chr9:133221443:G:A	4.30808e-19	-7.15548e-10	-0.969793	0.000174607	-7.15548e-10	-1.02701
133221474	chr9:133221474:G:A	4.7526e-19	-7.15548e-10	-0.871594	0.000254859	-7.15548e-10	-0.648831
133221681	chr9:133221681:C:A	4.0956e-19	-7.15548e-10	-1.02037	0.000402861	-7.15548e-10	-0.190951
133221748	chr9:133221748:ATAG:A	6.33984e-19	-7.15548e-10	-0.583431	0.000226406	-7.15548e-10	-0.767212
133222024	chr9:133222024:C:T	3.55914e-19	-7.15548e-10	-1.16076	0.000190646	-7.15548e-10	-0.939125
133222140	chr9:133222140:C:T	3.72274e-19	-7.15548e-10	-1.11582	0.000173311	-7.15548e-10	-1.03445
133222215	chr9:133222215:C:T	1.10283e-16	5.91518	-1.33983	0.000449072	1.25355	-1.33591
133222426	chr9:133222426:A:G	9.96236e-17	5.59861	-1.12491	0.000630671	1.21511	-0.957866
133222438	chr9:133222438:A:C	7.38682e-19	0.797512	-1.2281	0.000172157	0.125345	-1.16648
133222787	chr9:133222787:C:T	3.63127e-19	-7.15548e-10	-1.1407	0.000200172	-7.15548e-10	-0.890365
133222788	chr9:133222788:A:G	5.28307e-20	-1.77773	-1.29063	3.17642e-05	-1.44492	-1.28628
133222828	chr9:133222828:C:T	1.55014e-18	0.510354	-0.199707	0.000846168	0.980918	-0.429743
133222862	chr9:133222862:T:C	2.42992e-17	3.36039	-0.297647	0.000371687	-0.245158	-0.0263314
133222887	chr9:133222887:A:C	3.41785e-20	-2.15576	-1.3481	1.96456e-05	-1.91151	-1.30018
133222904	chr9:133222904:C:T	1.5184e-17	3.83948	-1.24693	0.000173453	-0.0682659	-0.965369
133222948	chr9:133222948:G:C	4.94623e-19	-7.15548e-10	-0.831659	0.000191621	-7.15548e-10	-0.934024
133223009	chr9:133223009:T:C	3.86987e-19	-7.15548e-10	-1.07706	0.000159182	-7.15548e-10	-1.1195
133223104	chr9:133223104:T:C	8.57048e-19	-7.15548e-10	-0.281962	0.0003149	-7.15548e-10	-0.437287
133223109	chr9:133223109:G:A	2.52827e-17	3.23911	-0.136687	0.000411192	-0.315694	0.145212
133223111	chr9:133223111:T:G	2.3199e-17	3.1531	-0.136687	0.000391598	-0.36452	0.145212
133223157	chr9:133223157:AGG:A	2.91309e-18	-7.15548e-10	0.941513	0.0017842	-7.15548e-10	1.29719
133223284	chr9:133223284:G:A	3.33972e-19	-7.15548e-10	-1.2244	0.000191367	-7.15548e-10	-0.93535
133223361	chr9:133223361:G:A	2.9347e-19	-7.15548e-10	-1.35368	0.000128593	-7.15548e-10	-1.33289
133223533	chr9:133223533:G:A	8.17107e-18	3.25134	-1.27844	6.86713e-05	-0.600664	-1.35955
133223861	chr9:133223861:A:G	4.76009e-19	-7.15548e-10	-0.870018	0.000185312	-7.15548e-10	-0.9675
133224133	chr9:133224133:T:G	1.09935e-16	5.91415	-1.34195	0.000722443	1.73898	-1.34588
133224302	chr9:133224302:C:T	9.68772e-20	-1.5013	-0.960708	1.80945e-05	-2.04259	-1.25134
133224464	chr9:133224464:A:G	6.53334e-18	-7.15548e-10	1.74922	0.00175251	-7.15548e-10	1.27926
133224524	chr9:133224524:C:A	3.641e-19	-1.13803	-6.63902e-10	9.90631e-05	-1.59379	-6.63902e-10
133224580	chr9:133224580:G:T	2.15456e-18	-7.15548e-10	0.639886	0.00189119	-7.15548e-10	1.35542
133224626	chr9:133224626:A:G	8.76377e-19	-7.15548e-10	-0.259659	0.000344971	-7.15548e-10	-0.346083
133224880	chr9:133224880:G:T	3.01876e-19	-7.15548e-10	-1.32544	0.000132814	-7.15548e-10	-1.3006
133224881	chr9:133224881:C:T	3.01876e-19	-7.15548e-10	-1.32544	0.000132814	-7.15548e-10	-1.3006
133224922	chr9:133224922:T:C	5.69592e-19	-7.15548e-10	-0.690534	0.00021289	-7.15548e-10	-0.828768
133225086	chr9:133225086:A:G	2.97553e-19	-7.15548e-10	-1.33986	0.000126188	-7.15548e-10	-1.35177
133225101	chr9:133225101:C:T	5.42873e-20	-1.68802	-1.35315	1.66602e-05	-2.02788	-1.34864
133225109	chr9:133225109:T:C	3.18179e-19	-0.899206	-0.373636	7.93618e-05	-1.2426	-0.572921
133225190	chr9:133225190:C:T	3.01897e-19	-7.15548e-10	-1.32537	0.000132788	-7.15548e-10	-1.30079
133225436	chr9:133225436:G:A	7.21819e-19	-7.15548e-10	-0.453681	0.000258291	-7.15548e-10	-0.635455
133225511	chr9:133225511:G:A	4.31722e-17	4.9201	-1.28261	0.000230435	0.58975	-1.33932
133225679	chr9:133225679:C:G	3.87261e-18	-7.15548e-10	1.22623	0.00115797	-7.15548e-10	0.864878
133225820	chr9:133225820:A:G	8.08097e-18	2.95068	-0.988872	0.000133039	-0.506586	-0.792314
133226067	chr9:133226067:A:T	8.44627e-19	-7.15548e-10	-0.29656	0.000307724	-7.15548e-10	-0.460339
133226228	chr9:133226228:T:C	2.16681e-19	-0.755064	-0.901963	3.98193e-05	-1.27013	-1.23506
133226409	chr9:133226409:G:A	2.95324e-19	-7.15548e-10	-1.34738	0.000128928	-7.15548e-10	-1.33029
133226612	chr9:133226612:T:G	1.86944e-17	4.16173	-1.3612	0.000190064	0.348631	-1.29081
133226812	chr9:133226812:T:C	1.3738e-17	2.63157	-0.139099	0.000297293	-0.640389	0.145565
133226888	chr9:133226888:TC:T	1.11654e-18	-7.15548e-10	-0.0174638	0.000384834	-7.15548e-10	-0.23673
133227055	chr9:133227055:T:C	2.46749e-18	0.782185	-0.00668135	0.00252435	1.57256	0.0716375
133227060	chr9:133227060:C:T	9.60594e-19	-7.15548e-10	-0.167903	0.000342223	-7.15548e-10	-0.354079
133227383	chr9:133227383:A:G	1.04389e-18	-7.15548e-10	-0.0847493	0.00039065	-7.15548e-10	-0.221731
133227418	chr9:133227418:C:T	1.65123e-19	-1.92876	-6.63902e-10	8.32565e-05	-1.76762	-6.63902e-10
133227464	chr9:133227464:A:G	3.93448e-19	-7.15548e-10	-1.06051	0.00016633	-7.15548e-10	-1.07557
133227766	chr9:133227766:C:T	7.95233e-19	0.182155	-0.538975	0.00010719	-1.04619	-0.468754
133227864	chr9:133227864:GA:G	8.98436e-20	-1.54026	-0.997127	7.00766e-05	-1.22979	-0.710169
133227894	chr9:133227894:C:T	9.16739e-20	-1.54004	-0.977173	7.19861e-05	-1.22955	-0.683516
133227900	chr9:133227900:G:A	8.42805e-19	-7.15548e-10	-0.29872	0.000318036	-7.15548e-10	-0.427377
133228038	chr9:133228038:C:T	9.21796e-20	-1.70589	-0.805828	7.74786e-05	-1.43345	-0.406088
133228084	chr9:133228084:T:C	5.68274e-20	-1.82174	-1.1737	4.08678e-05	-1.58363	-0.895572
133228190	chr9:133228190:C:T	2.34764e-18	-7.15548e-10	0.725709	0.000885301	-7.15548e-10	0.596386
133228203	chr9:133228203:C:T	4.73675e-20	-1.81911	-1.3584	3.14232e-05	-1.38371	-1.35829
133228405	chr9:133228405:A:T	2.19155e-18	-7.15548e-10	0.656908	0.00125255	-7.15548e-10	0.943396
133228579	chr9:133228579:G:T	9.25478e-19	-7.15548e-10	-0.205145	0.000334372	-7.15548e-10	-0.377289
133228938	chr9:133228938:C:T	2.91263e-19	-7.15548e-10	-1.36123	0.000126202	-7.15548e-10	-1.35166
133229284	chr9:133229284:C:T	1.28e-19	-2.18343	-6.63902e-10	6.6353e-05	-1.99455	-6.63902e-10
133229298	chr9:133229298:C:A	3.59503e-19	-7.15548e-10	-1.15073	0.000141944	-7.15548e-10	-1.23411
133229306	chr9:133229306:G:A	6.02459e-20	-1.85164	-1.08538	4.51522e-05	-1.62253	-0.756979
133229307	chr9:133229307:A:T	1.89712e-19	-1.78995	-6.63902e-10	0.000102805	-1.55671	-6.63902e-10
133229524	chr9:133229524:G:A	3.25359e-19	-7.15548e-10	-1.25053	0.000136911	-7.15548e-10	-1.27021
133229782	chr9:133229782:TA:T	3.02153e-19	-7.15548e-10	-1.32452	0.00013144	-7.15548e-10	-1.31099
133229818	chr9:133229818:T:C	5.58295e-19	-7.15548e-10	-0.710568	0.000234353	-7.15548e-10	-0.732716
133230128	chr9:133230128:C:T	7.27433e-19	0.159601	-0.605534	9.81383e-05	-1.06562	-0.537541
133230176	chr9:133230176:A:C	1.26041e-19	-2.19885	-6.63902e-10	0.000466476	-0.0443357	-6.63902e-10
133230189	chr9:133230189:C:T	6.47188e-19	-7.15548e-10	-0.562819	0.000275213	-7.15548e-10	-0.571999
133230316	chr9:133230316:A:G	9.45723e-18	2.93822	-0.819141	0.000169295	-0.500884	-0.557018
133230420	chr9:133230420:G:A	5.78726e-20	-1.85293	-1.12428	4.25529e-05	-1.62428	-0.814512
133230603	chr9:133230603:C:T	9.62183e-19	-7.15548e-10	-0.16625	0.000346853	-7.15548e-10	-0.34064
133230604	chr9:133230604:A:T	3.34733e-19	-7.15548e-10	-1.22212	0.000135083	-7.15548e-10	-1.28366
133230685	chr9:133230685:G:A	4.32478e-19	-7.15548e-10	-0.965924	0.000184257	-7.15548e-10	-0.97321
133230763	chr9:133230763:G:A	5.61249e-20	-1.8654	-1.14248	4.08715e-05	-1.64228	-0.836833
133231024	chr9:133231024:A:G	5.57362e-20	-1.89224	-1.12258	4.04841e-05	-1.67596	-0.812677
133231249	chr9:133231249:C:T	5.35094e-20	-1.8883	-1.1673	3.7885e-05	-1.6708	-0.884185
133231300	chr9:133231300:A:G	2.91841e-19	-7.15548e-10	-1.35924	0.000125178	-7.15548e-10	-1.35981
133231587	chr9:133231587:G:A	3.82908e-20	-2.18414	-1.2061	2.93558e-05	-1.55313	-1.25693
133231713	chr9:133231713:A:C	5.13676e-20	-1.80719	-1.28926	3.68335e-05	-1.58289	-1.00024
133231824	chr9:133231824:G:T	3.51124e-19	-7.15548e-10	-1.17431	0.000140078	-7.15548e-10	-1.24735
133232054	chr9:133232054:C:G	5.64673e-20	-1.77958	-1.22221	3.72049e-05	-1.5195	-1.05361
133232142	chr9:133232142:A:G	2.61808e-18	0.666852	0.167889	0.00352327	1.1423	0.835302
133232400	chr9:133232400:G:A	4.72555e-20	-1.82107	-1.35882	2.95626e-05	-1.59783	-1.20521
133232483	chr9:133232483:C:G	7.17492e-19	-7.15548e-10	-0.459693	0.000259017	-7.15548e-10	-0.632649
133232783	chr9:133232783:ATTAT:A	2.96576e-19	-7.15548e-10	-1.34315	0.000125203	-7.15548e-10	-1.35961
133232905	chr9:133232905:TTC:T	3.15815e-19	-7.15548e-10	-1.2803	0.000129191	-7.15548e-10	-1.32825
133233130	chr9:133233130:G:A	3.20589e-19	-7.15548e-10	-1.26529	0.000130455	-7.15548e-10	-1.31852
133233283	chr9:133233283:G:A	4.73432e-18	2.78836	-1.36122	6.83795e-05	-0.635133	-1.32934
133233400	chr9:133233400:TG:T	2.91873e-19	-7.15548e-10	-1.35913	0.000125428	-7.15548e-10	-1.35781
133233778	chr9:133233778:C:T	1.14525e-19	-0.965341	-1.32932	2.10953e-05	-1.78978	-1.35071
133233865	chr9:133233865:G:A	5.58146e-20	-1.66803	-1.34538	3.42218e-05	-1.36085	-1.29583
133233892	chr9:133233892:G:A	5.46654e-17	5.01745	-1.14392	0.000742216	0.709408	-0.28931
133234284	chr9:133234284:T:C	4.75049e-20	-1.83073	-1.34389	2.7934e-05	-1.56728	-1.29242
133234344	chr9:133234344:T:A	5.29728e-20	-1.71973	-1.34594	1.6281e-05	-2.04261	-1.35693
133234353	chr9:133234353:C:A	6.29547e-18	1.71213	-6.63902e-10	0.0074051	2.72038	-6.63902e-10
133234377	chr9:133234377:GGCAAGGCCAGCCGT:G	3.46442e-19	-7.15548e-10	-1.18774	0.000137741	-7.15548e-10	-1.26417
133234428	chr9:133234428:C:T	2.91424e-19	-7.15548e-10	-1.36067	0.00012501	-7.15548e-10	-1.36115
133234438	chr9:133234438:A:G	5.36259e-20	-1.71991	-1.33352	1.62182e-05	-2.04273	-1.36068
133234523	chr9:133234523:C:A	2.4778e-18	-7.15548e-10	0.779673	0.00221586	-7.15548e-10	1.51385
133234794	chr9:133234794:G:A	5.84982e-18	1.63871	-6.63902e-10	0.00690329	2.65021	-6.63902e-10
133234843	chr9:133234843:C:T	1.7611e-18	-7.15548e-10	0.43824	0.00152129	-7.15548e-10	1.13777
133234925	chr9:133234925:C:T	7.13206e-20	-2.17585	-0.592418	7.55398e-05	-2.13581	0.270928
133234944	chr9:133234944:C:T	4.57009e-19	-7.15548e-10	-0.910753	0.000187656	-7.15548e-10	-0.954933
133235036	chr9:133235036:C:G	3.50117e-19	-7.15548e-10	-1.17719	0.000138861	-7.15548e-10	-1.25607
133235110	chr9:133235110:T:C	1.56136e-18	-7.15548e-10	0.317858	0.00131721	-7.15548e-10	0.993725
133235128	chr9:133235128:G:A	4.13636e-18	1.29212	-6.63902e-10	0.00467674	2.26081	-6.63902e-10
133236118	chr9:133236118:C:T	1.28679e-19	-2.17814	-6.63902e-10	7.25739e-05	-1.90494	-6.63902e-10
133236343	chr9:133236343:T:C	5.70484e-20	-2.07386	-0.917699	2.13516e-05	-2.17686	-0.951553
133236394	chr9:133236394:C:A	1.34045e-19	-2.13728	-6.63902e-10	5.48149e-05	-2.18558	-6.63902e-10
133236578	chr9:133236578:G:A	3.00408e-19	-7.15548e-10	-1.33031	0.000132824	-7.15548e-10	-1.30052
133236607	chr9:133236607:C:G	3.52424e-19	-7.15548e-10	-1.17062	0.000141388	-7.15548e-10	-1.23804
133236642	chr9:133236642:A:G	1.16148e-19	-1.66769	-0.612899	0.000149215	-1.16206	-0.0220933
133236763	chr9:133236763:C:G	1.09605e-18	-7.15548e-10	-0.0359838	0.000838834	-7.15548e-10	0.54247
133236867	chr9:133236867:G:A	3.01604e-19	-7.15548e-10	-1.32634	0.000134645	-7.15548e-10	-1.2869
133237026	chr9:133237026:A:G	1.68879e-18	1.73309	-1.33678	9.30538e-05	-0.434009	-1.22236
133237150	chr9:133237150:T:C	4.04408e-19	0.328205	-1.36124	3.28992e-05	-1.42703	-1.26907
133237183	chr9:133237183:C:T	1.32682e-18	0.390165	-0.23508	0.000269649	-1.42571	0.833288
133237937	chr9:133237937:C:T	1.26062e-19	-2.19868	-6.63902e-10	6.88148e-05	-1.95812	-6.63902e-10
133238353	chr9:133238353:A:C	2.94417e-19	-7.15548e-10	-1.35046	0.000125062	-7.15548e-10	-1.36073
133238396	chr9:133238396:C:T	9.02068e-20	-1.19812	-1.33523	6.29894e-05	-0.731459	-1.31512
133238408	chr9:133238408:G:T	3.48361e-19	-7.15548e-10	-1.18221	0.000141913	-7.15548e-10	-1.23433
133238602	chr9:133238602:G:C	9.12697e-19	-7.15548e-10	-0.219051	0.000672249	-7.15548e-10	0.321087
133238613	chr9:133238613:T:C	3.07582e-19	-1.30671	-6.63902e-10	0.000194637	-0.918408	-6.63902e-10
133238680	chr9:133238680:A:T	2.126e-19	-0.940402	-0.735639	0.000105963	-1.36772	-0.158729
133239032	chr9:133239032:G:A	1.26164e-19	-2.19787	-6.63902e-10	5.82127e-05	-2.12544	-6.63902e-10
133239184	chr9:133239184:A:C	1.47781e-18	1.53884	-1.27598	0.000104364	-0.306209	-1.23545
133239449	chr9:133239449:C:A	2.91261e-19	-7.15548e-10	-1.36123	0.000125007	-7.15548e-10	-1.36117
133239657	chr9:133239657:A:T	1.51136e-19	-2.01727	-6.63902e-10	5.67799e-05	-2.15036	-6.63902e-10
133239777	chr9:133239777:C:T	2.1158e-19	-1.68085	-6.63902e-10	6.22437e-05	-2.05849	-6.63902e-10
133239789	chr9:133239789:A:G	6.53893e-19	-0.729038	0.176526	7.427e-05	-1.75979	-0.122049
133239848	chr9:133239848:G:C	1.36931e-18	-0.950894	1.1375	0.000119881	-1.89001	0.486966
133239889	chr9:133239889:G:A	3.78522e-20	-2.06701	-1.33475	1.48322e-05	-2.13345	-1.35929
133239923	chr9:133239923:C:G	9.66825e-20	-1.16021	-1.30381	2.05674e-05	-1.82342	-1.34242
133240301	chr9:133240301:T:C	8.99977e-20	-1.70067	-0.835005	2.5835e-05	-2.19449	-0.743321
133240351	chr9:133240351:G:A	3.91214e-19	-7.15548e-10	-1.0662	0.0002274	-7.15548e-10	-0.76283
133240419	chr9:133240419:A:AAAAT	8.74744e-20	-1.74709	-0.817022	2.62529e-05	-2.19773	-0.724034
133240489	chr9:133240489:G:A	7.34279e-20	-1.78329	-0.955865	2.2582e-05	-2.19871	-0.873683
133240546	chr9:133240546:A:G	4.54489e-20	-1.86632	-1.35254	1.43481e-05	-2.19063	-1.3353
133240605	chr9:133240605:G:T	6.77379e-20	-1.49974	-1.32007	4.50256e-05	-1.21118	-1.17113
133240643	chr9:133240643:T:C	1.12587e-17	2.29344	-6.63902e-10	0.00216527	1.49076	-6.63902e-10
133240750	chr9:133240750:T:A	3.20296e-19	-7.15548e-10	-1.26621	0.000133619	-7.15548e-10	-1.29455
133240901	chr9:133240901:C:T	2.97649e-19	-7.15548e-10	-1.33954	0.000125437	-7.15548e-10	-1.35774
133241008	chr9:133241008:T:C	4.50203e-20	-1.87901	-1.34933	1.39433e-05	-2.19345	-1.3611
133241072	chr9:133241072:G:A	3.03993e-19	-7.15548e-10	-1.31845	0.000331536	-7.15548e-10	-0.385805
133241275	chr9:133241275:G:A	1.09414e-19	-1.15222	-1.1881	2.22278e-05	-2.03903	-1.04918
133241372	chr9:133241372:G:A	1.5406e-19	-1.94396	-0.0541526	7.94496e-05	-2.17268	0.358257
133241499	chr9:133241499:T:C	3.74035e-19	-7.15548e-10	-1.11111	0.000152419	-7.15548e-10	-1.16291
133241506	chr9:133241506:C:T	5.47217e-19	-7.15548e-10	-0.730609	0.000338406	-7.15548e-10	-0.365296
133241511	chr9:133241511:G:A	5.50291e-19	-7.15548e-10	-0.725008	0.000340795	-7.15548e-10	-0.358261
133241514	chr9:133241514:G:A	5.50291e-19	-7.15548e-10	-0.725008	0.000340795	-7.15548e-10	-0.358261
133241594	chr9:133241594:G:A	3.6666e-19	-7.15548e-10	-1.13102	0.000165011	-7.15548e-10	-1.08353
133241601	chr9:133241601:A:C	3.03391e-19	-7.15548e-10	-1.32043	0.000125797	-7.15548e-10	-1.35488
133241661	chr9:133241661:T:C	1.51267e-19	-2.03898	0.0225641	0.000154225	-1.54039	0.389257
133241830	chr9:133241830:C:T	5.91036e-19	-7.15548e-10	-0.653578	0.000331098	-7.15548e-10	-0.387129
133242015	chr9:133242015:T:C	4.01501e-18	1.26234	-6.63902e-10	0.000784416	0.475397	-6.63902e-10
133242031	chr9:133242031:A:G	5.51028e-19	-7.15548e-10	-0.72367	0.000341365	-7.15548e-10	-0.356591
133242108	chr9:133242108:C:T	8.06282e-20	-1.96612	-0.679482	3.04654e-05	-2.19671	-0.576239
133242194	chr9:133242194:T:TC	5.40761e-19	-7.15548e-10	-0.742478	0.000333374	-7.15548e-10	-0.380279
133242258	chr9:133242258:C:T	3.21031e-19	-7.15548e-10	-1.26392	0.000146987	-7.15548e-10	-1.1992
133242300	chr9:133242300:T:A	2.93488e-19	-7.15548e-10	-1.35362	0.000125037	-7.15548e-10	-1.36093
133242357	chr9:133242357:C:T	3.03407e-19	-7.15548e-10	-1.32038	0.00012681	-7.15548e-10	-1.34685
133242373	chr9:133242373:C:G	1.55855e-19	-0.627188	-1.35934	3.39248e-05	-1.33656	-1.32883
133242577	chr9:133242577:G:A	1.4221e-19	-0.717869	-1.36028	1.5717e-05	-2.10645	-1.32836
133242768	chr9:133242768:T:C	6.70852e-19	-7.15548e-10	-0.526907	0.000436395	-7.15548e-10	-0.110995
133242776	chr9:133242776:C:T	5.54084e-20	-2.19832	-0.822406	5.74795e-05	-1.8016	-0.336517
133242793	chr9:133242793:G:A	4.62975e-19	0.455033	-1.35282	0.000109915	-0.151589	-1.33825
133242836	chr9:133242836:A:C	5.79223e-20	-2.19816	-0.778195	3.3815e-05	-1.99639	-0.672244
133242941	chr9:133242941:G:A	3.61483e-19	0.181708	-1.32695	9.13939e-05	-0.514566	-1.1598
133243016	chr9:133243016:AAAAAAAAAAAAAAAG:A	2.18982e-18	1.31453	-0.658406	7.07561e-05	-1.00529	-0.925016
133243075	chr9:133243075:AG:A	1.04019e-19	-1.45982	-0.931064	3.44705e-05	-2.16721	-0.482232
133243080	chr9:133243080:T:C	3.84597e-19	-7.15548e-10	-1.08326	0.000174109	-7.15548e-10	-1.02986
133243133	chr9:133243133:A:G	2.91395e-19	-7.15548e-10	-1.36078	0.000126011	-7.15548e-10	-1.35317
133243352	chr9:133243352:G:C	2.93559e-19	-7.15548e-10	-1.35338	0.000125043	-7.15548e-10	-1.36089
133243353	chr9:133243353:T:C	7.69125e-20	-1.39147	-1.30132	1.44785e-05	-2.19885	-1.31802
133243413	chr9:133243413:C:T	9.74018e-20	-1.25316	-1.20345	1.98578e-05	-2.19362	-1.00732
133243479	chr9:133243479:G:A	9.01471e-20	-1.29834	-1.23567	1.88915e-05	-2.19406	-1.05677
133243592	chr9:133243592:T:C	1.13004e-19	-1.12544	-1.1826	2.08251e-05	-2.17584	-0.977542
133243841	chr9:133243841:G:C	1.3389e-19	-0.983125	-1.15531	2.24582e-05	-2.15406	-0.923831
133244309	chr9:133244309:T:C	1.26414e-19	-2.19589	-6.63902e-10	6.2021e-05	-2.06207	-6.63902e-10
133244390	chr9:133244390:A:G	1.28413e-19	-1.02584	-1.15437	2.22985e-05	-2.16205	-0.922978
133244422	chr9:133244422:G:A	1.28742e-19	-1.02348	-1.15417	2.23185e-05	-2.16157	-0.922563
133244501	chr9:133244501:G:A	1.35446e-19	-0.979661	-1.14722	2.27308e-05	-2.15334	-0.912476
133244567	chr9:133244567:A:G	1.06717e-19	-1.09776	-1.26752	2.67862e-05	-1.7219	-1.17975
133244570	chr9:133244570:C:G	1.19373e-19	-0.892484	-1.36072	2.56759e-05	-1.59532	-1.34867
133244598	chr9:133244598:A:G	1.14004e-19	-1.23827	-1.06095	2.48461e-05	-2.18212	-0.794723
133244690	chr9:133244690:G:A	2.31773e-19	-1.5897	-6.63902e-10	6.50752e-05	-2.014	-6.63902e-10
133244704	chr9:133244704:G:A	1.43121e-19	-0.916188	-1.15558	2.27582e-05	-2.14058	-0.924032
133244809	chr9:133244809:G:A	4.57855e-19	0.451709	-1.36061	5.72617e-05	-0.800352	-1.34156
133244933	chr9:133244933:A:G	4.62481e-19	0.461859	-1.36071	5.77337e-05	-0.792729	-1.34097
133244977	chr9:133244977:G:A	3.72077e-19	-7.15548e-10	-1.11635	0.000167701	-7.15548e-10	-1.06736
133245428	chr9:133245428:T:C	5.16322e-19	-0.788725	-6.63902e-10	0.000143127	-1.22581	-6.63902e-10
133245528	chr9:133245528:G:A	3.18294e-19	-1.27248	-6.63902e-10	9.25575e-05	-1.66171	-6.63902e-10
133245568	chr9:133245568:G:A	3.09092e-19	-1.30182	-6.63902e-10	9.06208e-05	-1.68286	-6.63902e-10
133245575	chr9:133245575:T:C	1.20651e-19	-0.881686	-1.36086	2.58497e-05	-1.58938	-1.34786
133245587	chr9:133245587:G:A	3.24673e-19	-7.15548e-10	-1.25264	0.000146134	-7.15548e-10	-1.20502
133245606	chr9:133245606:A:G	5.95027e-19	-7.15548e-10	-0.646848	0.00023002	-7.15548e-10	-0.751377
133245627	chr9:133245627:G:A	8.21667e-20	-1.51719	-1.10951	2.30412e-05	-2.19834	-0.853921
133245734	chr9:133245734:AAAAAAC:A	4.58135e-19	-0.908292	-6.63902e-10	5.49236e-05	-2.1836	-6.63902e-10
133245916	chr9:133245916:C:T	5.16544e-20	-2.00583	-1.08505	2.89914e-05	-2.09838	-0.724167
133246054	chr9:133246054:T:C	1.22179e-19	-1.04765	-1.18232	2.1334e-05	-2.16599	-0.963255
133246239	chr9:133246239:G:A	2.8643e-19	-0.937432	-0.440529	2.47103e-05	-2.16827	-0.814049
133246265	chr9:133246265:A:G	8.17733e-20	-1.39884	-1.23266	1.53946e-05	-2.19851	-1.25702
133246866	chr9:133246866:T:C	9.05628e-20	-1.67788	-0.851535	3.36775e-05	-2.18395	-0.488758
133247185	chr9:133247185:G:A	2.70007e-19	-1.43701	-6.63902e-10	8.32007e-05	-1.76829	-6.63902e-10
133247259	chr9:133247259:G:C	1.19927e-19	-0.887811	-1.36076	2.57962e-05	-1.59263	-1.34669
133247301	chr9:133247301:G:A	7.6132e-19	-7.15548e-10	-0.400401	0.000360828	-7.15548e-10	-0.301141
133247319	chr9:133247319:T:C	9.93969e-20	-1.29006	-1.14628	1.81931e-05	-2.19817	-1.09033
133247331	chr9:133247331:G:A	2.02336e-19	-1.72552	-6.63902e-10	0.000223282	-0.781108	-6.63902e-10
133247632	chr9:133247632:C:T	1.14621e-18	-7.15548e-10	0.00876123	0.000676475	-7.15548e-10	0.327352
133247890	chr9:133247890:G:A	3.56156e-19	-7.15548e-10	-1.16009	0.000168342	-7.15548e-10	-1.06354
133248012	chr9:133248012:C:T	3.49238e-19	-7.15548e-10	-1.1797	0.000187874	-7.15548e-10	-0.953773
133248353	chr9:133248353:T:C	7.71045e-20	-1.41446	-1.27583	1.52097e-05	-2.19734	-1.27027
133248453	chr9:133248453:A:G	9.23449e-20	-1.52389	-0.986036	0.000103898	-0.432728	-1.1134
133248927	chr9:133248927:G:A	1.82081e-19	-1.83101	-6.63902e-10	0.000186199	-0.962728	-6.63902e-10
133248939	chr9:133248939:T:C	4.47427e-19	-7.15548e-10	-0.931943	0.000286155	-7.15548e-10	-0.533009
133249012	chr9:133249012:G:A	3.10324e-19	0.0621586	-1.36	0.000345538	0.800212	-1.14465
133249045	chr9:133249045:A:G	3.11975e-19	0.0664378	-1.35897	0.000343248	0.805125	-1.15621
133249203	chr9:133249203:T:A	1.99048e-18	0.560678	-6.63902e-10	6.82024e-05	-1.96706	-6.63902e-10
133249215	chr9:133249215:T:G	1.01578e-19	-1.16198	-1.25265	2.59075e-05	-1.77492	-1.16009
133249853	chr9:133249853:G:C	3.95959e-19	-7.15548e-10	-1.05414	0.000149678	-7.15548e-10	-1.18106
133249942	chr9:133249942:A:T	2.18672e-19	-0.49261	-1.15527	0.000146023	0.155457	-1.36124
133250222	chr9:133250222:C:T	1.24622e-18	-7.15548e-10	0.0924154	0.000409267	-7.15548e-10	-0.175176
133250329	chr9:133250329:C:G	2.24885e-19	-0.499422	-1.12044	0.000145529	0.150772	-1.35994
133250616	chr9:133250616:C:A	3.30736e-19	-7.15548e-10	-1.23413	0.000130242	-7.15548e-10	-1.32015
133250742	chr9:133250742:A:C	9.92204e-20	-1.12047	-1.31764	1.47999e-05	-2.18034	-1.31458
133250805	chr9:133250805:T:G	3.73124e-19	-7.15548e-10	-1.11354	0.000144186	-7.15548e-10	-1.21844
133251108	chr9:133251108:C:T	2.33121e-19	-0.436359	-1.14754	0.000155651	0.219246	-1.36117
133251112	chr9:133251112:A:C	2.30915e-19	-0.447173	-1.14623	0.000153725	0.206773	-1.36115
133251249	chr9:133251249:A:G	8.08019e-20	-1.49424	-1.14921	4.46634e-05	-1.0292	-1.36119
133251573	chr9:133251573:T:C	2.99203e-19	-7.15548e-10	-1.33433	0.000131214	-7.15548e-10	-1.31272
133251735	chr9:133251735:A:C	1.56512e-19	-1.98233	-6.63902e-10	9.29333e-05	-1.65766	-6.63902e-10
133251881	chr9:133251881:T:C	1.47133e-19	-1.17078	-0.873335	7.04317e-05	-0.584791	-1.35011
133251945	chr9:133251945:G:A	3.02393e-19	-1.32373	-6.63902e-10	6.53632e-05	-2.00958	-6.63902e-10
133251979	chr9:133251979:C:T	6.00488e-18	-0.312914	1.97779	0.000417003	-1.77849	1.62205
133252094	chr9:133252094:A:G	3.69055e-20	-2.1434	-1.28369	2.89234e-05	-1.46835	-1.35654
133252214	chr9:133252214:G:A	1.56904e-17	2.9648	-0.339447	0.0002236	0.570796	-1.35048
133252254	chr9:133252254:T:C	4.27504e-20	-2.15914	-1.12094	1.80202e-05	-1.93682	-1.36123
133252302	chr9:133252302:A:G	5.22311e-20	-1.72785	-1.35192	3.76121e-05	-1.34829	-1.21393
133252377	chr9:133252377:C:T	4.14735e-20	-1.95297	-1.35743	1.63383e-05	-2.05703	-1.339
133252396	chr9:133252396:A:G	2.93825e-19	-7.15548e-10	-1.35247	0.000129579	-7.15548e-10	-1.32525
133252424	chr9:133252424:G:A	5.59019e-20	-2.19117	-0.82069	2.22913e-05	-2.13889	-0.946452
133252520	chr9:133252520:G:A	3.39528e-19	-7.15548e-10	-1.2079	0.000134575	-7.15548e-10	-1.28742
133252693	chr9:133252693:G:C	2.92681e-19	-7.15548e-10	-1.35637	0.000141855	-7.15548e-10	-1.23473
133253056	chr9:133253056:T:C	9.7216e-19	-7.15548e-10	-0.155935	0.000522386	-7.15548e-10	0.0688638
133253080	chr9:133253080:A:G	1.065e-13	7.58422	3.86398	0.000689086	-1.26625	1.61207
133253159	chr9:133253159:A:G	1.17285e-18	1.39195	-1.36021	1.85627e-05	-2.08482	-1.18357
133253171	chr9:133253171:T:C	5.85389e-17	1.74012	2.20187	0.00118116	-0.807874	1.69259
133253216	chr9:133253216:T:C	1.3684e-13	7.71001	3.98885	0.00078551	-1.22703	1.70382
133253276	chr9:133253276:A:G	4.61735e-18	2.08379	-0.681672	1.7104e-05	-2.12777	-1.22247
133253277	chr9:133253277:T:C	2.5652e-18	2.03795	-1.22362	1.48896e-05	-2.12766	-1.36121
133253344	chr9:133253344:G:A	3.98509e-17	3.55745	-6.63902e-10	6.10819e-05	-2.07733	-6.63902e-10
133253385	chr9:133253385:T:C	4.96819e-18	2.17551	-0.700156	1.71633e-05	-2.11606	-1.23071
133253692	chr9:133253692:A:G	4.26218e-14	6.77198	3.76044	0.000360022	-1.51929	1.21591
133253725	chr9:133253725:C:T	8.40305e-20	-1.32054	-1.28373	1.48718e-05	-2.16462	-1.32546
133253728	chr9:133253728:A:T	9.48425e-17	2.04051	2.38401	0.00138238	-0.678561	1.72058
133253973	chr9:133253973:A:G	4.6672e-18	2.15105	-0.738186	1.68227e-05	-2.11923	-1.24758
133254224	chr9:133254224:G:A	4.39861e-18	2.07193	-0.718342	1.67966e-05	-2.12986	-1.23851
133254255	chr9:133254255:T:G	4.87894e-18	2.15417	-0.696936	1.71425e-05	-2.11886	-1.22912
133254260	chr9:133254260:G:A	3.01627e-16	2.08967	3.49182	0.00373486	-0.662063	2.69799
133254689	chr9:133254689:GTCTATGTGTCTGTGTGT:G	4.10707e-19	-7.15548e-10	-1.01758	0.000148201	-7.15548e-10	-1.19097
133255682	chr9:133255682:G:A	2.95442e-19	-7.15548e-10	-1.34698	0.00012524	-7.15548e-10	-1.35931
133255801	chr9:133255801:C:T	2.63338e-16	2.0743	3.37144	0.00330783	-0.675583	2.59009
133255805	chr9:133255805:T:C	3.50474e-19	-7.15548e-10	-1.17617	0.000162072	-7.15548e-10	-1.1015
133255935	chr9:133255935:G:T	3.4331e-16	2.2862	3.42474	0.00394789	-0.548368	2.63976
133255963	chr9:133255963:G:T	1.32343e-19	-2.15006	-6.63902e-10	5.95839e-05	-2.10216	-6.63902e-10
133256028	chr9:133256028:C:T	2.5169e-16	1.92274	3.47776	0.00334193	-0.762728	2.68749
133256050	chr9:133256050:C:T	8.90958e-18	2.71676	-0.657335	2.27911e-05	-2.00873	-1.05444
133256074	chr9:133256074:G:A	2.17056e-16	1.9101	3.34235	0.00291835	-0.775515	2.56475
133256085	chr9:133256085:A:T	5.3729e-18	2.62935	-1.07569	1.65899e-05	-2.0403	-1.34045
133256189	chr9:133256189:C:T	1.26971e-19	-2.19149	-6.63902e-10	6.7267e-05	-1.98087	-6.63902e-10
133256396	chr9:133256396:C:T	5.84555e-18	2.27603	-0.638044	1.78769e-05	-2.10437	-1.20167
133256459	chr9:133256459:T:C	3.51606e-13	9.08016	3.56241	0.000756435	-0.954981	1.39406
133256508	chr9:133256508:C:T	2.48205e-16	2.7041	2.68245	0.00204595	-0.511142	1.94522
133256518	chr9:133256518:T:C	3.31065e-13	8.91052	3.67185	0.00077166	-1.01339	1.47239
133256621	chr9:133256621:C:T	3.97352e-19	-7.15548e-10	-1.05063	0.000145194	-7.15548e-10	-1.21147
133256692	chr9:133256692:C:T	3.90413e-18	2.42722	-1.19289	1.58668e-05	-2.06759	-1.35772
133256827	chr9:133256827:G:A	2.98379e-19	-7.15548e-10	-1.33709	0.000125867	-7.15548e-10	-1.35432
133256916	chr9:133256916:A:G	3.1641e-18	2.08478	-1.06061	1.52648e-05	-2.12773	-1.33627
133256963	chr9:133256963:T:C	3.48559e-13	9.06572	3.56815	0.000751441	-0.961068	1.39352
133257129	chr9:133257129:G:A	3.00083e-16	2.93127	2.64509	0.00224477	-0.383276	1.91009
133257138	chr9:133257138:T:C	2.51815e-16	2.7826	2.6184	0.00202069	-0.465527	1.88718
133257141	chr9:133257141:A:C	3.89665e-19	-7.15548e-10	-1.07017	0.000143275	-7.15548e-10	-1.22478
133257221	chr9:133257221:C:T	5.28045e-18	2.15097	-0.614662	1.80054e-05	-2.11999	-1.17888
133257248	chr9:133257248:GA:G	3.79232e-19	-7.15548e-10	-1.09731	0.000140643	-7.15548e-10	-1.24331
133257320	chr9:133257320:A:T	2.92901e-18	2.0884	-1.14144	1.50002e-05	-2.12662	-1.35486
133257367	chr9:133257367:C:A	1.02588e-16	3.12018	1.38284	0.000890315	-0.250093	0.852126
133257465	chr9:133257465:G:A	1.15245e-18	-7.15548e-10	0.0141863	0.000950109	-7.15548e-10	0.667034
133257486	chr9:133257486:T:C	1.91498e-13	8.98158	3.05335	0.000524018	-0.971053	1.04304
133257567	chr9:133257567:T:C	9.5223e-19	1.18265	-1.3593	4.60671e-05	-0.9984	-1.36104
133257570	chr9:133257570:C:T	4.14543e-18	1.97214	-0.677832	1.74805e-05	-2.14331	-1.18515
133257599	chr9:133257599:C:T	3.88261e-19	-7.15548e-10	-1.07378	0.000142787	-7.15548e-10	-1.22819
133257647	chr9:133257647:G:T	5.27756e-18	2.01845	-0.482686	1.95637e-05	-2.13647	-1.0794
133257791	chr9:133257791:G:A	5.07518e-18	2.22729	-0.730627	1.71897e-05	-2.13077	-1.21446
133257831	chr9:133257831:C:T	1.00563e-19	-1.47607	-0.948598	2.47662e-05	-1.95871	-1.02135
133257975	chr9:133257975:G:T	2.98545e-19	-7.15548e-10	-1.33654	0.000132848	-7.15548e-10	-1.30034
133258116	chr9:133258116:G:A	3.66021e-18	1.76094	-0.59112	1.9394e-05	-2.09183	-1.13275
133258249	chr9:133258249:A:C	3.81995e-19	-7.15548e-10	-1.09005	0.000184023	-7.15548e-10	-0.974482
133258308	chr9:133258308:A:C	7.71383e-18	2.77187	-0.856559	1.63762e-05	-2.0834	-1.31031
133258323	chr9:133258323:A:G	7.98213e-18	2.79197	-0.842467	1.65127e-05	-2.07956	-1.30585
133258352	chr9:133258352:C:T	8.21077e-18	2.81159	-0.833846	1.66085e-05	-2.07665	-1.30298
133258643	chr9:133258643:G:A	4.13242e-18	2.07009	-0.778929	1.67608e-05	-2.13303	-1.23747
133258727	chr9:133258727:G:A	2.13531e-19	-1.67168	-6.63902e-10	6.19624e-05	-2.06301	-6.63902e-10
133259592	chr9:133259592:G:A	3.40725e-19	-7.15548e-10	-1.20438	0.000153169	-7.15548e-10	-1.158
133259603	chr9:133259603:T:G	3.756e-18	1.95037	-0.75472	1.58742e-05	-2.15293	-1.27192
133259604	chr9:133259604:T:C	3.87334e-18	1.96861	-0.742189	1.59802e-05	-2.15112	-1.26707
133259656	chr9:133259656:C:T	4.78758e-18	2.09012	-0.651799	1.73338e-05	-2.13296	-1.20392
133259717	chr9:133259717:G:T	1.02292e-19	-1.04776	-1.35986	1.41041e-05	-2.19	-1.35307
133259791	chr9:133259791:C:G	3.64819e-18	1.8994	-0.732867	1.59249e-05	-2.15796	-1.2637
133259833	chr9:133259833:G:A	3.48588e-18	1.90914	-0.788119	1.70388e-05	-2.14738	-1.20666
133259834	chr9:133259834:C:T	4.65446e-18	2.07549	-0.665364	1.7197e-05	-2.13417	-1.21063
133260029	chr9:133260029:C:T	3.09305e-19	-7.15548e-10	-1.30113	0.000128758	-7.15548e-10	-1.33161
133260040	chr9:133260040:A:G	4.70408e-18	2.06932	-0.648588	1.73128e-05	-2.13546	-1.20264
133260064	chr9:133260064:G:A	3.06626e-19	-7.15548e-10	-1.30983	0.000139133	-7.15548e-10	-1.25412
133260074	chr9:133260074:G:A	4.76778e-18	2.066	-0.631823	1.74433e-05	-2.136	-1.19459
133260099	chr9:133260099:G:A	6.83382e-19	-7.15548e-10	-0.508401	0.000268543	-7.15548e-10	-0.59653
133260102	chr9:133260102:G:A	3.07693e-19	-7.15548e-10	-1.30635	0.000153739	-7.15548e-10	-1.15428
133260148	chr9:133260148:G:A	4.18603e-20	-1.95144	-1.34968	6.50331e-05	-0.715516	-1.29913
133260221	chr9:133260221:CTG:C	2.43726e-19	-1.53941	-6.63902e-10	6.65205e-05	-1.99203	-6.63902e-10
133260255	chr9:133260255:T:C	4.50274e-18	2.01937	-0.642387	1.72617e-05	-2.14146	-1.1996
133260349	chr9:133260349:A:G	3.58616e-18	1.85487	-0.70549	1.60296e-05	-2.16231	-1.25279
133260743	chr9:133260743:G:A	2.68057e-18	2.06814	-1.2098	1.44798e-05	-2.15573	-1.36106
133260793	chr9:133260793:T:A	4.59336e-18	2.03844	-0.641526	1.7313e-05	-2.13925	-1.19883
133260919	chr9:133260919:C:T	3.65121e-19	-7.15548e-10	-1.13523	0.000176641	-7.15548e-10	-1.01542
133261113	chr9:133261113:G:A	4.18021e-18	2.07894	-0.776279	1.74422e-05	-2.1293	-1.20135
133261277	chr9:133261277:C:T	3.09888e-19	-7.15548e-10	-1.29924	0.000141304	-7.15548e-10	-1.23863
133261367	chr9:133261367:C:A	4.50335e-18	2.0209	-0.64378	1.72586e-05	-2.14106	-1.20018
133261370	chr9:133261370:C:T	1.75563e-19	-0.509135	-1.35832	3.28948e-05	-1.33947	-1.35676
133261662	chr9:133261662:G:A	6.46926e-12	16.0383	-0.483459	1.45395e-05	-2.17758	-1.33509
133261703	chr9:133261703:A:G	4.12116e-12	15.737	-0.633085	1.40449e-05	-2.18865	-1.35864
133261730	chr9:133261730:G:C	4.55313e-18	2.7493	-1.36118	1.67525e-05	-2.18035	-1.19065
133261737	chr9:133261737:G:A	4.62542e-18	2.76505	-1.36118	1.67366e-05	-2.1813	-1.19065
133261890	chr9:133261890:G:A	1.43427e-19	-2.06963	-6.63902e-10	5.44361e-05	-2.19251	-6.63902e-10
133262020	chr9:133262020:G:GA	3.13323e-19	-7.15548e-10	-1.28822	0.00015919	-7.15548e-10	-1.11944
133262152	chr9:133262152:G:A	2.94836e-19	-7.15548e-10	-1.34904	0.000129579	-7.15548e-10	-1.32525
133262197	chr9:133262197:C:T	2.37751e-19	-1.56423	-6.63902e-10	6.57456e-05	-2.00375	-6.63902e-10
133262238	chr9:133262238:C:T	2.34068e-19	-1.57984	-6.63902e-10	6.51078e-05	-2.0135	-6.63902e-10
133262239	chr9:133262239:G:A	3.10724e-19	-7.15548e-10	-1.29655	0.000128987	-7.15548e-10	-1.32983
133262243	chr9:133262243:T:C	7.28828e-19	0.00862648	-0.452644	2.43063e-05	-2.17225	-0.826558
133262254	chr9:133262254:C:T	3.45064e-17	2.19656	1.21688	0.000572112	-0.580952	0.740743
133262269	chr9:133262269:C:T	2.92486e-19	-7.15548e-10	-1.35704	0.00012812	-7.15548e-10	-1.33658
133262534	chr9:133262534:T:C	4.61425e-20	-1.95686	-1.24686	1.74814e-05	-2.18545	-1.14295
133262671	chr9:133262671:A:G	2.20247e-19	-1.64071	-6.63902e-10	6.29358e-05	-2.04743	-6.63902e-10
133262722	chr9:133262722:T:G	5.33506e-18	2.45595	-0.90935	1.56326e-05	-2.12764	-1.31255
133262826	chr9:133262826:C:T	2.97599e-18	2.16066	-1.19778	1.43884e-05	-2.16268	-1.36044
133262914	chr9:133262914:A:G	5.15249e-18	2.87119	-1.35941	1.59809e-05	-2.1858	-1.23235
133263149	chr9:133263149:T:C	2.91353e-19	-7.15548e-10	-1.36092	0.000127364	-7.15548e-10	-1.3425
133263180	chr9:133263180:C:T	3.91682e-19	-7.15548e-10	-1.06501	0.000152459	-7.15548e-10	-1.16265
133263255	chr9:133263255:G:A	3.31236e-19	-7.15548e-10	-1.23262	0.000131524	-7.15548e-10	-1.31036
133263269	chr9:133263269:A:G	3.06772e-19	-7.15548e-10	-1.30935	0.000128433	-7.15548e-10	-1.33413
133263471	chr9:133263471:G:A	6.86982e-19	-7.15548e-10	-0.503147	0.000507057	-7.15548e-10	0.039081
133263575	chr9:133263575:C:T	2.30488e-19	-1.59526	-6.63902e-10	6.46515e-05	-2.02053	-6.63902e-10
133263607	chr9:133263607:A:G	2.91477e-19	-7.15548e-10	-1.36049	0.000127752	-7.15548e-10	-1.33945
133263665	chr9:133263665:A:G	3.61087e-19	-7.15548e-10	-1.14634	0.000162547	-7.15548e-10	-1.09858
133263826	chr9:133263826:C:G	2.95403e-19	-7.15548e-10	-1.34712	0.000125248	-7.15548e-10	-1.35925
133263894	chr9:133263894:C:T	2.62536e-18	2.14617	-1.30865	1.46957e-05	-2.1608	-1.34119
133263980	chr9:133263980:G:T	2.2681e-19	-1.61134	-6.63902e-10	6.40254e-05	-2.03026	-6.63902e-10
133264057	chr9:133264057:G:A	1.71023e-19	-1.89365	-6.63902e-10	5.59458e-05	-2.16516	-6.63902e-10
133264107	chr9:133264107:A:G	3.21604e-19	-7.15548e-10	-1.26213	0.00014591	-7.15548e-10	-1.20655
133264214	chr9:133264214:C:T	2.52247e-18	1.87266	-1.07512	1.46309e-05	-2.15657	-1.34984
133264291	chr9:133264291:A:C	3.39645e-17	3.39762	-6.63902e-10	7.06051e-05	-1.93244	-6.63902e-10
133264351	chr9:133264351:T:C	7.45077e-18	3.2368	-1.35618	1.7227e-05	-2.19814	-1.14493
133264430	chr9:133264430:T:C	2.2315e-19	-1.62761	-6.63902e-10	6.34744e-05	-2.03891	-6.63902e-10
133264872	chr9:133264872:C:T	7.07195e-19	-7.15548e-10	-0.474149	0.00025267	-7.15548e-10	-0.657457
133265051	chr9:133265051:T:C	3.52084e-18	2.26118	-1.13018	1.45401e-05	-2.15291	-1.35972
133265058	chr9:133265058:C:T	2.29693e-19	-1.59871	-6.63902e-10	6.44643e-05	-2.02343	-6.63902e-10
133265202	chr9:133265202:T:G	2.20828e-19	-1.63807	-6.63902e-10	6.31281e-05	-2.04438	-6.63902e-10
133265724	chr9:133265724:T:C	2.26443e-18	1.78258	-1.09296	1.43582e-05	-2.17216	-1.35306
133266092	chr9:133266092:G:A	8.47616e-19	-0.533908	0.240881	5.29506e-05	-2.16545	-0.0547295
133266456	chr9:133266456:T:C	0.497147	37.3324	3.28759	1.47583e-05	-2.18468	-1.31306
133266772	chr9:133266772:C:T	4.71296e-17	2.18701	1.53819	0.000749862	-0.592713	1.02306
133266804	chr9:133266804:G:T	1.2589e-12	15.1217	-1.20364	1.60362e-05	-2.18396	-1.23074
133266900	chr9:133266900:A:C	3.41222e-17	2.36117	1.04108	0.000578171	-0.522618	0.692945
133266926	chr9:133266926:C:T	2.2605e-19	-1.6147	-6.63902e-10	6.33228e-05	-2.0413	-6.63902e-10
133266942	chr9:133266942:A:G	1.70416e-13	13.1237	-1.20538	1.58357e-05	-2.1932	-1.23408
133267034	chr9:133267034:A:T	7.10138e-19	-7.15548e-10	-0.469996	0.00025353	-7.15548e-10	-0.654058
133267122	chr9:133267122:T:C	6.6987e-19	-7.15548e-10	-0.528371	0.000240968	-7.15548e-10	-0.704879
133267128	chr9:133267128:T:TG	2.07164e-19	-1.70195	-6.63902e-10	6.05936e-05	-2.08535	-6.63902e-10
133267299	chr9:133267299:A:G	2.20957e-19	-1.63749	-6.63902e-10	6.25274e-05	-2.05394	-6.63902e-10
133267332	chr9:133267332:G:A	1.49606e-17	-7.15548e-10	2.57772	0.00547932	-7.15548e-10	2.41919
133267642	chr9:133267642:A:G	2.18595e-19	-1.64823	-6.63902e-10	6.22107e-05	-2.05902	-6.63902e-10
133267707	chr9:133267707:G:A	1.85187e-13	13.2147	-1.2133	1.59365e-05	-2.19484	-1.2261
133267708	chr9:133267708:C:T	1.81577e-13	13.1849	-1.20319	1.57921e-05	-2.19434	-1.2357
133267780	chr9:133267780:G:T	7.11634e-19	-7.15548e-10	-0.467892	0.000254057	-7.15548e-10	-0.651982
133267800	chr9:133267800:A:G	1.66722e-13	13.1083	-1.21188	1.59422e-05	-2.19285	-1.22773
133267960	chr9:133267960:T:C	1.25218e-12	15.1733	-1.26059	1.68641e-05	-2.19833	-1.16603
133267979	chr9:133267979:G:A	2.17662e-19	-1.65251	-6.63902e-10	6.20799e-05	-2.06112	-6.63902e-10
133268030	chr9:133268030:G:A	1.36324e-12	15.2539	-1.25625	1.6781e-05	-2.1973	-1.172
133268507	chr9:133268507:G:A	2.17377e-19	-1.65382	-6.63902e-10	6.20393e-05	-2.06178	-6.63902e-10
133268647	chr9:133268647:A:T	2.45385e-18	2.10692	-1.33696	2.02294e-05	-2.15224	-1.03016
133268698	chr9:133268698:A:G	2.37724e-18	1.55975	-0.821511	1.55485e-05	-2.18298	-1.26261
133268872	chr9:133268872:A:T	1.71127e-12	15.4751	-1.25006	1.66783e-05	-2.19539	-1.18005
133268885	chr9:133268885:G:A	1.47678e-12	15.3296	-1.25192	1.66858e-05	-2.19713	-1.17785
133268890	chr9:133268890:C:G	3.01422e-19	-7.15548e-10	-1.32694	0.00012647	-7.15548e-10	-1.34953
133268897	chr9:133268897:A:G	1.43512e-12	15.3008	-1.25173	1.6678e-05	-2.19737	-1.17809
133269015	chr9:133269015:C:T	1.31181e-12	15.2061	-1.24684	1.65534e-05	-2.19812	-1.18483
133269042	chr9:133269042:A:G	3.53779e-17	2.13206	1.30633	0.000709004	-0.565795	0.940114
133269122	chr9:133269122:A:G	2.67598e-18	1.97114	-1.11452	1.46161e-05	-2.14872	-1.3587
133269166	chr9:133269166:G:C	5.34298e-19	-7.15548e-10	-0.754501	0.000215385	-7.15548e-10	-0.817115
133269214	chr9:133269214:G:A	2.21995e-18	2.02879	-1.359	1.78415e-05	-2.14513	-1.16289
133269228	chr9:133269228:A:G	8.28526e-19	-7.15548e-10	-0.315807	0.000729983	-7.15548e-10	0.403479
133269461	chr9:133269461:T:C	1.27865e-12	15.1752	-1.24157	1.64561e-05	-2.19831	-1.19053
133269582	chr9:133269582:A:G	1.10286e-12	15.0319	-1.2462	1.65267e-05	-2.19881	-1.18575
133269643	chr9:133269643:C:T	3.09885e-19	-7.15548e-10	-1.29925	0.000157055	-7.15548e-10	-1.13294
133269706	chr9:133269706:T:C	1.69616e-13	13.0835	-1.16988	1.54064e-05	-2.19236	-1.2624
133269992	chr9:133269992:A:C	7.41127e-13	14.5227	-1.13452	1.5182e-05	-2.19536	-1.27407
133270061	chr9:133270061:G:A	1.48159e-12	15.3379	-1.25696	1.70112e-05	-2.19785	-1.15782
133270074	chr9:133270074:T:A	1.84275e-11	17.868	-1.26632	1.91291e-05	-2.11931	-1.11903
133270197	chr9:133270197:G:A	3.01963e-19	-7.15548e-10	-1.32515	0.000126616	-7.15548e-10	-1.34838
133270565	chr9:133270565:G:A	1.30011e-12	15.1969	-1.24665	1.65577e-05	-2.19816	-1.18453
133270615	chr9:133270615:A:G	1.36204e-12	15.2502	-1.25342	1.67085e-05	-2.19787	-1.17575
133270637	chr9:133270637:AT:A	1.15225e-12	15.0928	-1.26328	1.6919e-05	-2.19866	-1.16245
133270647	chr9:133270647:G:T	1.30249e-12	15.1994	-1.24734	1.65755e-05	-2.19815	-1.18346
133270797	chr9:133270797:T:A	1.61198e-12	15.4364	-1.27112	1.71717e-05	-2.1958	-1.15048
133270880	chr9:133270880:T:C	3.37871e-17	2.12648	1.2659	0.000682969	-0.568597	0.905503
133271001	chr9:133271001:T:C	5.16711e-13	14.317	-1.28941	1.74307e-05	-2.19861	-1.1327
133271182	chr9:133271182:T:C	0.000471405	33.3335	0.325547	2.69136e-05	-1.57049	-1.32642
133271325	chr9:133271325:C:T	3.07171e-18	1.93275	-0.938218	1.52674e-05	-2.15167	-1.31216
133271505	chr9:133271505:G:T	5.57797e-18	2.64467	-1.05354	1.55066e-05	-2.10138	-1.34689
133271597	chr9:133271597:C:T	2.26345e-18	2.01211	-1.32292	2.13554e-05	-2.14133	-0.986905
133271745	chr9:133271745:T:C	2.00928e-12	15.6034	-1.2178	1.64482e-05	-2.19405	-1.19528
133271880	chr9:133271880:G:A	3.5512e-18	2.41401	-1.27442	1.41878e-05	-2.18138	-1.35578
133272124	chr9:133272124:T:C	2.087e-19	-1.69456	-6.63902e-10	6.08254e-05	-2.08153	-6.63902e-10
133272138	chr9:133272138:G:A	5.39688e-17	5.12738	-1.26667	1.64807e-05	-2.18186	-1.20549
133272215	chr9:133272215:G:GA	3.53904e-19	-7.15548e-10	-1.16643	0.00017675	-7.15548e-10	-1.01481
133272408	chr9:133272408:G:T	4.69484e-17	4.99138	-1.27003	1.66727e-05	-2.17465	-1.20112
133272573	chr9:133272573:T:C	2.08703e-19	-1.69454	-6.63902e-10	6.08282e-05	-2.08149	-6.63902e-10
133272585	chr9:133272585:G:A	1.98518e-17	4.06716	-1.20657	1.60859e-05	-2.14167	-1.26993
133272809	chr9:133272809:T:C	7.58254e-19	-7.15548e-10	-0.404436	0.000268376	-7.15548e-10	-0.597154
133272816	chr9:133272816:T:C	5.82441e-17	4.92151	-0.984568	1.45979e-05	-2.16859	-1.34008
133272953	chr9:133272953:C:G	5.10381e-17	5.04734	-1.24247	1.6102e-05	-2.17753	-1.23307
133272983	chr9:133272983:G:A	4.18584e-19	-7.15548e-10	-0.998578	0.000157065	-7.15548e-10	-1.13288
133273171	chr9:133273171:G:A	3.40785e-19	-7.15548e-10	-1.2042	0.000138164	-7.15548e-10	-1.2611
133273282	chr9:133273282:A:G	7.50525e-19	-7.15548e-10	-0.414682	0.000268272	-7.15548e-10	-0.597541
133273350	chr9:133273350:G:A	2.01107e-19	-1.73162	-6.63902e-10	5.97716e-05	-2.09901	-6.63902e-10
133273813	chr9:133273813:C:T	3.34644e-12	16.2157	-1.31996	2.38432e-05	-2.19005	-0.827992
133273815	chr9:133273815:T:C	6.25908e-19	-7.15548e-10	-0.596252	0.000249694	-7.15548e-10	-0.669305
133273837	chr9:133273837:C:T	1.0922e-18	-7.15548e-10	-0.0395084	0.000571518	-7.15548e-10	0.158753
133273983	chr9:133273983:A:G	0.210725	36.794	2.96759	1.42581e-05	-2.19295	-1.33927
133274084	chr9:133274084:C:T	1.00017e-11	17.327	-1.33648	4.08484e-05	-2.1508	-0.328874
133274165	chr9:133274165:G:A	1.60838e-15	8.44776	-1.19248	4.62982e-05	-2.03081	-0.323627
133274270	chr9:133274270:A:G	1.81097e-19	-1.83642	-6.63902e-10	5.45985e-05	-2.18954	-6.63902e-10
133274293	chr9:133274293:AC:A	0.00101924	31.7287	2.7014	3.06753e-05	-2.16757	-0.598512
133274306	chr9:133274306:G:A	1.83399e-15	8.56265	-1.17611	4.8888e-05	-2.01707	-0.282945
133274386	chr9:133274386:C:G	3.6883e-19	-7.15548e-10	-1.12512	0.00014194	-7.15548e-10	-1.23414
133274414	chr9:133274414:A:G	0.167816	36.6399	2.894	1.41622e-05	-2.1946	-1.34437
133274466	chr9:133274466:G:A	3.19167e-19	-7.15548e-10	-1.26974	0.000146539	-7.15548e-10	-1.20225
133274567	chr9:133274567:T:C	3.14901e-19	-7.15548e-10	-1.2832	0.000141827	-7.15548e-10	-1.23494
133274604	chr9:133274604:C:A	3.769e-19	-7.15548e-10	-1.10348	0.000170325	-7.15548e-10	-1.05183
133274901	chr9:133274901:C:G	3.63742e-19	-7.15548e-10	-1.13901	0.000140311	-7.15548e-10	-1.24568
133274963	chr9:133274963:G:A	1.30627e-19	-2.16311	-6.63902e-10	6.26669e-05	-2.05171	-6.63902e-10
133274987	chr9:133274987:G:A	8.24391e-19	0.774606	-1.09542	1.41222e-05	-2.19849	-1.3433
133275068	chr9:133275068:A:G	3.28191e-16	6.36125	-0.695358	4.16991e-05	-2.13553	-0.323529
133275106	chr9:133275106:C:G	2.21487e-19	-1.63509	-6.63902e-10	6.2725e-05	-2.05078	-6.63902e-10
133275140	chr9:133275140:C:T	3.32657e-20	-2.17249	-1.35844	3.5241e-05	-1.28777	-1.33956
133275238	chr9:133275238:G:T	2.97098e-19	-7.15548e-10	-1.34139	0.000125442	-7.15548e-10	-1.3577
133275393	chr9:133275393:C:T	1.35526e-19	-2.12629	-6.63902e-10	8.44112e-05	-1.75384	-6.63902e-10
133275491	chr9:133275491:G:C	2.99809e-19	-7.15548e-10	-1.33231	0.000125973	-7.15548e-10	-1.35347
133275580	chr9:133275580:G:A	3.6883e-19	-7.15548e-10	-1.12512	0.00014194	-7.15548e-10	-1.23414
133275691	chr9:133275691:C:T	4.79959e-19	-7.15548e-10	-0.861754	0.000179186	-7.15548e-10	-1.00112
133275782	chr9:133275782:G:A	2.14461e-18	1.66027	-1.02502	1.47584e-05	-2.17454	-1.32319
133275833	chr9:133275833:G:C	2.94133e-19	-7.15548e-10	-1.35142	0.000125037	-7.15548e-10	-1.36093
133276253	chr9:133276253:C:G	3.21108e-19	-7.15548e-10	-1.26368	0.000145193	-7.15548e-10	-1.21148
133276354	chr9:133276354:C:T	0.000219659	31.3425	1.55288	1.389e-05	-2.19885	-1.35952
133276618	chr9:133276618:G:C	2.59704e-19	-0.357187	-1.11872	1.44264e-05	-2.18851	-1.33197
133276902	chr9:133276902:C:T	1.39148e-19	-0.881463	-1.21845	1.54883e-05	-2.08981	-1.35965
133277095	chr9:133277095:C:T	1.64704e-19	-1.58382	-0.347491	2.39972e-05	-2.06241	-0.9492
133277142	chr9:133277142:C:T	2.01478e-19	-1.72978	-6.63902e-10	0.00021697	-0.809781	-6.63902e-10
133277934	chr9:133277934:A:T	3.0732e-19	-7.15548e-10	-1.30757	0.000137479	-7.15548e-10	-1.26607
133278007	chr9:133278007:G:A	6.73721e-18	2.68042	-0.900472	1.75201e-05	-2.05089	-1.27531
133278037	chr9:133278037:C:T	6.75016e-18	2.73231	-0.950448	1.7358e-05	-2.03935	-1.29614
133278100	chr9:133278100:A:T	8.28266e-19	0.123449	-0.43957	5.79014e-05	-2.1821	0.0512941
133278201	chr9:133278201:G:C	2.97378e-19	-7.15548e-10	-1.34045	0.000132003	-7.15548e-10	-1.30672
133278228	chr9:133278228:C:T	1.25591e-18	-7.15548e-10	0.100161	0.000133033	-7.15548e-10	-1.29895
133278353	chr9:133278353:C:T	2.53951e-18	-7.15548e-10	0.804272	0.000855154	-7.15548e-10	0.56174
133278431	chr9:133278431:T:C	0.000269131	31.692	1.40654	1.38829e-05	-2.19765	-1.36123
133278537	chr9:133278537:C:T	7.40104e-11	14.9719	3.02014	5.95376e-05	-2.07755	-0.0253858
133278724	chr9:133278724:C:T	0.000320857	31.8616	1.41271	1.38996e-05	-2.19645	-1.36123
133278744	chr9:133278744:C:T	3.11206e-19	-7.15548e-10	-1.295	0.000158477	-7.15548e-10	-1.12393
133279053	chr9:133279053:CA:C	5.52097e-20	-1.69903	-1.32528	0.000106881	-0.161101	-1.35672
133279089	chr9:133279089:C:T	3.47545e-19	-7.15548e-10	-1.18456	0.000164204	-7.15548e-10	-1.08844
133279293	chr9:133279293:A:G	1.41919e-18	0.222385	-6.63902e-10	0.000196203	-0.910395	-6.63902e-10
133279294	chr9:133279294:T:G	0.000199449	31.3795	1.41937	1.3868e-05	-2.19873	-1.36123
133279374	chr9:133279374:C:T	2.92269e-19	-7.15548e-10	-1.35778	0.000285521	-7.15548e-10	-0.535228
133279427	chr9:133279427:T:C	0.121812	36.8234	2.39015	1.40132e-05	-2.18868	-1.36086
133279490	chr9:133279490:C:T	1.38023e-18	0.346572	-0.152025	8.75769e-05	-2.15711	0.440081
133279554	chr9:133279554:G:A	5.57951e-20	-1.68535	-1.32842	0.000109717	-0.133993	-1.35764
133279770	chr9:133279770:G:A	5.62653e-18	2.68767	-1.08788	1.62793e-05	-2.05307	-1.34658
133279786	chr9:133279786:G:A	2.67445e-18	2.17238	-1.31634	1.45033e-05	-2.19193	-1.32323
133279871	chr9:133279871:T:C	3.7268e-16	6.23949	-0.446475	1.4253e-05	-2.19771	-1.33486
133280386	chr9:133280386:G:A	3.32824e-19	-7.15548e-10	-1.22784	0.000152431	-7.15548e-10	-1.16283
133280398	chr9:133280398:A:G	3.32824e-19	-7.15548e-10	-1.22784	0.000152431	-7.15548e-10	-1.16283
133280475	chr9:133280475:ATT:A	1.30451e-19	-0.934549	-1.22991	1.55198e-05	-2.08715	-1.36028
133280491	chr9:133280491:G:A	4.00329e-19	-1.04317	-6.63902e-10	6.66056e-05	-1.99075	-6.63902e-10
133280494	chr9:133280494:T:C	1.29299e-19	-0.94307	-1.23026	1.55513e-05	-2.08507	-1.36033
133280951	chr9:133280951:G:A	5.28385e-19	-7.15548e-10	-0.76563	0.000214397	-7.15548e-10	-0.821715
133281464	chr9:133281464:A:C	3.57393e-17	4.2233	-0.774752	2.18614e-05	-1.81041	-1.29441
133281560	chr9:133281560:G:A	5.68952e-14	9.39098	1.43029	0.000121821	-2.17284	0.78585
133281565	chr9:133281565:C:A	2.00171e-19	-1.73628	-6.63902e-10	6.00149e-05	-2.09495	-6.63902e-10
133281578	chr9:133281578:A:G	3.99399e-19	-7.15548e-10	-1.04549	0.000199234	-7.15548e-10	-0.895062
133281741	chr9:133281741:T:C	5.2788e-19	-7.15548e-10	-0.766586	0.000182174	-7.15548e-10	-0.984581
133281947	chr9:133281947:C:T	3.28659e-19	0.105525	-1.34596	4.67286e-05	-0.984208	-1.36098
133282081	chr9:133282081:T:C	5.21301e-20	-1.7692	-1.31252	1.46142e-05	-2.15946	-1.34809
133282238	chr9:133282238:C:T	2.93061e-19	-7.15548e-10	-1.35507	0.000128344	-7.15548e-10	-1.33483
133282283	chr9:133282283:G:A	3.13347e-19	-7.15548e-10	-1.28815	0.000138936	-7.15548e-10	-1.25553
133282351	chr9:133282351:C:T	3.3374e-19	0.0511605	-1.27625	4.59326e-05	-1.02378	-1.33858
133282591	chr9:133282591:A:C	2.95092e-19	-7.15548e-10	-1.34817	0.000125302	-7.15548e-10	-1.35882
133282654	chr9:133282654:C:T	3.21557e-19	-7.15548e-10	-1.26228	0.000130548	-7.15548e-10	-1.3178
133282715	chr9:133282715:T:C	2.556e-19	-0.137756	-1.35408	4.15198e-05	-1.15848	-1.30489
133282754	chr9:133282754:A:T	5.33488e-20	-2.02294	-1.03566	2.18037e-05	-2.0321	-1.07537
133282759	chr9:133282759:C:T	3.0205e-19	-7.15548e-10	-1.32486	0.000126879	-7.15548e-10	-1.34631
133282971	chr9:133282971:C:T	3.85973e-20	-2.19579	-1.18648	1.59617e-05	-2.18662	-1.23274
133283279	chr9:133283279:T:TCTAA	1.50084e-19	-0.671428	-1.35283	2.83465e-05	-1.54398	-1.30106
133283289	chr9:133283289:G:A	1.50673e-19	-0.667509	-1.35283	2.84194e-05	-1.54141	-1.30106
133283391	chr9:133283391:G:A	5.24802e-20	-2.10717	-0.967846	2.20171e-05	-1.84296	-1.25476
133283409	chr9:133283409:GA:G	3.99931e-19	-7.15548e-10	-1.04416	0.000194499	-7.15548e-10	-0.919115
133283667	chr9:133283667:G:A	3.34376e-20	-2.17196	-1.35382	2.4358e-05	-1.75824	-1.23845
133283693	chr9:133283693:A:G	3.31549e-20	-2.17841	-1.35586	2.349e-05	-1.78578	-1.24719
133283695	chr9:133283695:AAGGCC:A	3.31068e-20	-2.18044	-1.35528	2.33499e-05	-1.79458	-1.24437
133283728	chr9:133283728:G:A	6.30028e-19	-7.15548e-10	-0.58969	0.000242901	-7.15548e-10	-0.69689
133283877	chr9:133283877:G:C	1.54395e-19	-1.99594	-6.63902e-10	5.44483e-05	-2.19229	-6.63902e-10
133283965	chr9:133283965:A:G	6.14725e-20	-1.78651	-1.13036	9.08421e-05	-0.442231	-1.23819
133283967	chr9:133283967:C:G	3.32197e-20	-2.18065	-1.35166	2.1349e-05	-1.79576	-1.33278
133284006	chr9:133284006:G:A	3.30316e-20	-2.18029	-1.35771	2.16738e-05	-1.79532	-1.31812
133284217	chr9:133284217:A:G	3.31798e-20	-2.17286	-1.36066	2.28046e-05	-1.76037	-1.30221
133284270	chr9:133284270:A:G	3.31399e-20	-2.17432	-1.3604	2.26072e-05	-1.76645	-1.30482
133284646	chr9:133284646:T:C	3.29848e-20	-2.17974	-1.35967	2.19734e-05	-1.79013	-1.30958
133284908	chr9:133284908:C:T	3.28594e-20	-2.18215	-1.36107	2.1999e-05	-1.80174	-1.2968
133284965	chr9:133284965:G:C	3.2965e-20	-2.17925	-1.36076	2.22071e-05	-1.78792	-1.30122
133285059	chr9:133285059:G:A	3.30005e-20	-2.17855	-1.36038	2.21985e-05	-1.78459	-1.30493
133285103	chr9:133285103:T:C	2.95838e-19	-7.15548e-10	-1.34564	0.000125016	-7.15548e-10	-1.3611
133285160	chr9:133285160:G:A	3.02415e-19	-7.15548e-10	-1.32366	0.000125755	-7.15548e-10	-1.3552
133285409	chr9:133285409:T:C	3.28089e-20	-2.18373	-1.36102	2.18151e-05	-1.80932	-1.29762
133285502	chr9:133285502:G:A	3.30198e-20	-2.17923	-1.35911	2.19639e-05	-1.78743	-1.31272
133285702	chr9:133285702:C:T	3.72747e-20	-2.19838	-1.21876	2.3565e-05	-1.98187	-1.04792
133285900	chr9:133285900:A:G	3.28989e-20	-2.18178	-1.36024	2.18452e-05	-1.7998	-1.30576
133286265	chr9:133286265:G:A	8.16468e-17	0.51929	3.75541	0.00083398	-2.1172	2.65387
133286279	chr9:133286279:G:A	4.34147e-20	-2.09873	-1.16593	1.72849e-05	-2.12908	-1.21063
133286448	chr9:133286448:G:T	4.23935e-19	-7.15548e-10	-0.985875	0.000218991	-7.15548e-10	-0.80051
133286512	chr9:133286512:C:T	3.58419e-19	-7.15548e-10	-1.15375	0.000181336	-7.15548e-10	-0.989188
133286559	chr9:133286559:G:T	3.28171e-20	-2.18384	-1.36066	2.17114e-05	-1.80946	-1.30224
133286897	chr9:133286897:C:A	5.24453e-19	-7.15548e-10	-0.7731	0.000213361	-7.15548e-10	-0.826556
133287192	chr9:133287192:C:T	3.60261e-20	-2.09157	-1.35964	1.91465e-05	-2.08074	-1.15669
133287734	chr9:133287734:G:A	8.0807e-18	1.31353	0.648248	0.000126956	-2.05128	0.705583
133287757	chr9:133287757:A:G	9.42825e-18	1.42896	0.687052	0.000135397	-2.02654	0.74521
133287875	chr9:133287875:C:T	1.46767e-18	0.412131	-0.156155	6.93538e-05	-2.19404	0.243717
133287998	chr9:133287998:A:G	1.92333e-18	0.652395	-0.126036	7.31957e-05	-2.1773	0.280889
133288179	chr9:133288179:C:A	2.95438e-19	-7.15548e-10	-1.347	0.000125049	-7.15548e-10	-1.36084
133288429	chr9:133288429:C:T	3.27548e-20	-2.18628	-1.36013	2.13289e-05	-1.82269	-1.30679
133288594	chr9:133288594:A:G	2.93653e-19	-7.15548e-10	-1.35306	0.000125004	-7.15548e-10	-1.3612
133289021	chr9:133289021:T:G	2.17595e-17	3.73274	-0.78039	1.90283e-05	-2.05366	-1.18996
133289067	chr9:133289067:A:G	3.28131e-20	-2.1855	-1.35913	2.12829e-05	-1.81907	-1.31257
133289083	chr9:133289083:T:C	4.48535e-20	-2.10226	-1.12979	1.78291e-05	-2.13145	-1.17726
133289395	chr9:133289395:T:C	3.66979e-19	-7.15548e-10	-1.13015	0.00013335	-7.15548e-10	-1.29656
133289579	chr9:133289579:A:G	3.90822e-19	-7.15548e-10	-1.0672	0.000187866	-7.15548e-10	-0.953816
133289639	chr9:133289639:C:T	4.56041e-20	-2.10329	-1.11216	1.81085e-05	-2.13174	-1.16142
133289775	chr9:133289775:C:T	4.80487e-19	-7.15548e-10	-0.860654	0.000177658	-7.15548e-10	-1.00968
133290122	chr9:133290122:G:A	5.86362e-20	-1.88715	-1.07695	7.45276e-05	-0.678392	-1.19998
133291027	chr9:133291027:G:A	5.08703e-19	-7.15548e-10	-0.80359	0.000186545	-7.15548e-10	-0.96087
133291219	chr9:133291219:T:A	2.96367e-19	-7.15548e-10	-1.34386	0.000125041	-7.15548e-10	-1.3609
133291606	chr9:133291606:G:A	1.37004e-19	-2.11545	-6.63902e-10	0.000100788	-1.57652	-6.63902e-10
133291776	chr9:133291776:AG:A	1.59246e-19	-1.96501	-6.63902e-10	5.47869e-05	-2.18609	-6.63902e-10
133291950	chr9:133291950:T:C	5.39744e-19	-7.15548e-10	-0.744361	0.000196711	-7.15548e-10	-0.907809
133291993	chr9:133291993:T:C	4.80892e-19	-7.15548e-10	-0.859812	0.000178698	-7.15548e-10	-1.00384
133292162	chr9:133292162:A:G	2.91977e-19	-7.15548e-10	-1.35878	0.000125593	-7.15548e-10	-1.3565
133292205	chr9:133292205:C:T	3.26712e-19	-7.15548e-10	-1.24638	0.000154874	-7.15548e-10	-1.14693
133292296	chr9:133292296:C:T	2.95028e-18	-7.15548e-10	0.9542	0.000883491	-7.15548e-10	0.594339
133292824	chr9:133292824:C:T	4.43878e-20	-2.08468	-1.15782	2.1067e-05	-1.89623	-1.2456
133292955	chr9:133292955:G:T	3.45221e-19	-7.15548e-10	-1.19127	0.000137515	-7.15548e-10	-1.26581
133293118	chr9:133293118:G:A	3.1101e-19	-7.15548e-10	-1.29563	0.000127616	-7.15548e-10	-1.34052
133293322	chr9:133293322:C:T	4.98946e-20	-1.76848	-1.35706	7.73469e-05	-0.480006	-1.36124
133293515	chr9:133293515:G:A	3.78521e-20	-2.19726	-1.20451	2.79539e-05	-1.77124	-1.08775
133294190	chr9:133294190:T:C	2.95405e-19	-7.15548e-10	-1.34711	0.000126194	-7.15548e-10	-1.35172
133294427	chr9:133294427:TCCTGAGAGCTG:T	7.84684e-19	-7.15548e-10	-0.370174	0.000310958	-7.15548e-10	-0.449884
133294517	chr9:133294517:C:A	2.94251e-19	-7.15548e-10	-1.35102	0.000138517	-7.15548e-10	-1.25855
133294880	chr9:133294880:G:A	3.69028e-20	-2.19571	-1.23146	2.75234e-05	-1.75179	-1.12272
133294912	chr9:133294912:G:A	4.59516e-20	-2.09646	-1.11141	2.04567e-05	-1.84136	-1.32988
133295160	chr9:133295160:G:A	9.77785e-18	1.51263	0.639786	0.000132516	-2.0078	0.704958
133295530	chr9:133295530:A:G	3.41529e-20	-2.1906	-1.314	2.28402e-05	-1.81085	-1.25016
133295903	chr9:133295903:G:T	2.9342e-19	-7.15548e-10	-1.35385	0.000137095	-7.15548e-10	-1.26887
133295977	chr9:133295977:A:C	4.27368e-20	-1.99056	-1.28983	1.64252e-05	-2.05629	-1.33444
133296072	chr9:133296072:G:A	3.52457e-19	-7.15548e-10	-1.17053	0.00015398	-7.15548e-10	-1.15272
133296102	chr9:133296102:C:T	3.17792e-19	-7.15548e-10	-1.27406	0.000130828	-7.15548e-10	-1.31566
133296239	chr9:133296239:G:A	3.84016e-19	-7.15548e-10	-1.08477	0.000131857	-7.15548e-10	-1.30783
133296538	chr9:133296538:T:A	2.03746e-18	-7.15548e-10	0.584005	0.00100008	-7.15548e-10	0.718289
133296614	chr9:133296614:A:G	4.84852e-20	-2.19585	-0.958342	1.9926e-05	-2.09372	-1.10379
133296719	chr9:133296719:G:A	4.39906e-20	-1.94525	-1.30623	1.56396e-05	-2.09815	-1.34159
133296818	chr9:133296818:C:T	3.16841e-19	-7.15548e-10	-1.27705	0.000130174	-7.15548e-10	-1.32067
133296909	chr9:133296909:A:G	4.35004e-20	-2.01737	-1.24531	1.88276e-05	-2.05526	-1.19896
133297280	chr9:133297280:A:G	3.16834e-19	-7.15548e-10	-1.27708	0.000130175	-7.15548e-10	-1.32067
133297857	chr9:133297857:C:T	4.28577e-20	-2.13965	-1.13792	1.67887e-05	-2.16982	-1.19902
133297948	chr9:133297948:G:C	4.29533e-20	-2.12835	-1.14699	1.68106e-05	-2.16107	-1.20646
133297982	chr9:133297982:G:A	4.19892e-20	-2.13988	-1.15816	1.65019e-05	-2.16992	-1.21615
133297985	chr9:133297985:T:C	4.24437e-20	-2.12911	-1.15816	1.66308e-05	-2.16214	-1.21615
133297986	chr9:133297986:G:A	3.67949e-19	-7.15548e-10	-1.12751	0.00014352	-7.15548e-10	-1.22307
133297990	chr9:133297990:G:A	1.54621e-18	0.373337	-0.0652295	7.54343e-05	-2.14551	0.279232
133298034	chr9:133298034:A:G	4.26236e-20	-2.13984	-1.1432	1.70177e-05	-2.15241	-1.20288
133298178	chr9:133298178:G:A	4.22392e-20	-2.13771	-1.1544	1.65793e-05	-2.16849	-1.2129
133298252	chr9:133298252:C:T	5.24312e-19	-7.15548e-10	-0.773368	0.00021492	-7.15548e-10	-0.819275
133298280	chr9:133298280:A:T	1.33764e-18	0.243753	-0.0805427	7.29095e-05	-2.1626	0.262273
133298312	chr9:133298312:A:G	3.45291e-19	-1.19107	-6.63902e-10	8.32399e-05	-1.76782	-6.63902e-10
133298911	chr9:133298911:A:G	4.08394e-19	-7.15548e-10	-1.02322	0.000155559	-7.15548e-10	-1.14252
133298920	chr9:133298920:T:C	1.27346e-19	-2.18855	-6.63902e-10	0.000201574	-0.883388	-6.63902e-10
133299006	chr9:133299006:C:T	4.9048e-19	-7.15548e-10	-0.84007	0.000199886	-7.15548e-10	-0.891798
133299025	chr9:133299025:A:G	4.03977e-20	-2.14689	-1.18979	1.59988e-05	-2.17469	-1.24233
133299103	chr9:133299103:C:T	4.16643e-16	0.837865	5.06666	0.00299627	-1.84399	3.65957
133299121	chr9:133299121:C:A	4.06156e-20	-2.14106	-1.19024	1.60513e-05	-2.17061	-1.24314
133299159	chr9:133299159:T:C	3.48077e-19	-7.15548e-10	-1.18303	0.000137654	-7.15548e-10	-1.2648
133299228	chr9:133299228:A:G	3.40789e-19	-7.15548e-10	-1.20419	0.000137342	-7.15548e-10	-1.26707
133299239	chr9:133299239:T:A	3.12802e-19	-7.15548e-10	-1.28989	0.000128675	-7.15548e-10	-1.33225
133299321	chr9:133299321:A:G	3.13976e-19	-7.15548e-10	-1.28614	0.000128991	-7.15548e-10	-1.3298
133299395	chr9:133299395:C:T	3.89506e-19	-7.15548e-10	-1.07058	0.000149939	-7.15548e-10	-1.17931
133299472	chr9:133299472:A:G	3.99338e-20	-2.15332	-1.19491	1.58505e-05	-2.17907	-1.24727
133299476	chr9:133299476:C:T	4.03213e-20	-2.15064	-1.18794	1.59735e-05	-2.17717	-1.24144
133299595	chr9:133299595:G:A	3.13837e-19	-7.15548e-10	-1.28658	0.000128955	-7.15548e-10	-1.33008
133299910	chr9:133299910:G:A	3.24161e-19	-7.15548e-10	-1.25421	0.0001457	-7.15548e-10	-1.20799
133300025	chr9:133300025:T:G	3.99845e-20	-2.15207	-1.19489	1.58693e-05	-2.17795	-1.24721
133300184	chr9:133300184:A:G	4.05488e-20	-2.12927	-1.20367	1.59853e-05	-2.16168	-1.25619
133300344	chr9:133300344:C:T	4.14062e-20	-2.10792	-1.20411	1.62562e-05	-2.1462	-1.25488
133300359	chr9:133300359:A:G	4.80505e-20	-2.19155	-0.971652	2.12069e-05	-2.18404	-0.951177
133300365	chr9:133300365:A:G	4.95871e-19	-7.15548e-10	-0.829138	0.000248518	-7.15548e-10	-0.674029
133300457	chr9:133300457:A:T	3.39814e-19	-7.15548e-10	-1.20706	0.000137043	-7.15548e-10	-1.26925
133300518	chr9:133300518:C:T	3.15983e-19	-7.15548e-10	-1.27977	0.000129478	-7.15548e-10	-1.32603
133300570	chr9:133300570:A:C	3.46027e-19	-7.15548e-10	-1.18894	0.000142978	-7.15548e-10	-1.22685
133300577	chr9:133300577:A:G	1.05596e-18	-7.15548e-10	-0.0732501	0.000641012	-7.15548e-10	0.273506
133300608	chr9:133300608:T:G	4.76854e-19	-7.15548e-10	-0.868245	0.000174849	-7.15548e-10	-1.02562
133300630	chr9:133300630:AG:A	4.25559e-20	-1.94316	-1.34148	5.65819e-05	-0.807103	-1.34675
133300635	chr9:133300635:G:A	6.89094e-19	0.296662	-0.796739	3.59782e-05	-2.18665	-0.419982
133300779	chr9:133300779:T:A	1.34869e-18	0.231069	-0.0596338	7.45161e-05	-2.16442	0.285894
133301119	chr9:133301119:AAAT:A	1.26194e-19	-2.19764	-6.63902e-10	5.70104e-05	-2.14631	-6.63902e-10
133301281	chr9:133301281:G:A	3.63548e-19	-7.15548e-10	-1.13954	0.00013992	-7.15548e-10	-1.24847
133301446	chr9:133301446:T:C	3.247e-19	-7.15548e-10	-1.25255	0.000131757	-7.15548e-10	-1.30859
133301448	chr9:133301448:T:G	3.24245e-19	-7.15548e-10	-1.25396	0.000131631	-7.15548e-10	-1.30954
133301494	chr9:133301494:T:C	1.76284e-18	0.494891	-0.055667	7.55364e-05	-2.18519	0.320259
133301515	chr9:133301515:C:T	1.97031e-17	2.3564	0.496679	9.34387e-05	-2.17435	0.522113
133301614	chr9:133301614:C:A	2.91379e-19	-7.15548e-10	-1.36083	0.000129891	-7.15548e-10	-1.32285
133301843	chr9:133301843:G:A	3.2398e-19	-7.15548e-10	-1.25477	0.000131552	-7.15548e-10	-1.31014
133301884	chr9:133301884:C:T	4.40865e-20	-1.99298	-1.25632	1.71568e-05	-2.03312	-1.31403
133301898	chr9:133301898:T:C	4.08845e-19	-7.15548e-10	-1.02212	0.000154053	-7.15548e-10	-1.15225
133301911	chr9:133301911:T:C	7.10078e-20	-1.44649	-1.32618	1.4138e-05	-2.1969	-1.34377
133302271	chr9:133302271:G:A	3.24874e-19	-7.15548e-10	-1.25202	0.000131804	-7.15548e-10	-1.30822
133302397	chr9:133302397:C:T	3.34205e-19	-7.15548e-10	-1.2237	0.000134599	-7.15548e-10	-1.28724
133302407	chr9:133302407:C:T	1.25163e-19	-1.16808	-1.03776	4.54326e-05	-1.38602	-0.987298
133302478	chr9:133302478:C:T	4.48845e-20	-1.8726	-1.35876	1.52476e-05	-2.1963	-1.26883
133302510	chr9:133302510:G:A	8.20268e-20	-1.32358	-1.30483	1.65898e-05	-2.02504	-1.35571
133302794	chr9:133302794:G:A	2.98527e-19	-7.15548e-10	-1.3366	0.000126255	-7.15548e-10	-1.35124
133302827	chr9:133302827:G:T	1.51868e-19	-2.01244	-6.63902e-10	0.000165598	-1.07998	-6.63902e-10
133303140	chr9:133303140:G:A	4.38042e-20	-1.90991	-1.34581	1.74246e-05	-2.03259	-1.29907
133303338	chr9:133303338:G:A	9.1943e-20	-2.19017	-0.324114	4.4762e-05	-1.36991	-1.01828
133303380	chr9:133303380:T:C	4.3039e-20	-2.17234	-1.10101	2.03906e-05	-2.17441	-1.00006
133303459	chr9:133303459:T:C	6.22507e-20	-1.79133	-1.11295	1.4171e-05	-2.17847	-1.35988
133303468	chr9:133303468:C:T	9.99587e-20	-1.67659	-0.754105	1.54487e-05	-2.12402	-1.328
133303623	chr9:133303623:G:A	3.62076e-20	-2.17426	-1.27193	3.15661e-05	-1.5374	-1.20006
133303671	chr9:133303671:AC:A	5.05316e-20	-1.92229	-1.19056	1.41668e-05	-2.18881	-1.34983
133303824	chr9:133303824:C:G	4.53506e-20	-1.87009	-1.35095	1.67363e-05	-2.06197	-1.30999
133303865	chr9:133303865:C:T	8.15458e-20	-1.71023	-0.924057	1.56209e-05	-2.11917	-1.32177
133303896	chr9:133303896:GGGCC:G	4.65032e-20	-1.84258	-1.35335	1.63722e-05	-2.07853	-1.31543
133303925	chr9:133303925:A:G	3.43122e-20	-2.19842	-1.30153	1.54297e-05	-2.19214	-1.26111
133304026	chr9:133304026:G:A	4.49062e-20	-1.87752	-1.35335	1.67362e-05	-2.05654	-1.31543
133304031	chr9:133304031:C:T	2.08818e-19	-0.982838	-0.711152	0.000106491	-1.02228	-0.499203
133304202	chr9:133304202:GT:G	3.9566e-20	-2.04379	-1.31369	1.60479e-05	-2.11343	-1.30053
133304213	chr9:133304213:T:C	4.83167e-20	-1.80425	-1.35343	1.59006e-05	-2.10759	-1.31559
133304241	chr9:133304241:C:T	3.2277e-19	-7.15548e-10	-1.25852	0.00014394	-7.15548e-10	-1.22015
133304245	chr9:133304245:A:G	4.63637e-20	-1.84584	-1.3531	1.63947e-05	-2.07774	-1.31484
133304327	chr9:133304327:G:A	4.56898e-20	-1.86023	-1.35335	1.65392e-05	-2.06838	-1.31543
133304381	chr9:133304381:G:A	4.62309e-20	-1.84845	-1.35335	1.64283e-05	-2.07511	-1.31543
133304531	chr9:133304531:G:A	6.81506e-20	-1.95675	-0.856989	1.52159e-05	-2.19106	-1.27614
133304933	chr9:133304933:C:T	5.43074e-19	-7.15548e-10	-0.738209	0.000132175	-7.15548e-10	-1.30542
133305007	chr9:133305007:G:C	3.67079e-19	-7.15548e-10	-1.12988	0.000125002	-7.15548e-10	-1.36121
133305099	chr9:133305099:G:A	7.16773e-19	-7.15548e-10	-0.460695	0.000325764	-7.15548e-10	-0.403369
133305207	chr9:133305207:C:T	3.35446e-19	-7.15548e-10	-1.22	0.000150091	-7.15548e-10	-1.1783
133305346	chr9:133305346:C:T	3.3293e-19	-7.15548e-10	-1.22752	0.000174572	-7.15548e-10	-1.02721
133305431	chr9:133305431:G:A	5.76686e-20	-1.62388	-1.35687	1.49408e-05	-2.16097	-1.32448
133305768	chr9:133305768:A:C	5.266e-20	-2.08777	-0.983825	2.33899e-05	-2.07056	-0.966677
133305960	chr9:133305960:G:T	4.18318e-20	-2.01244	-1.28936	4.0786e-05	-1.12005	-1.36115
133305964	chr9:133305964:G:A	5.19184e-20	-1.78031	-1.30547	1.71159e-05	-2.11852	-1.23102
133306143	chr9:133306143:G:A	5.55203e-19	-0.444709	-0.271411	2.06311e-05	-2.06413	-1.09861
133306190	chr9:133306190:A:T	5.6285e-20	-2.19867	-0.80636	2.58999e-05	-2.19097	-0.744339
133306241	chr9:133306241:C:T	3.99869e-20	-2.05059	-1.29631	3.7148e-05	-1.21342	-1.36122
133306242	chr9:133306242:G:A	2.91301e-19	-7.15548e-10	-1.3611	0.000125617	-7.15548e-10	-1.35631
133306383	chr9:133306383:G:A	1.48124e-18	-7.15548e-10	0.265179	0.000528065	-7.15548e-10	0.0796761
133306452	chr9:133306452:T:C	5.66642e-20	-1.65336	-1.34496	1.62317e-05	-2.14564	-1.25693
133306595	chr9:133306595:G:T	5.35731e-19	-7.15548e-10	-0.751823	0.000215827	-7.15548e-10	-0.815066
133306648	chr9:133306648:G:A	2.96654e-19	-7.15548e-10	-1.34289	0.000125001	-7.15548e-10	-1.36122
133306670	chr9:133306670:G:C	2.9147e-19	-7.15548e-10	-1.36052	0.000125134	-7.15548e-10	-1.36016
133306763	chr9:133306763:G:A	1.24471e-18	1.25086	-1.15965	1.45794e-05	-2.19878	-1.31115
133306819	chr9:133306819:C:T	2.91525e-19	-7.15548e-10	-1.36033	0.000125115	-7.15548e-10	-1.36031
133306900	chr9:133306900:C:A	5.09245e-18	-7.15548e-10	1.50006	0.00198796	-7.15548e-10	1.40532
133306985	chr9:133306985:T:C	4.29974e-19	-7.15548e-10	-0.97173	0.00014183	-7.15548e-10	-1.23491
133306995	chr9:133306995:T:G	3.61683e-20	-2.19707	-1.2502	1.67523e-05	-2.18059	-1.19042
133307080	chr9:133307080:T:C	6.52856e-19	-7.15548e-10	-0.554098	0.000218096	-7.15548e-10	-0.804607
133307219	chr9:133307219:C:T	3.622e-20	-2.10719	-1.33866	3.19363e-05	-1.37629	-1.34952
133307358	chr9:133307358:CCTT:C	5.11285e-19	-7.15548e-10	-0.798527	0.000180563	-7.15548e-10	-0.993462
133307571	chr9:133307571:A:G	1.30455e-19	-2.16443	-6.63902e-10	5.83627e-05	-2.12287	-6.63902e-10
133307664	chr9:133307664:G:A	4.53411e-19	-7.15548e-10	-0.918656	0.000132633	-7.15548e-10	-1.30196
133307758	chr9:133307758:A:G	1.2752e-19	-0.830619	-1.35656	5.29968e-05	-0.859297	-1.36001
133307762	chr9:133307762:CTTT:C	4.71195e-20	-1.88206	-1.30071	1.83411e-05	-2.06505	-1.21535
133307829	chr9:133307829:A:G	1.33669e-19	-2.14009	-6.63902e-10	6.13368e-05	-2.07316	-6.63902e-10
133307937	chr9:133307937:G:A	1.33087e-19	-2.14445	-6.63902e-10	6.08922e-05	-2.08044	-6.63902e-10
133307941	chr9:133307941:A:G	1.34119e-19	-2.13673	-6.63902e-10	6.15244e-05	-2.07011	-6.63902e-10
133307967	chr9:133307967:C:T	1.3189e-19	-2.15349	-6.63902e-10	6.0114e-05	-2.0933	-6.63902e-10
133308043	chr9:133308043:A:G	1.35962e-19	-2.12308	-6.63902e-10	6.28539e-05	-2.04873	-6.63902e-10
133308099	chr9:133308099:C:T	3.9315e-19	-7.15548e-10	-1.06126	0.000154592	-7.15548e-10	-1.14875
133308519	chr9:133308519:A:G	1.8928e-19	-1.79223	-6.63902e-10	5.92441e-05	-2.10788	-6.63902e-10
133308597	chr9:133308597:C:T	1.28786e-19	-2.1773	-6.63902e-10	9.55046e-05	-1.63037	-6.63902e-10
133308775	chr9:133308775:T:C	1.31916e-19	-2.15329	-6.63902e-10	6.01667e-05	-2.09242	-6.63902e-10
133308886	chr9:133308886:C:T	1.91644e-19	-1.77982	-6.63902e-10	5.89153e-05	-2.11344	-6.63902e-10
133308916	chr9:133308916:T:C	4.26636e-19	-7.15548e-10	-0.979525	0.000183226	-7.15548e-10	-0.978822
133309130	chr9:133309130:G:C	1.32725e-19	-2.14717	-6.63902e-10	6.07064e-05	-2.08349	-6.63902e-10
133309153	chr9:133309153:GC:G	1.34091e-19	-2.13694	-6.63902e-10	6.16242e-05	-2.06849	-6.63902e-10
133309275	chr9:133309275:A:G	1.33373e-19	-2.1423	-6.63902e-10	6.11482e-05	-2.07624	-6.63902e-10
133309386	chr9:133309386:A:G	1.31992e-19	-2.15271	-6.63902e-10	5.94448e-05	-2.10449	-6.63902e-10
133309392	chr9:133309392:C:T	1.29969e-19	-2.16816	-6.63902e-10	9.95915e-05	-1.58847	-6.63902e-10
133309565	chr9:133309565:C:A	1.31988e-19	-2.15274	-6.63902e-10	6.02467e-05	-2.09109	-6.63902e-10
133309653	chr9:133309653:T:C	1.74244e-19	-1.875	-6.63902e-10	6.15701e-05	-2.06937	-6.63902e-10
133309713	chr9:133309713:G:A	1.34594e-19	-2.13319	-6.63902e-10	6.19688e-05	-2.06291	-6.63902e-10
133309720	chr9:133309720:A:C	1.33384e-19	-2.14222	-6.63902e-10	6.11599e-05	-2.07605	-6.63902e-10
133309741	chr9:133309741:A:G	1.3416e-19	-2.13643	-6.63902e-10	6.16873e-05	-2.06746	-6.63902e-10
133309968	chr9:133309968:A:G	5.12936e-19	-0.795304	-6.63902e-10	5.5546e-05	-2.17233	-6.63902e-10
133310010	chr9:133310010:T:A	1.35736e-19	-2.12474	-6.63902e-10	6.26184e-05	-2.05248	-6.63902e-10
133310432	chr9:133310432:A:G	1.32951e-19	-2.14547	-6.63902e-10	6.06536e-05	-2.08436	-6.63902e-10
133310436	chr9:133310436:G:A	1.33617e-19	-2.14048	-6.63902e-10	6.11142e-05	-2.0768	-6.63902e-10
133310903	chr9:133310903:T:A	1.3661e-19	-2.11833	-6.63902e-10	6.28229e-05	-2.04922	-6.63902e-10
133311214	chr9:133311214:A:C	4.92951e-20	-1.8433	-1.29434	1.80257e-05	-2.08912	-1.20863
133311657	chr9:133311657:T:A	1.3684e-19	-2.11664	-6.63902e-10	6.2893e-05	-2.04811	-6.63902e-10
133311718	chr9:133311718:A:G	9.12849e-20	-1.25064	-1.27083	4.09362e-05	-1.18591	-1.29162
133312528	chr9:133312528:A:C	1.30755e-19	-2.16213	-6.63902e-10	5.89458e-05	-2.11292	-6.63902e-10
133312568	chr9:133312568:T:A	2.03205e-16	1.60445	3.58207	0.00022562	-1.90457	1.13388
133313170	chr9:133313170:C:T	1.29287e-19	-2.17342	-6.63902e-10	5.68861e-05	-2.14849	-6.63902e-10
133315681	chr9:133315681:C:A	3.9315e-19	-7.15548e-10	-1.06127	0.000160374	-7.15548e-10	-1.11203
133316395	chr9:133316395:T:G	3.31667e-20	-2.19633	-1.33758	1.47767e-05	-2.17495	-1.32155
133316986	chr9:133316986:C:A	1.01259e-19	-1.212	-1.20577	4.51875e-05	-1.13918	-1.23954
133316997	chr9:133316997:G:C	3.19336e-19	-7.15548e-10	-1.26921	0.000131655	-7.15548e-10	-1.30935
133317344	chr9:133317344:G:A	7.64886e-20	-1.79935	-0.898964	1.60255e-05	-2.10407	-1.31129
133317378	chr9:133317378:A:G	1.1485e-19	-1.09461	-1.19721	5.15108e-05	-1.0173	-1.23045
133317470	chr9:133317470:C:G	3.036e-19	-7.15548e-10	-1.31974	0.000133602	-7.15548e-10	-1.29468
133317616	chr9:133317616:C:T	1.13292e-19	-1.27436	-1.03113	5.12702e-05	-1.22248	-1.02995
133317691	chr9:133317691:G:A	1.7037e-18	0.4051	-6.63902e-10	0.000140103	-1.24717	-6.63902e-10
133317867	chr9:133317867:A:G	3.77501e-20	-2.14135	-1.26312	2.83301e-05	-1.48541	-1.36021
133317925	chr9:133317925:G:A	3.04489e-19	-7.15548e-10	-1.31682	0.000126383	-7.15548e-10	-1.35022
133317936	chr9:133317936:ACTG:A	2.35954e-13	9.11585	3.12784	8.67625e-05	-1.68931	-0.0370612
133317953	chr9:133317953:A:C	3.82586e-19	-0.784362	-0.304139	0.000176582	-0.786595	-0.22916
133318055	chr9:133318055:A:G	4.35196e-20	-2.16419	-1.09805	2.62653e-05	-1.56867	-1.35262
133318061	chr9:133318061:A:G	4.30071e-20	-2.17419	-1.0999	2.74658e-05	-1.52366	-1.35294
133318083	chr9:133318083:A:G	3.58296e-19	-7.15548e-10	-1.1541	0.000132341	-7.15548e-10	-1.30416
133318150	chr9:133318150:T:C	1.47137e-19	-0.684907	-1.35919	1.47021e-05	-2.16733	-1.33423
133318183	chr9:133318183:G:A	4.04127e-19	-7.15548e-10	-1.03372	0.000166383	-7.15548e-10	-1.07525
133318302	chr9:133318302:G:A	9.0181e-19	-7.15548e-10	-0.231051	0.000525463	-7.15548e-10	0.0747379
133318380	chr9:133318380:T:C	1.07156e-19	-1.00756	-1.35361	4.9766e-05	-0.928662	-1.35355
133318594	chr9:133318594:A:G	2.94353e-19	-7.15548e-10	-1.35067	0.000125114	-7.15548e-10	-1.36031
133318693	chr9:133318693:A:G	7.58055e-19	0.445084	-0.849783	2.49787e-05	-1.9008	-1.07072
133319125	chr9:133319125:G:A	5.06936e-19	0.116938	-0.92401	1.66208e-05	-2.06768	-1.3112
133319414	chr9:133319414:A:C	4.64431e-20	-1.90886	-1.28837	1.57497e-05	-2.10684	-1.32588
133319631	chr9:133319631:C:T	2.95143e-19	-7.15548e-10	-1.34799	0.000125044	-7.15548e-10	-1.36088
133319640	chr9:133319640:T:A	3.73254e-19	-7.15548e-10	-1.1132	0.00014719	-7.15548e-10	-1.19782
133319751	chr9:133319751:C:T	1.24869e-18	0.623622	-0.529228	0.000102377	-0.873248	-0.687628
133319783	chr9:133319783:G:A	1.11852e-18	-7.15548e-10	-0.0156906	0.000620285	-7.15548e-10	0.240636
133320090	chr9:133320090:T:C	3.38818e-20	-2.15411	-1.35847	1.93897e-05	-2.03108	-1.19372
133320214	chr9:133320214:A:G	3.74953e-19	-7.15548e-10	-1.10866	0.000147738	-7.15548e-10	-1.1941
133320549	chr9:133320549:T:A	1.02367e-18	-7.15548e-10	-0.104303	0.000556995	-7.15548e-10	0.133015
133320624	chr9:133320624:G:A	3.3875e-19	-7.15548e-10	-1.21019	0.000138356	-7.15548e-10	-1.25971
133320649	chr9:133320649:C:A	5.64471e-19	-7.15548e-10	-0.699566	0.000130602	-7.15548e-10	-1.31738
133320816	chr9:133320816:G:T	9.68197e-20	-1.16676	-1.29585	1.60523e-05	-2.1844	-1.22929
133321223	chr9:133321223:C:T	5.95187e-19	-7.15548e-10	-0.646579	0.000242554	-7.15548e-10	-0.69832
133321378	chr9:133321378:A:G	1.20525e-19	-1.36951	-0.874095	1.7926e-05	-2.15108	-1.15221
133321741	chr9:133321741:C:A	6.65309e-19	-7.15548e-10	-0.535204	0.000200713	-7.15548e-10	-0.887668
133321959	chr9:133321959:T:C	3.17022e-19	-7.15548e-10	-1.27648	0.000131845	-7.15548e-10	-1.30792
133322034	chr9:133322034:G:C	6.03781e-20	-1.64888	-1.28594	1.61955e-05	-2.19069	-1.21412
133322036	chr9:133322036:GGA:G	5.26855e-19	-7.15548e-10	-0.768529	0.000222629	-7.15548e-10	-0.784035
133322720	chr9:133322720:C:A	4.06184e-20	-2.12217	-1.20906	1.96179e-05	-2.13208	-1.08102
133322807	chr9:133322807:C:A	4.03976e-20	-2.01035	-1.32634	1.61961e-05	-2.05555	-1.34922
133323002	chr9:133323002:T:A	4.69122e-20	-1.82671	-1.36046	1.47409e-05	-2.15446	-1.34446
133323610	chr9:133323610:G:A	3.97636e-19	-7.15548e-10	-1.04992	0.000139725	-7.15548e-10	-1.24987
133323730	chr9:133323730:A:G	4.77571e-19	-7.15548e-10	-0.866743	0.000177997	-7.15548e-10	-1.00778
133323749	chr9:133323749:C:T	3.55467e-19	-7.15548e-10	-1.16202	0.000150854	-7.15548e-10	-1.17323
133323762	chr9:133323762:G:GA	3.99207e-20	-1.99349	-1.35507	1.43359e-05	-2.19322	-1.33355
133324088	chr9:133324088:G:A	3.12277e-19	-7.15548e-10	-1.29156	0.000130195	-7.15548e-10	-1.32051
133324112	chr9:133324112:G:A	4.17307e-20	-2.17721	-1.12701	1.82554e-05	-2.18771	-1.09737
133324125	chr9:133324125:ACAGGTGGACAGGTG:A	3.20681e-19	-7.15548e-10	-1.26501	0.00013821	-7.15548e-10	-1.26077
133324174	chr9:133324174:C:T	1.6491e-15	7.12016	0.160125	2.34776e-05	-2.19225	-0.841247
133324208	chr9:133324208:C:A	4.09206e-19	-7.15548e-10	-1.02124	0.000191804	-7.15548e-10	-0.933068
133324277	chr9:133324277:C:T	4.07922e-19	-7.15548e-10	-1.02438	0.000194545	-7.15548e-10	-0.918879
133324675	chr9:133324675:T:TAG	4.22136e-20	-2.14813	-1.14458	1.5143e-05	-2.19749	-1.27451
133324803	chr9:133324803:G:A	5.0825e-20	-2.12623	-0.980842	1.60264e-05	-2.19284	-1.22247
133324916	chr9:133324916:A:G	4.61314e-20	-1.87344	-1.33053	1.58361e-05	-2.11546	-1.31179
133325633	chr9:133325633:T:C	6.51031e-20	-1.55821	-1.30127	1.42602e-05	-2.19824	-1.33383
133325932	chr9:133325932:T:C	8.19283e-20	-1.33266	-1.29695	1.53757e-05	-2.18837	-1.26838
133326054	chr9:133326054:G:A	3.04454e-19	-7.15548e-10	-1.31694	0.000127844	-7.15548e-10	-1.33873
133326200	chr9:133326200:G:A	3.1408e-19	-7.15548e-10	-1.28581	0.000150265	-7.15548e-10	-1.17714
133326679	chr9:133326679:C:T	4.23335e-19	-7.15548e-10	-0.987292	0.000152109	-7.15548e-10	-1.16494
133327169	chr9:133327169:A:T	6.29662e-20	-1.55817	-1.33469	1.39296e-05	-2.19848	-1.35705
133327392	chr9:133327392:G:T	3.61182e-19	-7.15548e-10	-1.14607	0.000150468	-7.15548e-10	-1.17579
133327420	chr9:133327420:G:A	4.30096e-19	-7.15548e-10	-0.971446	0.000197992	-7.15548e-10	-0.901314
133327443	chr9:133327443:C:T	4.22679e-19	-7.15548e-10	-0.988841	0.000167165	-7.15548e-10	-1.07056
133327684	chr9:133327684:T:C	4.05468e-19	-7.15548e-10	-1.03041	0.00018575	-7.15548e-10	-0.965139
133327758	chr9:133327758:T:C	1.03705e-18	1.19085	-1.28217	1.49793e-05	-2.1359	-1.34697
133327894	chr9:133327894:T:C	3.51846e-19	-7.15548e-10	-1.17226	0.00013052	-7.15548e-10	-1.31801
133328138	chr9:133328138:C:T	2.91982e-19	-7.15548e-10	-1.35876	0.000126285	-7.15548e-10	-1.351
133328255	chr9:133328255:T:C	1.81977e-18	-7.15548e-10	0.471011	0.000309752	-7.15548e-10	-0.453769
133328311	chr9:133328311:G:A	4.03684e-20	-2.05932	-1.27809	1.72355e-05	-2.02158	-1.32099
133328502	chr9:133328502:C:T	3.97214e-19	-7.15548e-10	-1.05098	0.000187872	-7.15548e-10	-0.953781
133328538	chr9:133328538:A:G	4.92835e-20	-1.90357	-1.2343	1.70675e-05	-2.19047	-1.1619
133328681	chr9:133328681:C:T	2.97293e-19	-7.15548e-10	-1.34074	0.000125078	-7.15548e-10	-1.3606
133328898	chr9:133328898:C:A	5.25327e-20	-1.92903	-1.14499	2.30392e-05	-1.6965	-1.35585
133328939	chr9:133328939:C:T	7.14154e-20	-1.67705	-1.08989	0.000171571	-0.356446	-0.688096
133328964	chr9:133328964:G:A	7.2463e-19	-7.15548e-10	-0.449793	0.00025859	-7.15548e-10	-0.634297
133329004	chr9:133329004:T:C	5.33911e-20	-1.85043	-1.20738	1.66322e-05	-2.17757	-1.20063
133329029	chr9:133329029:C:T	3.60717e-19	-7.15548e-10	-1.14736	0.000134706	-7.15548e-10	-1.28645
133329231	chr9:133329231:G:C	4.71036e-19	-7.15548e-10	-0.880521	0.000192506	-7.15548e-10	-0.929414
133329338	chr9:133329338:G:A	5.28056e-20	-1.8358	-1.23304	1.74098e-05	-2.17575	-1.15676
133329585	chr9:133329585:A:G	4.84857e-20	-2.02344	-1.13075	1.88748e-05	-2.0437	-1.20801
133329669	chr9:133329669:G:A	3.76453e-19	-7.15548e-10	-1.10466	0.000184788	-7.15548e-10	-0.970335
133329794	chr9:133329794:T:C	7.87087e-19	-7.15548e-10	-0.367117	0.00032192	-7.15548e-10	-0.415238
133329920	chr9:133329920:G:C	3.31584e-19	-7.15548e-10	-1.23157	0.000129409	-7.15548e-10	-1.32656
133329979	chr9:133329979:G:A	2.92687e-19	-7.15548e-10	-1.35635	0.000125321	-7.15548e-10	-1.35866
133330080	chr9:133330080:C:CT	4.45963e-19	-7.15548e-10	-0.935219	0.000181356	-7.15548e-10	-0.989083
133330450	chr9:133330450:A:G	4.43631e-20	-1.88434	-1.35871	2.20952e-05	-1.77989	-1.31429
133330591	chr9:133330591:A:G	5.13587e-20	-2.01922	-1.0774	1.9651e-05	-2.04721	-1.16421
133330649	chr9:133330649:A:G	5.1082e-20	-1.9768	-1.12522	1.82573e-05	-2.08131	-1.20367
133331302	chr9:133331302:AG:A	5.07737e-20	-1.99998	-1.1081	1.88849e-05	-2.06324	-1.18794
133332070	chr9:133332070:G:A	8.78007e-19	-7.15548e-10	-0.257801	0.000310541	-7.15548e-10	-0.451226
133332256	chr9:133332256:C:T	3.32844e-19	-7.15548e-10	-1.22778	0.000149626	-7.15548e-10	-1.1814
133332630	chr9:133332630:G:A	5.41487e-20	-1.8684	-1.17532	1.71233e-05	-2.18075	-1.16835
133332667	chr9:133332667:G:A	5.23608e-20	-1.86459	-1.21271	1.65008e-05	-2.17845	-1.20768
133332837	chr9:133332837:A:G	2.96857e-19	-7.15548e-10	-1.3422	0.000131553	-7.15548e-10	-1.31013
133333314	chr9:133333314:G:A	2.95962e-19	-7.15548e-10	-1.34522	0.000131794	-7.15548e-10	-1.3083
133333974	chr9:133333974:A:G	5.38154e-20	-1.89977	-1.15012	2.158e-05	-1.76115	-1.35662
133334116	chr9:133334116:G:A	4.89072e-19	-7.15548e-10	-0.842946	0.000193498	-7.15548e-10	-0.924274
133334355	chr9:133334355:G:A	2.29651e-19	-1.5989	-6.63902e-10	0.000135616	-1.27972	-6.63902e-10
133334431	chr9:133334431:C:T	4.9079e-19	-7.15548e-10	-0.839438	0.000194115	-7.15548e-10	-0.921092
133334634	chr9:133334634:A:C	3.23113e-19	-7.15548e-10	-1.25745	0.000127921	-7.15548e-10	-1.33813
133334712	chr9:133334712:TC:T	3.84706e-19	-7.15548e-10	-1.08298	0.000168746	-7.15548e-10	-1.06115
133336391	chr9:133336391:T:A	2.92128e-19	-7.15548e-10	-1.35826	0.000129115	-7.15548e-10	-1.32884
133336789	chr9:133336789:T:C	5.13259e-18	-7.15548e-10	1.50791	0.00266797	-7.15548e-10	1.69953
133336894	chr9:133336894:C:T	2.91452e-19	-7.15548e-10	-1.36058	0.000130553	-7.15548e-10	-1.31776
133336941	chr9:133336941:G:A	2.89209e-18	-7.15548e-10	0.93428	0.00114667	-7.15548e-10	0.855074
133337361	chr9:133337361:A:T	5.46053e-20	-1.82151	-1.21381	1.77173e-05	-2.17475	-1.14025
133337474	chr9:133337474:G:A	5.26673e-20	-1.9099	-1.16156	8.50296e-05	-0.935545	-0.810998
133337876	chr9:133337876:G:T	1.37448e-18	-7.15548e-10	0.190376	0.000719711	-7.15548e-10	0.389307
133338163	chr9:133338163:A:G	6.98991e-20	-2.04288	-0.745523	2.57187e-05	-2.03062	-0.911703
133338391	chr9:133338391:C:T	2.91365e-19	-7.15548e-10	-1.36088	0.00013127	-7.15548e-10	-1.31228
133338575	chr9:133338575:G:A	4.62138e-20	-2.07558	-1.1266	1.989e-05	-1.99435	-1.20497
133338901	chr9:133338901:C:T	4.85701e-20	-1.9998	-1.15264	7.05567e-05	-1.13726	-0.795866
133338938	chr9:133338938:C:T	5.91844e-20	-1.72663	-1.22817	1.78249e-05	-1.94823	-1.36071
133339220	chr9:133339220:CAAGT:C	1.26443e-19	-2.19566	-6.63902e-10	7.33973e-05	-1.89366	-6.63902e-10
133339693	chr9:133339693:A:G	6.01944e-19	-7.15548e-10	-0.635291	0.000240532	-7.15548e-10	-0.706689
133339802	chr9:133339802:G:A	3.01014e-19	-7.15548e-10	-1.3283	0.000128272	-7.15548e-10	-1.33539
133340381	chr9:133340381:T:C	9.05531e-20	-1.19784	-1.33168	7.67523e-05	-0.509513	-1.33945
133340993	chr9:133340993:C:T	4.70248e-20	-2.00246	-1.18232	1.75982e-05	-2.07269	-1.24906
133341194	chr9:133341194:C:T	3.60067e-20	-2.09667	-1.35508	1.70823e-05	-1.99045	-1.36105
133341555	chr9:133341555:C:T	3.14369e-19	-7.15548e-10	-1.28489	0.000142941	-7.15548e-10	-1.22711
133341592	chr9:133341592:C:T	1.6009e-19	-1.95972	-6.63902e-10	5.61773e-05	-2.16103	-6.63902e-10
133341861	chr9:133341861:G:T	5.91127e-20	-2.18739	-0.768617	3.63892e-05	-2.04478	-0.550485
133343008	chr9:133343008:C:T	4.90373e-20	-2.17227	-0.970603	3.02369e-05	-1.86975	-0.91073
133343191	chr9:133343191:T:G	5.75725e-20	-1.7476	-1.23481	3.42236e-05	-1.29815	-1.35848
133343511	chr9:133343511:C:T	3.82604e-19	-7.15548e-10	-1.08846	0.000142625	-7.15548e-10	-1.22933
133344371	chr9:133344371:G:T	3.13787e-19	-7.15548e-10	-1.28674	0.000140282	-7.15548e-10	-1.24589
133344393	chr9:133344393:A:G	1.48272e-19	-1.31786	-0.71855	1.87769e-05	-2.19795	-1.05897
133344567	chr9:133344567:C:T	3.24315e-20	-2.19509	-1.36123	1.95338e-05	-1.85917	-1.35823
133345008	chr9:133345008:C:T	3.44048e-19	-7.15548e-10	-1.19467	0.000156535	-7.15548e-10	-1.13626
133345063	chr9:133345063:G:A	3.95145e-19	-7.15548e-10	-1.0562	0.000154951	-7.15548e-10	-1.14643
133345301	chr9:133345301:CA:C	3.40344e-19	-7.15548e-10	-1.2055	0.000130537	-7.15548e-10	-1.31788
133345727	chr9:133345727:C:T	3.06426e-19	-7.15548e-10	-1.31048	0.000125302	-7.15548e-10	-1.35882
133346201	chr9:133346201:C:A	2.16258e-19	-1.01541	-0.643569	3.02384e-05	-1.95613	-0.8243
133347074	chr9:133347074:CCGAAGA:C	3.1114e-19	-7.15548e-10	-1.29521	0.000153533	-7.15548e-10	-1.15563
133347380	chr9:133347380:ATGGCAGGCGCCT:A	3.38101e-20	-2.18757	-1.32713	1.69394e-05	-2.05428	-1.30562
133347421	chr9:133347421:C:A	1.09371e-18	0.792729	-0.830849	9.0085e-05	-0.330446	-1.35834
133348287	chr9:133348287:G:A	3.07758e-19	-7.15548e-10	-1.30614	0.000136864	-7.15548e-10	-1.27055
133348543	chr9:133348543:C:T	4.01109e-19	-7.15548e-10	-1.04122	0.000141612	-7.15548e-10	-1.23645
133348619	chr9:133348619:T:C	3.60582e-20	-2.09049	-1.35983	2.84144e-05	-1.48987	-1.35278
133348656	chr9:133348656:T:C	1.64437e-19	-1.93293	-6.63902e-10	8.94416e-05	-1.69596	-6.63902e-10
133348751	chr9:133348751:T:C	2.9253e-19	-7.15548e-10	-1.35689	0.000125003	-7.15548e-10	-1.3612
133348762	chr9:133348762:C:T	2.9879e-19	-7.15548e-10	-1.33571	0.000125448	-7.15548e-10	-1.35765
133348787	chr9:133348787:T:C	4.5019e-20	-1.92018	-1.30819	5.00827e-05	-0.916913	-1.35895
133348895	chr9:133348895:T:C	6.02927e-19	-7.15548e-10	-0.633659	0.000227462	-7.15548e-10	-0.762561
133349337	chr9:133349337:A:G	4.02823e-19	-7.15548e-10	-1.03696	0.000160958	-7.15548e-10	-1.1084
133350116	chr9:133350116:T:C	3.79335e-19	-7.15548e-10	-1.09703	0.000152753	-7.15548e-10	-1.16072
133350572	chr9:133350572:G:C	2.91514e-19	-7.15548e-10	-1.36037	0.000126337	-7.15548e-10	-1.35059
133350820	chr9:133350820:T:G	3.00261e-19	-7.15548e-10	-1.3308	0.000132439	-7.15548e-10	-1.30342
133351103	chr9:133351103:A:G	3.29975e-20	-2.18254	-1.35648	2.1735e-05	-1.7648	-1.34582
133351226	chr9:133351226:G:A	3.74976e-20	-2.1843	-1.22687	2.29598e-05	-1.77266	-1.28314
133351795	chr9:133351795:A:G	3.28017e-20	-2.19645	-1.34853	1.99741e-05	-1.86208	-1.33303
133351995	chr9:133351995:A:G	3.02569e-19	-7.15548e-10	-1.32315	0.000127457	-7.15548e-10	-1.34176
133352034	chr9:133352034:G:A	5.03521e-20	-1.88908	-1.22734	3.03788e-05	-1.42733	-1.34846
133352207	chr9:133352207:T:A	3.64958e-15	8.07467	-6.63902e-10	8.07315e-05	-1.79841	-6.63902e-10
133352440	chr9:133352440:A:G	2.9157e-19	-7.15548e-10	-1.36018	0.000126364	-7.15548e-10	-1.35038
133352739	chr9:133352739:G:A	5.15732e-19	-7.15548e-10	-0.789868	0.000223425	-7.15548e-10	-0.780466
133352906	chr9:133352906:C:T	1.41557e-18	-7.15548e-10	0.219832	0.000633213	-7.15548e-10	0.261264
133352979	chr9:133352979:C:G	3.79335e-19	-7.15548e-10	-1.09703	0.000152753	-7.15548e-10	-1.16072
133353031	chr9:133353031:A:G	3.20508e-19	-7.15548e-10	-1.26555	0.000131718	-7.15548e-10	-1.30888
133353482	chr9:133353482:C:T	3.64155e-19	-7.15548e-10	-1.13788	0.000146905	-7.15548e-10	-1.19976
133353536	chr9:133353536:T:C	3.37859e-20	-2.17437	-1.34105	2.30508e-05	-1.7292	-1.32264
133353607	chr9:133353607:T:G	4.81213e-19	-7.15548e-10	-0.859146	0.000194093	-7.15548e-10	-0.921203
133354279	chr9:133354279:T:G	2.91511e-19	-7.15548e-10	-1.36038	0.000126344	-7.15548e-10	-1.35054
133354340	chr9:133354340:TGA:T	2.79314e-18	-7.15548e-10	0.899466	0.000334469	-7.15548e-10	-0.376999
133354358	chr9:133354358:T:C	6.41552e-20	-1.81787	-1.05628	1.86089e-05	-1.93704	-1.32886
133354430	chr9:133354430:C:T	3.44024e-19	-7.15548e-10	-1.19474	0.000146128	-7.15548e-10	-1.20506
133355251	chr9:133355251:G:A	4.56503e-19	-7.15548e-10	-0.911859	0.00018487	-7.15548e-10	-0.969891
133355363	chr9:133355363:G:A	2.96242e-19	-7.15548e-10	-1.34428	0.000130433	-7.15548e-10	-1.31869
133355635	chr9:133355635:G:A	6.64516e-20	-1.77391	-1.06507	1.79688e-05	-1.96958	-1.33132
133355934	chr9:133355934:A:G	4.68295e-20	-2.0715	-1.11744	3.80954e-05	-1.23543	-1.31402
133356002	chr9:133356002:G:A	2.11304e-18	-7.15548e-10	0.620429	0.000864756	-7.15548e-10	0.572905
133356019	chr9:133356019:T:C	3.48448e-19	-7.15548e-10	-1.18197	0.000177237	-7.15548e-10	-1.01205
133356146	chr9:133356146:G:A	2.11304e-18	-7.15548e-10	0.620429	0.000864756	-7.15548e-10	0.572905
133356661	chr9:133356661:C:T	1.57791e-19	-1.97419	-6.63902e-10	8.42405e-05	-1.75587	-6.63902e-10
133356665	chr9:133356665:C:T	1.5952e-19	-1.96329	-6.63902e-10	5.41597e-05	-2.19761	-6.63902e-10
133356897	chr9:133356897:C:T	4.06698e-19	-7.15548e-10	-1.02738	0.000162724	-7.15548e-10	-1.09749
133357298	chr9:133357298:G:A	1.26823e-19	-2.19266	-6.63902e-10	5.55321e-05	-2.17258	-6.63902e-10
133357933	chr9:133357933:C:T	3.01844e-19	-7.15548e-10	-1.32554	0.00014463	-7.15548e-10	-1.21537
133358017	chr9:133358017:C:T	3.30829e-20	-2.1752	-1.36124	2.22122e-05	-1.73096	-1.35794
133358021	chr9:133358021:GGAGT:G	3.10228e-19	-7.15548e-10	-1.29815	0.000140059	-7.15548e-10	-1.24748
133358102	chr9:133358102:G:A	3.41964e-19	-7.15548e-10	-1.20075	0.00014524	-7.15548e-10	-1.21116
133358322	chr9:133358322:G:T	4.75892e-20	-1.92757	-1.24527	2.83848e-05	-1.49034	-1.35335
133358333	chr9:133358333:G:C	2.03386e-19	-1.72035	-6.63902e-10	5.85865e-05	-2.11904	-6.63902e-10
133358539	chr9:133358539:G:A	3.34463e-20	-2.16834	-1.35717	2.31107e-05	-1.70245	-1.3468
133358600	chr9:133358600:C:T	3.33513e-20	-2.17139	-1.35697	2.28316e-05	-1.71488	-1.34652
133358724	chr9:133358724:C:T	3.05772e-19	-7.15548e-10	-1.31262	0.000135443	-7.15548e-10	-1.28099
133358735	chr9:133358735:G:A	3.54479e-19	-7.15548e-10	-1.16481	0.000130444	-7.15548e-10	-1.3186
133358740	chr9:133358740:G:A	5.2921e-19	-7.15548e-10	-0.764069	0.000212072	-7.15548e-10	-0.832618
133358763	chr9:133358763:G:C	3.30744e-20	-2.17969	-1.35701	2.20512e-05	-1.74959	-1.34658
133359654	chr9:133359654:G:C	3.34202e-20	-2.16933	-1.35697	2.30115e-05	-1.70703	-1.34652
133360141	chr9:133360141:A:G	2.65363e-19	-0.113023	-1.34133	2.16806e-05	-1.80781	-1.30532
133360217	chr9:133360217:C:T	3.66875e-19	-7.15548e-10	-1.13043	0.000132713	-7.15548e-10	-1.30136
133360409	chr9:133360409:G:A	3.87462e-19	-7.15548e-10	-1.07584	0.000206139	-7.15548e-10	-0.860993
133360576	chr9:133360576:G:A	3.66691e-19	-7.15548e-10	-1.13094	0.00013267	-7.15548e-10	-1.30168
133360818	chr9:133360818:C:G	1.71276e-19	-0.969563	-0.922617	2.82214e-05	-1.92239	-0.927073
133361098	chr9:133361098:C:T	4.39784e-19	-7.15548e-10	-0.949171	0.000177637	-7.15548e-10	-1.0098
133361195	chr9:133361195:G:T	3.02569e-19	-7.15548e-10	-1.32315	0.000127457	-7.15548e-10	-1.34176
133361351	chr9:133361351:T:C	3.35103e-20	-2.19439	-1.32921	1.744e-05	-2.02289	-1.30788
133361461	chr9:133361461:G:A	4.02823e-19	-7.15548e-10	-1.03696	0.000160958	-7.15548e-10	-1.1084
133361588	chr9:133361588:T:C	1.00674e-18	-7.15548e-10	-0.120978	0.000518173	-7.15548e-10	0.0607668
133361789	chr9:133361789:C:T	2.98618e-19	-7.15548e-10	-1.33629	0.000131326	-7.15548e-10	-1.31186
133361962	chr9:133361962:A:AAG	3.64155e-19	-7.15548e-10	-1.13788	0.000146905	-7.15548e-10	-1.19976
133362186	chr9:133362186:GCAGCCCTGGAGACAGGCTGAGC:G	3.92758e-19	-7.15548e-10	-1.06226	0.000157342	-7.15548e-10	-1.13112
133362328	chr9:133362328:A:G	5.11113e-19	-7.15548e-10	-0.798864	0.000201668	-7.15548e-10	-0.882918
133362377	chr9:133362377:G:A	5.13406e-19	-7.15548e-10	-0.794388	0.000203195	-7.15548e-10	-0.875375
133362432	chr9:133362432:G:A	3.34688e-19	-7.15548e-10	-1.22226	0.000166584	-7.15548e-10	-1.07404
133362568	chr9:133362568:T:C	4.17853e-19	-7.15548e-10	-1.00032	0.000170153	-7.15548e-10	-1.05285
133362840	chr9:133362840:T:TAAA	3.31221e-20	-2.17429	-1.36096	2.23009e-05	-1.72901	-1.35591
133362910	chr9:133362910:A:G	3.46507e-19	-7.15548e-10	-1.18755	0.000128968	-7.15548e-10	-1.32998
133362931	chr9:133362931:T:C	5.07831e-19	-7.15548e-10	-0.805306	0.000200474	-7.15548e-10	-0.888857
133362957	chr9:133362957:C:G	1.92903e-19	-0.823961	-0.949305	2.9543e-05	-1.85094	-0.952755
133362986	chr9:133362986:AAAC:A	1.26111e-19	-2.19829	-6.63902e-10	5.64818e-05	-2.15562	-6.63902e-10
133363074	chr9:133363074:T:C	3.33426e-20	-2.16765	-1.36097	2.28974e-05	-1.70258	-1.35594
133363231	chr9:133363231:C:T	4.4558e-19	-7.15548e-10	-0.936079	0.00017823	-7.15548e-10	-1.00647
133364166	chr9:133364166:C:T	4.18044e-19	-7.15548e-10	-0.999867	0.000170224	-7.15548e-10	-1.05243
133365200	chr9:133365200:C:T	3.12052e-19	-7.15548e-10	-1.29229	0.000139321	-7.15548e-10	-1.25276
133365348	chr9:133365348:C:T	3.84753e-19	-7.15548e-10	-1.08285	0.000157708	-7.15548e-10	-1.1288
133365561	chr9:133365561:G:C	5.2654e-20	-2.00632	-1.06539	4.64271e-05	-1.06273	-1.28893
133365870	chr9:133365870:T:A	3.37618e-20	-2.15514	-1.36099	2.40002e-05	-1.65546	-1.35602
133365882	chr9:133365882:T:C	1.7334e-19	-0.971936	-0.908265	2.87254e-05	-1.92079	-0.910971
133366892	chr9:133366892:G:A	3.34726e-20	-2.16413	-1.3606	2.33181e-05	-1.6858	-1.35451
133366976	chr9:133366976:C:G	3.90359e-20	-2.17151	-1.19946	2.4809e-05	-1.71588	-1.26245
133367176	chr9:133367176:C:T	1.1797e-18	-7.15548e-10	0.0375641	0.000608485	-7.15548e-10	0.221429
133367669	chr9:133367669:C:T	2.95967e-19	-7.15548e-10	-1.34521	0.000130807	-7.15548e-10	-1.31582
133367688	chr9:133367688:G:A	3.36201e-20	-2.15979	-1.36054	2.36499e-05	-1.67187	-1.35431
133367696	chr9:133367696:C:A	3.38344e-20	-2.15301	-1.36097	2.41961e-05	-1.64741	-1.35594
133367946	chr9:133367946:G:A	4.75293e-19	-7.15548e-10	-0.871523	0.000192348	-7.15548e-10	-0.930235
133368224	chr9:133368224:G:C	1.815e-19	-0.879771	-0.954426	2.86134e-05	-1.8766	-0.959069
133368318	chr9:133368318:C:T	3.65393e-19	-7.15548e-10	-1.13448	0.000132446	-7.15548e-10	-1.30336
133368492	chr9:133368492:G:A	3.66374e-19	-7.15548e-10	-1.1318	0.000132639	-7.15548e-10	-1.30191
133368597	chr9:133368597:T:C	1.93788e-19	-2.19405	0.425354	0.000140754	-1.68895	0.446417
133368628	chr9:133368628:T:C	7.45711e-20	-2.10805	-0.615653	4.91908e-05	-1.58622	-0.707613
133368676	chr9:133368676:A:G	3.43852e-19	-7.15548e-10	-1.19524	0.000146811	-7.15548e-10	-1.2004
133368689	chr9:133368689:C:T	3.80645e-19	-7.15548e-10	-1.09359	0.00017389	-7.15548e-10	-1.03112
133368925	chr9:133368925:G:A	3.28543e-19	-7.15548e-10	-1.24079	0.000134129	-7.15548e-10	-1.29074
133368982	chr9:133368982:A:G	3.35255e-20	-2.17362	-1.34953	2.23835e-05	-1.72283	-1.35839
133369011	chr9:133369011:A:T	1.59739e-18	0.902765	-0.562093	5.41366e-05	-1.3532	-0.844836
133369059	chr9:133369059:T:C	1.49352e-19	-2.02915	-6.63902e-10	5.50254e-05	-2.18175	-6.63902e-10
133369679	chr9:133369679:T:C	3.34588e-20	-2.19512	-1.33002	1.75196e-05	-2.01731	-1.30891
133369746	chr9:133369746:G:A	3.34494e-20	-2.16445	-1.36097	2.32566e-05	-1.68702	-1.35594
133370348	chr9:133370348:A:AG	3.63182e-19	-7.15548e-10	-1.14055	0.000146577	-7.15548e-10	-1.20199
133371182	chr9:133371182:G:A	4.03562e-19	-7.15548e-10	-1.03513	0.000161223	-7.15548e-10	-1.10675
133371633	chr9:133371633:A:G	8.0395e-20	-1.79745	-0.851049	1.98476e-05	-1.96182	-1.23964
133372047	chr9:133372047:T:C	4.95115e-19	-7.15548e-10	-0.830665	0.000196991	-7.15548e-10	-0.906385
133372156	chr9:133372156:G:A	4.02645e-19	-7.15548e-10	-1.0374	0.000153192	-7.15548e-10	-1.15785
133372523	chr9:133372523:G:C	1.17639e-16	3.96526	0.674656	0.000126287	-0.201395	-1.14959
133373129	chr9:133373129:G:A	1.19255e-18	-7.15548e-10	0.048398	0.000620162	-7.15548e-10	0.240438
133373157	chr9:133373157:C:T	3.29324e-19	-7.15548e-10	-1.23841	0.00013446	-7.15548e-10	-1.28828
133373428	chr9:133373428:T:C	1.39435e-19	-1.46763	-0.630225	3.34969e-05	-2.18176	-0.496328
133373516	chr9:133373516:T:C	3.00702e-19	-7.15548e-10	-1.32934	0.000144203	-7.15548e-10	-1.21832
133374096	chr9:133374096:A:G	3.96777e-18	-7.15548e-10	1.2505	0.00157592	-7.15548e-10	1.17305
133374290	chr9:133374290:C:T	2.54266e-18	-7.15548e-10	0.805512	0.00114345	-7.15548e-10	0.852267
133374318	chr9:133374318:T:C	6.82691e-20	-1.7115	-1.1005	1.67116e-05	-2.01339	-1.36005
133374768	chr9:133374768:T:C	6.53592e-20	-1.83516	-1.0204	1.89027e-05	-1.93444	-1.3158
133374947	chr9:133374947:G:C	1.26078e-19	-2.19856	-6.63902e-10	5.68369e-05	-2.14936	-6.63902e-10
133374978	chr9:133374978:C:T	2.97281e-19	-7.15548e-10	-1.34078	0.000130578	-7.15548e-10	-1.31757
133375073	chr9:133375073:C:G	3.36978e-20	-2.15884	-1.35918	2.38016e-05	-1.66792	-1.35187
133375352	chr9:133375352:C:T	3.6158e-19	-7.15548e-10	-1.14497	0.000145214	-7.15548e-10	-1.21133
133375724	chr9:133375724:G:A	3.07255e-19	-7.15548e-10	-1.30778	0.000149633	-7.15548e-10	-1.18136
133375798	chr9:133375798:C:T	9.52367e-20	-1.68341	-0.795682	1.97562e-05	-1.99598	-1.2101
133375895	chr9:133375895:G:A	4.9932e-19	-7.15548e-10	-0.822207	0.000164609	-7.15548e-10	-1.08597
133376281	chr9:133376281:C:A	2.91746e-19	-7.15548e-10	-1.35957	0.000126709	-7.15548e-10	-1.34765
133376399	chr9:133376399:A:G	3.73587e-20	-2.05752	-1.35737	2.96091e-05	-1.45452	-1.34695
133376453	chr9:133376453:C:T	1.56695e-19	-1.98116	-6.63902e-10	8.40595e-05	-1.75802	-6.63902e-10
133376723	chr9:133376723:C:T	3.04161e-19	-7.15548e-10	-1.3179	0.000143181	-7.15548e-10	-1.22543
133377455	chr9:133377455:C:T	5.1593e-19	-7.15548e-10	-0.789484	0.000169408	-7.15548e-10	-1.05723
133378085	chr9:133378085:C:T	3.99724e-19	-7.15548e-10	-1.04468	0.00018646	-7.15548e-10	-0.961327
133378413	chr9:133378413:GCCATCTCT:G	3.19576e-19	-7.15548e-10	-1.26846	0.000143034	-7.15548e-10	-1.22646
133379032	chr9:133379032:A:G	7.05618e-20	-1.9471	-0.831868	6.0356e-05	-0.961422	-1.12786
133379795	chr9:133379795:C:T	4.2031e-18	1.71024	-0.402117	6.51187e-05	-1.07326	-0.940069
133380419	chr9:133380419:C:T	4.71923e-20	-1.99054	-1.19069	4.44569e-05	-1.06677	-1.32825
133380624	chr9:133380624:G:A	3.35076e-19	-7.15548e-10	-1.2211	0.000164459	-7.15548e-10	-1.08688
133381608	chr9:133381608:G:A	3.03442e-19	-1.32026	-6.63902e-10	7.00997e-05	-1.93962	-6.63902e-10
133382764	chr9:133382764:GTGA:G	3.11675e-19	-7.15548e-10	-1.29349	0.000126349	-7.15548e-10	-1.35049
133383775	chr9:133383775:C:T	4.70378e-19	-7.15548e-10	-0.881919	0.000186774	-7.15548e-10	-0.959644
133384072	chr9:133384072:G:A	8.72847e-20	-2.01282	-0.553462	6.14106e-05	-1.40622	-0.665742
133384145	chr9:133384145:A:G	8.34802e-20	-1.72057	-0.890277	1.91094e-05	-1.98335	-1.25601
133384379	chr9:133384379:T:C	3.14065e-19	-7.15548e-10	-1.28586	0.000129948	-7.15548e-10	-1.32241
133384839	chr9:133384839:C:T	3.92125e-19	-7.15548e-10	-1.06387	0.000140545	-7.15548e-10	-1.24402
133385097	chr9:133385097:T:G	5.60409e-19	-7.15548e-10	-0.706787	0.00020593	-7.15548e-10	-0.862008
133385241	chr9:133385241:C:T	5.33911e-20	-2.15894	-0.898875	3.44153e-05	-1.73581	-0.915229
133385242	chr9:133385242:G:A	3.16697e-19	-7.15548e-10	-1.27751	0.000142297	-7.15548e-10	-1.23163
133385574	chr9:133385574:G:A	4.17061e-20	-2.02224	-1.28257	4.11702e-05	-1.24291	-1.22892
133385877	chr9:133385877:G:A	3.52941e-19	-7.15548e-10	-1.16915	0.00014361	-7.15548e-10	-1.22244
133385923	chr9:133385923:T:G	1.69378e-18	-7.15548e-10	0.399263	0.000687423	-7.15548e-10	0.343407
133386706	chr9:133386706:G:C	3.04865e-19	-7.15548e-10	-1.31559	0.00012705	-7.15548e-10	-1.34496
133386870	chr9:133386870:C:T	1.6904e-19	-1.90532	-6.63902e-10	9.24565e-05	-1.6628	-6.63902e-10
133386965	chr9:133386965:G:GC	3.08302e-19	-7.15548e-10	-1.30437	0.000128275	-7.15548e-10	-1.33536
133387172	chr9:133387172:A:G	3.33013e-20	-2.16864	-1.36122	2.27669e-05	-1.70584	-1.3584
133387508	chr9:133387508:T:C	3.10498e-19	-7.15548e-10	-1.29728	0.000128887	-7.15548e-10	-1.33061
133387773	chr9:133387773:T:C	1.40657e-19	-2.08913	-6.63902e-10	5.5693e-05	-2.16969	-6.63902e-10
133388143	chr9:133388143:G:A	1.56914e-19	-1.97976	-6.63902e-10	8.38269e-05	-1.76079	-6.63902e-10
133388278	chr9:133388278:T:C	3.35521e-19	-7.15548e-10	-1.21977	0.000151966	-7.15548e-10	-1.16589
133388668	chr9:133388668:A:G	3.13091e-19	-7.15548e-10	-1.28896	0.000139507	-7.15548e-10	-1.25143
133389365	chr9:133389365:C:T	9.55447e-20	-1.11464	-1.36122	1.48952e-05	-2.13967	-1.34884
133389508	chr9:133389508:C:A	3.05039e-19	-7.15548e-10	-1.31502	0.000127401	-7.15548e-10	-1.3422
133389747	chr9:133389747:TC:T	4.03157e-19	-7.15548e-10	-1.03613	0.000152869	-7.15548e-10	-1.15996
133390145	chr9:133390145:T:C	5.74634e-18	1.62086	-6.63902e-10	8.33592e-05	-1.76638	-6.63902e-10
133390156	chr9:133390156:C:T	3.85108e-19	-7.15548e-10	-1.08193	0.000177879	-7.15548e-10	-1.00844
133390365	chr9:133390365:A:G	3.72315e-19	-7.15548e-10	-1.11572	0.000136135	-7.15548e-10	-1.27589
133390402	chr9:133390402:C:T	3.06605e-19	-7.15548e-10	-1.30989	0.000127802	-7.15548e-10	-1.33906
133390448	chr9:133390448:G:A	5.04585e-20	-1.99118	-1.12312	4.58025e-05	-1.07102	-1.29418
133390601	chr9:133390601:T:G	3.72287e-19	-7.15548e-10	-1.11579	0.000171952	-7.15548e-10	-1.04233
133390850	chr9:133390850:G:A	5.0061e-20	-2.01815	-1.10406	4.35234e-05	-1.13262	-1.28363
133390854	chr9:133390854:C:T	5.02049e-20	-2.01528	-1.10406	4.38723e-05	-1.12463	-1.28363
133391050	chr9:133391050:G:T	5.01763e-20	-2.01585	-1.10406	4.37381e-05	-1.1277	-1.28363
133391231	chr9:133391231:G:A	4.83234e-19	-7.15548e-10	-0.854953	0.000195915	-7.15548e-10	-0.91186
133391258	chr9:133391258:G:A	3.97405e-19	-7.15548e-10	-1.0505	0.000162092	-7.15548e-10	-1.10138
133391397	chr9:133391397:G:A	5.4661e-20	-2.01149	-1.02281	4.6149e-05	-1.12146	-1.2362
133391530	chr9:133391530:T:C	1.93533e-19	-2.19736	0.427354	0.00010204	-1.97734	0.413167
133391555	chr9:133391555:A:G	2.1076e-19	-2.19851	0.513778	0.000117744	-1.92075	0.499724
133391588	chr9:133391588:CAT:C	3.82661e-19	-7.15548e-10	-1.08831	0.000155116	-7.15548e-10	-1.14537
133391782	chr9:133391782:C:T	3.04405e-19	-7.15548e-10	-1.3171	0.000127075	-7.15548e-10	-1.34477
133391816	chr9:133391816:C:T	5.36459e-20	-2.04801	-1.00504	4.29514e-05	-1.20422	-1.22525
133391892	chr9:133391892:C:T	3.74132e-19	-7.15548e-10	-1.11085	0.000136528	-7.15548e-10	-1.27301
133392148	chr9:133392148:C:T	7.85356e-20	-2.16008	-0.511824	6.33507e-05	-1.63111	-0.409749
133392177	chr9:133392177:C:T	1.46302e-18	-7.15548e-10	0.252805	0.000591623	-7.15548e-10	0.193328
133392197	chr9:133392197:C:T	8.78361e-19	-7.15548e-10	-0.257397	0.000303997	-7.15548e-10	-0.472525
133393697	chr9:133393697:T:C	5.14331e-20	-1.96767	-1.12751	4.82406e-05	-1.01713	-1.29621
133393731	chr9:133393731:G:A	3.10832e-19	-7.15548e-10	-1.2962	0.000138213	-7.15548e-10	-1.26075
133393990	chr9:133393990:C:T	5.32077e-20	-1.97479	-1.08646	4.85438e-05	-1.03344	-1.27364
133394104	chr9:133394104:T:C	5.10525e-20	-2.00232	-1.10028	4.52539e-05	-1.09594	-1.28131
133394541	chr9:133394541:T:C	5.29388e-20	-2.03003	-1.03628	4.42761e-05	-1.15518	-1.24392
133394654	chr9:133394654:C:A	3.10998e-19	-7.15548e-10	-1.29567	0.000138319	-7.15548e-10	-1.25998
133394682	chr9:133394682:C:T	3.27033e-20	-2.19653	-1.35145	1.72244e-05	-2.00529	-1.33793
133394887	chr9:133394887:A:C	3.36896e-19	-7.15548e-10	-1.21568	0.000138051	-7.15548e-10	-1.26192
133395594	chr9:133395594:G:A	5.09583e-20	-1.99219	-1.11226	4.60592e-05	-1.07127	-1.28834
133395751	chr9:133395751:G:A	4.21232e-19	-7.15548e-10	-0.992271	0.000171178	-7.15548e-10	-1.04684
133396161	chr9:133396161:G:A	4.94729e-20	-2.0333	-1.10073	4.20327e-05	-1.16909	-1.282
133396201	chr9:133396201:G:A	1.43379e-19	-2.06996	-6.63902e-10	5.44114e-05	-2.19297	-6.63902e-10
133396343	chr9:133396343:G:A	2.9905e-19	-7.15548e-10	-1.33484	0.000311125	-7.15548e-10	-0.449348
133397049	chr9:133397049:A:T	3.13174e-19	-7.15548e-10	-1.2887	0.000139032	-7.15548e-10	-1.25484
133397236	chr9:133397236:G:T	3.61192e-19	-7.15548e-10	-1.14605	0.000186492	-7.15548e-10	-0.961155
133397789	chr9:133397789:T:C	4.7582e-20	-2.0704	-1.1026	3.81098e-05	-1.26678	-1.2823
133397850	chr9:133397850:T:G	3.00613e-19	-7.15548e-10	-1.32963	0.000131528	-7.15548e-10	-1.31032
133398528	chr9:133398528:T:C	4.94404e-20	-2.03281	-1.10188	4.10684e-05	-1.192	-1.2823
133398563	chr9:133398563:G:T	3.44738e-20	-2.18548	-1.30978	1.70741e-05	-2.06861	-1.28338
133398609	chr9:133398609:T:C	4.8106e-20	-2.04313	-1.11892	3.96913e-05	-1.21678	-1.29163
133398899	chr9:133398899:C:A	4.70886e-20	-2.02247	-1.16095	4.08396e-05	-1.16633	-1.31356
133399077	chr9:133399077:C:T	3.15967e-19	-7.15548e-10	-1.27982	0.000141253	-7.15548e-10	-1.23899
133399364	chr9:133399364:T:C	1.02871e-19	-1.45686	-0.945117	1.65322e-05	-2.10223	-1.28201
133399602	chr9:133399602:G:A	4.79753e-20	-2.03056	-1.13421	4.05694e-05	-1.18648	-1.30004
133399736	chr9:133399736:A:G	4.80224e-20	-2.02824	-1.13555	4.08141e-05	-1.17978	-1.30074
133399920	chr9:133399920:C:T	3.47232e-20	-2.1336	-1.35444	1.83322e-05	-1.94583	-1.33505
133400778	chr9:133400778:C:T	1.53217e-19	-0.946153	-1.05745	1.9446e-05	-1.99311	-1.22879
133401060	chr9:133401060:T:C	4.80345e-20	-2.03098	-1.13255	4.05707e-05	-1.18719	-1.2993
133401093	chr9:133401093:G:T	3.06774e-18	-7.15548e-10	0.993243	0.0011926	-7.15548e-10	0.894351
133401266	chr9:133401266:A:G	4.56334e-20	-2.05198	-1.16283	3.78547e-05	-1.24133	-1.31446
133401507	chr9:133401507:T:C	4.87038e-20	-2.02879	-1.12091	4.10262e-05	-1.18227	-1.29306
133401663	chr9:133401663:CTGTGAGCCT:C	4.7639e-20	-2.04592	-1.12588	3.92423e-05	-1.22432	-1.29547
133401697	chr9:133401697:C:T	2.98581e-19	-7.15548e-10	-1.33642	0.000141016	-7.15548e-10	-1.24067
133401853	chr9:133401853:C:A	3.20515e-19	-7.15548e-10	-1.26553	0.000132078	-7.15548e-10	-1.30615
133402044	chr9:133402044:G:A	4.87993e-20	-2.0154	-1.13234	4.21574e-05	-1.14934	-1.29879
133402194	chr9:133402194:A:G	4.7992e-20	-2.02084	-1.14358	4.13679e-05	-1.16222	-1.30481
133402241	chr9:133402241:C:T	3.35938e-19	-7.15548e-10	-1.21853	0.000134571	-7.15548e-10	-1.28745
133402682	chr9:133402682:C:T	1.72641e-19	-0.87397	-1.01027	2.08361e-05	-1.96074	-1.19212
133403025	chr9:133403025:C:T	4.91582e-19	-7.15548e-10	-0.837826	0.000224509	-7.15548e-10	-0.775628
133403605	chr9:133403605:G:A	2.95594e-19	-7.15548e-10	-1.34647	0.000125288	-7.15548e-10	-1.35893
133403773	chr9:133403773:G:A	3.50279e-20	-2.16973	-1.30958	1.66892e-05	-2.07287	-1.30191
133403810	chr9:133403810:T:C	8.26121e-19	-7.15548e-10	-0.318714	0.000441544	-7.15548e-10	-0.0992641
133403838	chr9:133403838:G:A	4.24822e-20	-1.9817	-1.30467	7.29714e-05	-0.538592	-1.36088
133403863	chr9:133403863:G:A	5.60279e-18	-7.15548e-10	1.59556	0.00295771	-7.15548e-10	1.80263
133404019	chr9:133404019:G:A	3.30413e-20	-2.18806	-1.34964	2.08648e-05	-1.81709	-1.33438
133404946	chr9:133404946:A:G	4.97895e-20	-2.12667	-1.00098	3.2426e-05	-1.50417	-1.20642
133405146	chr9:133405146:C:T	3.16171e-19	-7.15548e-10	-1.27917	0.000141672	-7.15548e-10	-1.23603
133405148	chr9:133405148:T:C	4.83169e-19	-7.15548e-10	-0.855089	0.000170166	-7.15548e-10	-1.05277
133405161	chr9:133405161:G:A	3.72287e-19	-7.15548e-10	-1.11579	0.000171952	-7.15548e-10	-1.04233
133405169	chr9:133405169:T:C	4.45127e-20	-2.11031	-1.12937	3.13871e-05	-1.4542	-1.28895
133405195	chr9:133405195:T:C	4.34557e-20	-2.12019	-1.14352	3.02555e-05	-1.48312	-1.29675
133405217	chr9:133405217:A:G	4.40067e-20	-2.12174	-1.12937	3.03587e-05	-1.48751	-1.28895
133405218	chr9:133405218:C:T	4.42228e-20	-2.11684	-1.12937	3.08061e-05	-1.47288	-1.28895
133405414	chr9:133405414:T:G	2.38529e-16	3.37803	1.96876	0.000142483	-1.45931	0.228993
133405717	chr9:133405717:A:C	4.31074e-20	-2.13074	-1.14102	2.92885e-05	-1.51693	-1.29542
133405872	chr9:133405872:T:C	7.11674e-20	-1.79524	-0.975179	1.83913e-05	-1.94513	-1.33253
133405956	chr9:133405956:C:T	3.02465e-19	-7.15548e-10	-1.32349	0.000126228	-7.15548e-10	-1.35145
133405977	chr9:133405977:A:C	4.41336e-20	-2.11886	-1.12937	3.05925e-05	-1.47984	-1.28895
133406101	chr9:133406101:C:T	3.34446e-19	-7.15548e-10	-1.22298	0.000128583	-7.15548e-10	-1.33297
133406296	chr9:133406296:C:T	3.01196e-19	-7.15548e-10	-1.32769	0.000143914	-7.15548e-10	-1.22033
133406422	chr9:133406422:T:C	4.51776e-20	-2.12276	-1.1021	3.07096e-05	-1.49158	-1.27338
133406428	chr9:133406428:G:A	3.48282e-19	-7.15548e-10	-1.18244	0.00013119	-7.15548e-10	-1.3129
133406447	chr9:133406447:T:C	3.39308e-19	-7.15548e-10	-1.20855	0.00012946	-7.15548e-10	-1.32617
133406610	chr9:133406610:G:A	7.24802e-20	-2.17401	-0.578127	3.89215e-05	-1.83556	-0.692435
133406620	chr9:133406620:A:G	4.36679e-20	-2.12678	-1.13206	2.98144e-05	-1.5041	-1.29045
133406668	chr9:133406668:G:T	4.43053e-20	-2.11498	-1.12937	3.09257e-05	-1.46901	-1.28895
133406714	chr9:133406714:G:A	4.4573e-20	-2.12236	-1.11596	3.04816e-05	-1.49104	-1.28138
133406717	chr9:133406717:C:A	5.02653e-20	-2.13612	-0.982017	3.17445e-05	-1.53235	-1.19947
133407493	chr9:133407493:C:T	3.85718e-19	-7.15548e-10	-1.08035	0.000144488	-7.15548e-10	-1.21634
133407494	chr9:133407494:A:G	7.29411e-20	-1.91219	-0.833612	2.2157e-05	-1.87355	-1.21783
133407655	chr9:133407655:G:A	3.71675e-19	-7.15548e-10	-1.11743	0.00014086	-7.15548e-10	-1.24178
133407982	chr9:133407982:C:T	4.49584e-20	-2.09677	-1.13295	3.26249e-05	-1.41349	-1.29098
133408025	chr9:133408025:T:C	1.31308e-19	-2.15791	-6.63902e-10	7.06715e-05	-1.9315	-6.63902e-10
133408188	chr9:133408188:T:C	4.28189e-20	-2.13785	-1.14063	2.86637e-05	-1.53905	-1.29486
133408257	chr9:133408257:T:C	4.91956e-20	-2.13983	-0.999819	3.09417e-05	-1.54653	-1.21091
133408339	chr9:133408339:G:A	4.31743e-20	-2.13727	-1.13293	2.88086e-05	-1.53791	-1.29096
133408403	chr9:133408403:G:C	4.29644e-20	-2.13726	-1.13782	2.87622e-05	-1.53703	-1.29345
133408483	chr9:133408483:G:A	3.13338e-19	-7.15548e-10	-1.28817	0.000129802	-7.15548e-10	-1.32353
133408695	chr9:133408695:C:A	1.22757e-18	-7.15548e-10	0.0773333	0.000200944	-7.15548e-10	-0.886515
133408778	chr9:133408778:C:T	4.33519e-19	-7.15548e-10	-0.963519	0.000176608	-7.15548e-10	-1.01561
133409358	chr9:133409358:T:C	4.39071e-20	-2.13169	-1.12168	2.95151e-05	-1.52001	-1.28463
133409578	chr9:133409578:T:G	2.93436e-19	-7.15548e-10	-1.3538	0.000125024	-7.15548e-10	-1.36104
133409763	chr9:133409763:A:G	4.31863e-20	-2.13797	-1.13196	2.87554e-05	-1.54029	-1.29042
133410021	chr9:133410021:G:A	3.32799e-20	-2.18086	-1.34964	2.16614e-05	-1.77963	-1.33438
133410068	chr9:133410068:A:G	4.96778e-20	-2.14711	-0.982783	3.05503e-05	-1.5701	-1.20007
133410109	chr9:133410109:C:T	1.31095e-19	-2.15953	-6.63902e-10	5.74755e-05	-2.13818	-6.63902e-10
133410193	chr9:133410193:C:T	1.00862e-19	-1.50818	-0.913523	1.82288e-05	-2.15836	-1.12818
133410264	chr9:133410264:G:A	5.74209e-20	-2.14401	-0.841037	4.08083e-05	-1.68108	-0.799573
133410554	chr9:133410554:A:G	4.37766e-20	-2.13243	-1.12393	2.9417e-05	-1.52204	-1.28593
133411069	chr9:133411069:T:C	4.32706e-19	-7.15548e-10	-0.965396	0.000176301	-7.15548e-10	-1.01735
133411399	chr9:133411399:T:C	4.37541e-20	-2.15771	-1.09916	2.73693e-05	-1.60602	-1.2741
133411481	chr9:133411481:T:C	4.22013e-20	-2.13124	-1.16177	2.89087e-05	-1.51891	-1.30648
133411579	chr9:133411579:G:C	4.40247e-20	-2.12382	-1.12689	3.0159e-05	-1.4955	-1.28756
133411772	chr9:133411772:C:A	1.01664e-19	-1.55419	-0.859588	1.87428e-05	-2.1693	-1.08943
133411922	chr9:133411922:A:G	2.97472e-19	-7.15548e-10	-1.34014	0.000299699	-7.15548e-10	-0.486765
133412113	chr9:133412113:G:A	1.22562e-18	-7.15548e-10	0.0757482	0.000200763	-7.15548e-10	-0.887416
133412261	chr9:133412261:A:G	3.7873e-20	-2.16628	-1.23494	2.47015e-05	-1.71563	-1.26705
133412544	chr9:133412544:T:A	3.79359e-20	-2.16609	-1.23347	2.47438e-05	-1.71516	-1.26581
133412623	chr9:133412623:G:A	6.41338e-19	-7.15548e-10	-0.571898	0.000322203	-7.15548e-10	-0.414361
133412676	chr9:133412676:C:T	5.46937e-20	-2.16737	-0.86634	3.0704e-05	-1.64369	-1.12146
133412734	chr9:133412734:G:A	3.32812e-20	-2.19782	-1.33264	3.14299e-05	-1.38754	-1.35424
133413692	chr9:133413692:T:G	3.77991e-20	-2.16823	-1.23494	2.45309e-05	-1.72256	-1.26705
133413712	chr9:133413712:T:C	3.75191e-20	-2.17566	-1.23494	2.37628e-05	-1.75438	-1.26705
133413750	chr9:133413750:G:A	9.0157e-20	-1.64929	-0.884612	1.79447e-05	-2.18462	-1.11763
133413996	chr9:133413996:G:A	3.75362e-20	-2.17521	-1.23494	2.3831e-05	-1.75151	-1.26705
133414075	chr9:133414075:C:G	3.31291e-20	-2.18362	-1.35142	2.13102e-05	-1.7925	-1.33786
133414114	chr9:133414114:A:G	4.49562e-18	1.98586	-0.610457	7.11261e-05	-1.01441	-0.910682
133414312	chr9:133414312:A:C	3.32125e-20	-2.18289	-1.34964	2.14555e-05	-1.78918	-1.33438
133414815	chr9:133414815:C:T	4.84227e-20	-2.15225	-1.00324	2.96597e-05	-1.58657	-1.21318
133415065	chr9:133415065:C:A	3.11193e-19	-7.15548e-10	-1.29504	0.000129055	-7.15548e-10	-1.3293
133415876	chr9:133415876:T:C	3.99228e-19	-7.15548e-10	-1.04592	0.000141768	-7.15548e-10	-1.23535
133415918	chr9:133415918:G:A	3.27755e-20	-2.18594	-1.35984	2.0758e-05	-1.80442	-1.35219
133416296	chr9:133416296:T:A	5.20951e-20	-1.79347	-1.28892	3.25197e-05	-1.34878	-1.35892
133416428	chr9:133416428:G:A	3.50711e-20	-2.13843	-1.33965	1.89409e-05	-1.93533	-1.31289
133416613	chr9:133416613:A:G	3.08466e-19	-7.15548e-10	-1.30384	0.000128284	-7.15548e-10	-1.3353
133416637	chr9:133416637:G:A	6.74847e-19	-7.15548e-10	-0.520969	0.000251179	-7.15548e-10	-0.663376
133416766	chr9:133416766:T:C	5.56809e-20	-2.17098	-0.844837	4.71888e-05	-1.44807	-0.887313
133416797	chr9:133416797:C:A	6.68524e-20	-1.75625	-1.07671	1.49474e-05	-2.16412	-1.32088
133416846	chr9:133416846:G:A	7.93504e-20	-1.78638	-0.875205	1.65563e-05	-2.1544	-1.22838
133416976	chr9:133416976:C:T	5.47005e-20	-1.79197	-1.24161	3.29757e-05	-1.3491	-1.34467
133417174	chr9:133417174:G:C	5.45599e-20	-1.76887	-1.26728	3.37773e-05	-1.31584	-1.35391
133417987	chr9:133417987:A:G	2.93053e-19	-7.15548e-10	-1.3551	0.000125539	-7.15548e-10	-1.35693
133418042	chr9:133418042:C:G	3.08087e-19	-7.15548e-10	-1.30507	0.000132751	-7.15548e-10	-1.30107
133418105	chr9:133418105:G:T	3.23361e-19	-7.15548e-10	-1.25669	0.000145544	-7.15548e-10	-1.20906
133418218	chr9:133418218:A:G	3.30257e-20	-2.19885	-1.33931	1.84995e-05	-1.91706	-1.35474
133418269	chr9:133418269:T:C	7.83492e-19	0.877968	-1.24966	2.89445e-05	-1.51034	-1.31382
133418538	chr9:133418538:A:G	3.31511e-20	-2.19879	-1.33559	1.84064e-05	-1.9242	-1.35264
133418648	chr9:133418648:T:C	3.63513e-19	-7.15548e-10	-1.13964	0.000169463	-7.15548e-10	-1.05691
133418663	chr9:133418663:G:T	3.63497e-19	-7.15548e-10	-1.13968	0.000147285	-7.15548e-10	-1.19717
133418770	chr9:133418770:C:T	3.96415e-20	-2.1848	-1.17078	2.37705e-05	-1.86684	-1.15426
133418811	chr9:133418811:C:T	2.97914e-19	-7.15548e-10	-1.33865	0.000127859	-7.15548e-10	-1.33862
133418930	chr9:133418930:G:T	2.8745e-18	1.74389	-0.815706	5.44698e-05	-1.14471	-1.04718
133419223	chr9:133419223:T:A	7.8947e-19	-7.15548e-10	-0.364093	0.000192822	-7.15548e-10	-0.927773
133419330	chr9:133419330:C:T	5.64273e-20	-1.9409	-1.06161	2.08779e-05	-1.83236	-1.3185
133419614	chr9:133419614:C:T	3.30274e-20	-2.1988	-1.33931	1.86673e-05	-1.90803	-1.35474
133419759	chr9:133419759:G:A	2.92744e-19	-7.15548e-10	-1.35616	0.000130297	-7.15548e-10	-1.31972
133419949	chr9:133419949:G:A	3.20683e-19	-7.15548e-10	-1.265	0.0001288	-7.15548e-10	-1.33128
133420053	chr9:133420053:T:C	3.30362e-20	-2.19854	-1.33931	1.88795e-05	-1.89673	-1.35474
133420523	chr9:133420523:A:G	3.04719e-19	-7.15548e-10	-1.31607	0.000130874	-7.15548e-10	-1.31531
133420594	chr9:133420594:C:G	3.30269e-20	-2.19882	-1.33931	1.86383e-05	-1.90959	-1.35474
133420619	chr9:133420619:G:A	3.63906e-19	-7.15548e-10	-1.13856	0.000136029	-7.15548e-10	-1.27668
133421010	chr9:133421010:A:G	8.47854e-20	-1.56941	-1.02592	1.66621e-05	-2.17618	-1.20023
133421761	chr9:133421761:G:A	3.30577e-20	-2.19759	-1.33961	1.7852e-05	-1.95254	-1.35489
133422087	chr9:133422087:T:C	3.44094e-20	-2.1359	-1.36123	1.51895e-05	-2.1115	-1.35744
133422847	chr9:133422847:C:T	3.32901e-19	-7.15548e-10	-1.22761	0.00013842	-7.15548e-10	-1.25925
133423809	chr9:133423809:C:T	1.83879e-19	-1.36402	-0.457157	3.7968e-05	-2.09334	-0.459462
133423851	chr9:133423851:C:T	9.49153e-19	-7.15548e-10	-0.179885	0.000420763	-7.15548e-10	-0.147472
133424252	chr9:133424252:C:T	2.93278e-19	-7.15548e-10	-1.35433	0.000125307	-7.15548e-10	-1.35878
133424273	chr9:133424273:G:A	3.26365e-20	-2.19124	-1.35879	1.68141e-05	-2.00638	-1.36094
133424303	chr9:133424303:C:T	3.70445e-20	-2.17591	-1.24742	1.7794e-05	-2.10044	-1.21024
133424982	chr9:133424982:C:G	3.57502e-19	-7.15548e-10	-1.15631	0.000147614	-7.15548e-10	-1.19494
133425487	chr9:133425487:T:C	1.02342e-19	-1.07281	-1.33432	4.64587e-05	-0.997237	-1.35374
133425552	chr9:133425552:G:A	3.63978e-20	-2.15219	-1.28876	1.57363e-05	-2.11279	-1.32079
133425555	chr9:133425555:C:T	2.94525e-19	-7.15548e-10	-1.35009	0.000125214	-7.15548e-10	-1.35952
133425674	chr9:133425674:C:T	4.26015e-19	-7.15548e-10	-0.980979	0.000201016	-7.15548e-10	-0.886156
133425943	chr9:133425943:T:C	4.35457e-20	-1.91784	-1.34381	2.02663e-05	-1.98566	-1.19492
133426023	chr9:133426023:C:T	2.92109e-19	-7.15548e-10	-1.35833	0.000127126	-7.15548e-10	-1.34436
133426166	chr9:133426166:G:A	3.08754e-19	-1.30291	-6.63902e-10	7.9326e-05	-1.81598	-6.63902e-10
133426349	chr9:133426349:T:G	3.37996e-20	-2.19867	-1.31634	1.88261e-05	-1.91502	-1.33928
133426419	chr9:133426419:G:A	3.00266e-19	-7.15548e-10	-1.33079	0.000132546	-7.15548e-10	-1.30262
133426453	chr9:133426453:G:A	5.98376e-19	-7.15548e-10	-0.641235	0.000252045	-7.15548e-10	-0.659936
133426474	chr9:133426474:G:A	6.4742e-20	-1.89695	-0.968098	2.10613e-05	-2.16636	-0.975745
133426501	chr9:133426501:A:T	5.73657e-20	-1.89869	-1.08732	1.8781e-05	-2.19314	-1.06356
133427322	chr9:133427322:G:A	2.14591e-19	-1.66672	-6.63902e-10	5.85911e-05	-2.11896	-6.63902e-10
133427610	chr9:133427610:A:G	1.51113e-19	-1.42375	-0.593679	3.55998e-05	-2.14262	-0.474584
133427807	chr9:133427807:TA:T	5.76655e-20	-1.79187	-1.18893	2.75915e-05	-1.84951	-1.02252
133427848	chr9:133427848:T:G	3.38354e-20	-2.19851	-1.31544	1.89357e-05	-1.90985	-1.33865
133427946	chr9:133427946:T:C	3.87611e-20	-2.02989	-1.34815	1.63564e-05	-2.09495	-1.29998
133428188	chr9:133428188:C:G	4.43072e-19	-7.15548e-10	-0.941723	0.000154355	-7.15548e-10	-1.15029
133429376	chr9:133429376:C:T	1.3949e-19	-2.09746	-6.63902e-10	5.41308e-05	-2.19814	-6.63902e-10
133429769	chr9:133429769:T:C	6.35672e-20	-1.59878	-1.28457	5.93262e-05	-0.800659	-1.30583
133430050	chr9:133430050:C:T	7.25873e-19	-7.15548e-10	-0.448081	0.000404033	-7.15548e-10	-0.188046
133430112	chr9:133430112:C:T	4.97598e-20	-1.9054	-1.22285	7.39232e-05	-0.732438	-1.15408
133430338	chr9:133430338:G:C	7.37931e-19	-7.15548e-10	-0.431604	0.000410042	-7.15548e-10	-0.173284
133430414	chr9:133430414:T:G	3.12919e-19	-7.15548e-10	-1.28951	0.000149766	-7.15548e-10	-1.18047
133431111	chr9:133431111:C:T	5.91232e-20	-1.91298	-1.04285	1.96175e-05	-2.19502	-1.0181
133431338	chr9:133431338:T:C	3.50078e-19	-7.15548e-10	-1.1773	0.000143145	-7.15548e-10	-1.22568
133431353	chr9:133431353:G:T	4.67985e-19	-7.15548e-10	-0.887018	0.000247098	-7.15548e-10	-0.679756
133431391	chr9:133431391:A:G	2.91379e-19	-7.15548e-10	-1.36083	0.000131791	-7.15548e-10	-1.30832
133431876	chr9:133431876:G:A	6.58982e-19	-7.15548e-10	-0.544758	0.000401874	-7.15548e-10	-0.193403
133431890	chr9:133431890:G:A	3.50561e-19	-7.15548e-10	-1.17592	0.000133381	-7.15548e-10	-1.29633
133432121	chr9:133432121:C:T	3.29907e-19	-7.15548e-10	-1.23665	0.000161782	-7.15548e-10	-1.10329
133432286	chr9:133432286:T:G	5.50057e-18	2.62783	-1.05067	6.41721e-05	-0.820113	-1.20786
133432512	chr9:133432512:G:A	1.26062e-19	-2.19868	-6.63902e-10	6.15827e-05	-2.06916	-6.63902e-10
133432759	chr9:133432759:G:A	4.61311e-20	-2.19881	-1.00516	2.39774e-05	-1.91739	-1.09504
133432991	chr9:133432991:C:A	4.6768e-19	-7.15548e-10	-0.887671	0.000246735	-7.15548e-10	-0.681229
133433011	chr9:133433011:T:G	3.23397e-20	-2.1984	-1.36076	1.80559e-05	-1.9367	-1.35937
133433166	chr9:133433166:G:C	1.32965e-19	-2.14537	-6.63902e-10	6.63812e-05	-1.99413	-6.63902e-10
133433721	chr9:133433721:G:T	4.33672e-19	-7.15548e-10	-0.963167	0.000192458	-7.15548e-10	-0.929666
133433956	chr9:133433956:C:T	6.58373e-20	-1.86869	-0.979576	2.07587e-05	-2.16943	-0.987143
133434013	chr9:133434013:T:C	3.18397e-19	-7.15548e-10	-1.27216	0.000142679	-7.15548e-10	-1.22895
133434047	chr9:133434047:G:C	3.25939e-19	-7.15548e-10	-1.24874	0.000134291	-7.15548e-10	-1.28953
133434106	chr9:133434106:T:A	3.99866e-19	-7.15548e-10	-1.04432	0.000201624	-7.15548e-10	-0.883139
133434274	chr9:133434274:C:T	1.25806e-19	-1.55898	-0.641734	3.26291e-05	-2.17551	-0.528832
133434600	chr9:133434600:C:T	1.72373e-19	-1.88579	-6.63902e-10	0.00014023	-1.24626	-6.63902e-10
133435002	chr9:133435002:T:C	7.33004e-20	-1.69649	-1.0444	2.04235e-05	-2.15091	-1.02195
133435035	chr9:133435035:G:T	2.94872e-19	-7.15548e-10	-1.34891	0.000125279	-7.15548e-10	-1.359
133435151	chr9:133435151:A:G	5.82069e-19	-7.15548e-10	-0.668866	0.000219833	-7.15548e-10	-0.796673
133435404	chr9:133435404:G:T	7.40866e-20	-1.69181	-1.03841	2.0583e-05	-2.14958	-1.0155
133435590	chr9:133435590:C:T	4.17513e-19	-7.15548e-10	-1.00114	0.000184974	-7.15548e-10	-0.969327
133435592	chr9:133435592:C:T	7.38356e-20	-1.66611	-1.06751	2.01587e-05	-2.14075	-1.04516
133435617	chr9:133435617:C:A	4.86797e-19	-7.15548e-10	-0.847608	0.000257547	-7.15548e-10	-0.63834
133435903	chr9:133435903:T:C	4.11725e-19	-7.15548e-10	-1.0151	0.000216034	-7.15548e-10	-0.814106
133435905	chr9:133435905:C:T	3.44717e-20	-2.19817	-1.29714	1.75842e-05	-2.00643	-1.31612
133435980	chr9:133435980:T:C	8.0445e-20	-1.76378	-0.884097	0.000120534	-0.412264	-0.985348
133435983	chr9:133435983:T:C	3.26934e-20	-2.19785	-1.35043	1.85693e-05	-1.90853	-1.35951
133436096	chr9:133436096:C:T	5.91983e-19	-7.15548e-10	-0.651977	0.000211992	-7.15548e-10	-0.832993
133436206	chr9:133436206:C:T	6.61151e-19	-7.15548e-10	-0.541473	0.000362041	-7.15548e-10	-0.297786
133436363	chr9:133436363:GCAGTGTGGT:G	7.0393e-20	-1.64033	-1.14103	1.88205e-05	-2.13243	-1.12216
133436622	chr9:133436622:T:C	2.98696e-19	-7.15548e-10	-1.33603	0.000132036	-7.15548e-10	-1.30647
133436625	chr9:133436625:G:A	6.38773e-20	-1.78217	-1.09632	5.40598e-05	-1.12048	-1.07898
133436698	chr9:133436698:C:T	5.56428e-19	-7.15548e-10	-0.713918	0.000303843	-7.15548e-10	-0.473031
133436888	chr9:133436888:G:T	8.19251e-19	-7.15548e-10	-0.327065	0.000463116	-7.15548e-10	-0.0515659
133437088	chr9:133437088:G:A	3.33561e-20	-2.19199	-1.33623	2.00798e-05	-1.83785	-1.35198
133437314	chr9:133437314:G:T	7.97324e-20	-1.61434	-1.04244	1.89061e-05	-2.19845	-1.05161
133437330	chr9:133437330:C:T	1.24518e-19	-1.53402	-0.676985	3.15667e-05	-2.17	-0.567436
133437477	chr9:133437477:C:T	5.76265e-20	-1.63581	-1.34566	5.33453e-05	-0.858057	-1.3547
133437563	chr9:133437563:T:C	7.32532e-20	-1.78503	-0.956505	2.0612e-05	-2.18992	-0.973749
133437642	chr9:133437642:A:G	3.09821e-19	-7.15548e-10	-1.29946	0.000135761	-7.15548e-10	-1.27865
133438003	chr9:133438003:C:G	7.71534e-20	-1.64373	-1.04593	1.88321e-05	-2.19885	-1.05513
133438133	chr9:133438133:T:C	7.63552e-20	-1.80104	-0.899024	2.18557e-05	-2.18734	-0.917744
133438380	chr9:133438380:C:T	3.31114e-19	-7.15548e-10	-1.23299	0.000152132	-7.15548e-10	-1.16479
133438544	chr9:133438544:C:T	3.94928e-19	-7.15548e-10	-1.05675	0.000176631	-7.15548e-10	-1.01548
133438664	chr9:133438664:G:A	6.58412e-20	-1.95262	-0.895592	2.58766e-05	-2.18069	-0.755517
133438768	chr9:133438768:G:C	7.04375e-20	-1.74087	-1.03986	2.04637e-05	-2.15499	-1.0159
133438873	chr9:133438873:T:C	1.34525e-19	-2.1337	-6.63902e-10	5.55345e-05	-2.17254	-6.63902e-10
133438885	chr9:133438885:C:T	5.42023e-19	-7.15548e-10	-0.740147	0.000245312	-7.15548e-10	-0.687011
133438993	chr9:133438993:A:G	1.33457e-19	-2.14167	-6.63902e-10	6.72775e-05	-1.98072	-6.63902e-10
133439111	chr9:133439111:G:C	1.2447e-19	-1.56464	-0.646755	3.24647e-05	-2.17634	-0.533053
133439376	chr9:133439376:G:A	5.55504e-20	-1.90207	-1.1161	5.53146e-05	-1.62444	-0.552062
133439462	chr9:133439462:G:A	1.69519e-18	-7.15548e-10	0.400095	0.000754292	-7.15548e-10	0.436237
133439607	chr9:133439607:G:C	6.41149e-20	-1.74957	-1.12521	1.86526e-05	-2.16224	-1.10132
133439744	chr9:133439744:T:C	5.20712e-19	-7.15548e-10	-0.780258	0.000278351	-7.15548e-10	-0.56066
133439770	chr9:133439770:T:C	3.27503e-18	1.05863	-6.63902e-10	0.000353818	-0.32076	-6.63902e-10
133439891	chr9:133439891:T:C	1.16596e-19	-1.5998	-0.676936	3.12151e-05	-2.18237	-0.566268
133440318	chr9:133440318:A:G	5.18729e-20	-1.94489	-1.14177	5.70692e-05	-1.55732	-0.587955
133440337	chr9:133440337:C:T	4.33672e-19	-7.15548e-10	-0.963167	0.000192458	-7.15548e-10	-0.929666
133440354	chr9:133440354:C:T	5.0761e-19	-7.15548e-10	-0.805742	0.000270746	-7.15548e-10	-0.588363
133440387	chr9:133440387:C:T	4.15837e-19	-7.15548e-10	-1.00516	0.000193619	-7.15548e-10	-0.923651
133440409	chr9:133440409:C:G	3.49555e-20	-2.12383	-1.35755	2.54603e-05	-1.5913	-1.36112
133440431	chr9:133440431:G:A	4.2517e-19	-7.15548e-10	-0.982965	0.000232124	-7.15548e-10	-0.74227
133440568	chr9:133440568:T:C	2.97486e-19	-7.15548e-10	-1.34009	0.000124999	-7.15548e-10	-1.36123
133440735	chr9:133440735:C:T	6.80987e-19	-7.15548e-10	-0.511913	0.00023974	-7.15548e-10	-0.709989
133441640	chr9:133441640:T:TA	2.98421e-19	-7.15548e-10	-1.33695	0.000131854	-7.15548e-10	-1.30784
133441968	chr9:133441968:A:G	1.15992e-19	-1.6094	-0.672536	3.12454e-05	-2.18402	-0.563647
133442226	chr9:133442226:C:T	1.26041e-19	-2.19885	-6.63902e-10	5.8554e-05	-2.11959	-6.63902e-10
133442287	chr9:133442287:A:G	1.12803e-19	-1.58705	-0.722759	2.96751e-05	-2.18028	-0.618957
133442704	chr9:133442704:C:T	1.32278e-19	-2.15055	-6.63902e-10	6.60421e-05	-1.99925	-6.63902e-10
133442727	chr9:133442727:G:A	5.0761e-19	-7.15548e-10	-0.805742	0.000270746	-7.15548e-10	-0.588363
133443213	chr9:133443213:A:G	4.93568e-19	-7.15548e-10	-0.833795	0.000283004	-7.15548e-10	-0.544082
133443421	chr9:133443421:T:C	4.17075e-20	-1.99077	-1.314	4.25602e-05	-1.44442	-0.9942
133443920	chr9:133443920:C:G	3.1386e-19	-7.15548e-10	-1.28651	0.000127077	-7.15548e-10	-1.34475
133444183	chr9:133444183:C:CCACTTTAG	1.26053e-19	-2.19875	-6.63902e-10	6.11344e-05	-2.07647	-6.63902e-10
133444280	chr9:133444280:A:G	3.46495e-19	-7.15548e-10	-1.18759	0.000144628	-7.15548e-10	-1.21538
133444343	chr9:133444343:G:A	4.42221e-19	-7.15548e-10	-0.943645	0.000231782	-7.15548e-10	-0.743746
133444646	chr9:133444646:A:C	7.35608e-20	-1.54702	-1.19032	7.57282e-05	-0.737983	-1.12441
133444720	chr9:133444720:A:T	7.47671e-20	-1.63592	-1.08516	2.01268e-05	-2.1987	-0.988793
133444936	chr9:133444936:G:A	7.31054e-19	-7.15548e-10	-0.440968	0.000271788	-7.15548e-10	-0.584519
133444950	chr9:133444950:T:C	4.30533e-19	-7.15548e-10	-0.97043	0.000187138	-7.15548e-10	-0.957696
133445437	chr9:133445437:T:A	4.66027e-19	-7.15548e-10	-0.891212	0.000262651	-7.15548e-10	-0.618715
133445551	chr9:133445551:C:T	4.35497e-19	-7.15548e-10	-0.958968	0.000189036	-7.15548e-10	-0.947603
133445552	chr9:133445552:G:A	4.85115e-19	-7.15548e-10	-0.85107	0.000276251	-7.15548e-10	-0.568233
133445557	chr9:133445557:C:T	4.10789e-19	-7.15548e-10	-1.01738	0.000178938	-7.15548e-10	-1.0025
133445896	chr9:133445896:G:A	7.24675e-19	-0.815747	0.366015	8.24858e-05	-2.15319	0.376275
133446038	chr9:133446038:C:T	3.56568e-20	-2.13536	-1.32615	1.97299e-05	-1.91402	-1.29339
133446051	chr9:133446051:C:T	1.14822e-18	-7.15548e-10	0.0105097	0.000649593	-7.15548e-10	0.286804
133446270	chr9:133446270:A:G	6.46023e-20	-1.52617	-1.34103	1.45774e-05	-2.17528	-1.33479
133446558	chr9:133446558:G:T	2.90047e-19	-0.936551	-0.42886	3.55148e-05	-2.19646	-0.423132
133446763	chr9:133446763:A:C	4.01735e-19	-7.15548e-10	-1.03966	0.000193664	-7.15548e-10	-0.92342
133446953	chr9:133446953:G:T	2.14149e-17	4.27866	-1.34227	0.000123165	-0.0153328	-1.36069
133446998	chr9:133446998:T:C	2.92702e-18	0.567533	0.378751	2.77136e-05	-2.07239	-0.795227
133447248	chr9:133447248:A:G	5.4348e-20	-2.11309	-0.926953	3.51003e-05	-1.71622	-0.915114
133447275	chr9:133447275:A:G	1.99572e-19	-1.73928	-6.63902e-10	6.40375e-05	-2.03007	-6.63902e-10
133447335	chr9:133447335:A:G	1.19407e-19	-1.19007	-1.06285	2.20778e-05	-2.04797	-1.047
133447630	chr9:133447630:C:T	1.55811e-18	-7.15548e-10	0.315773	0.000636059	-7.15548e-10	0.265749
133447790	chr9:133447790:C:T	1.27614e-19	-2.18644	-6.63902e-10	6.19747e-05	-2.06282	-6.63902e-10
133448001	chr9:133448001:T:C	4.9713e-20	-1.86591	-1.26328	1.46698e-05	-2.17023	-1.33353
133449253	chr9:133449253:C:A	1.35596e-19	-2.12578	-6.63902e-10	8.10783e-05	-1.79413	-6.63902e-10
133449511	chr9:133449511:G:C	4.50493e-20	-1.96916	-1.25854	1.43309e-05	-2.18889	-1.33823
133449522	chr9:133449522:C:G	1.85328e-18	-7.15548e-10	0.48926	0.000752094	-7.15548e-10	0.433319
133449831	chr9:133449831:C:T	5.9015e-20	-2.08094	-0.876726	3.96625e-05	-1.64565	-0.863485
133450086	chr9:133450086:C:G	7.32736e-19	-7.15548e-10	-0.43867	0.000274548	-7.15548e-10	-0.574416
133450736	chr9:133450736:C:T	5.72929e-19	-7.15548e-10	-0.684693	0.000289647	-7.15548e-10	-0.520879
133450805	chr9:133450805:G:A	1.34838e-19	-2.13138	-6.63902e-10	7.98963e-05	-1.80881	-6.63902e-10
133450853	chr9:133450853:G:C	2.60486e-16	3.93679	1.49806	6.93046e-05	-1.98821	0.0371747
133450919	chr9:133450919:G:A	7.27388e-19	-7.15548e-10	-0.445995	0.000354367	-7.15548e-10	-0.319209
133451385	chr9:133451385:G:A	1.35976e-19	-2.12298	-6.63902e-10	8.11648e-05	-1.79306	-6.63902e-10
133451471	chr9:133451471:C:T	5.51983e-19	-7.15548e-10	-0.721938	0.000277918	-7.15548e-10	-0.562215
133451628	chr9:133451628:C:T	1.3785e-18	-7.15548e-10	0.193294	0.000560776	-7.15548e-10	0.13978
133451821	chr9:133451821:A:G	2.17775e-14	8.46506	1.39587	8.37003e-05	-2.18881	0.426509
133452199	chr9:133452199:G:A	1.79274e-18	-7.15548e-10	0.456048	0.00064336	-7.15548e-10	0.277162
133452205	chr9:133452205:T:C	6.41716e-20	-1.59349	-1.2804	1.44948e-05	-2.17712	-1.33863
133452402	chr9:133452402:C:G	5.49989e-19	-7.15548e-10	-0.725557	0.000276778	-7.15548e-10	-0.566328
133452645	chr9:133452645:C:T	1.68731e-19	-1.90715	-6.63902e-10	8.7746e-05	-1.7151	-6.63902e-10
133453073	chr9:133453073:G:A	2.91262e-19	-7.15548e-10	-1.36123	0.000126668	-7.15548e-10	-1.34797
133453208	chr9:133453208:G:A	7.83714e-20	-1.42039	-1.2536	1.53127e-05	-2.13325	-1.32761
133453946	chr9:133453946:T:C	9.89503e-19	0.244683	-0.382936	4.986e-05	-1.64818	-0.632142
133454367	chr9:133454367:T:C	1.38877e-19	-2.10187	-6.63902e-10	8.50751e-05	-1.74601	-6.63902e-10
133454374	chr9:133454374:G:A	1.42787e-19	-2.0741	-6.63902e-10	9.00781e-05	-1.68887	-6.63902e-10
133454467	chr9:133454467:G:A	1.39903e-19	-2.09451	-6.63902e-10	9.10247e-05	-1.67841	-6.63902e-10
133454541	chr9:133454541:G:A	9.39113e-19	-7.15548e-10	-0.190519	0.000386243	-7.15548e-10	-0.233077
133454734	chr9:133454734:G:A	3.16714e-19	-7.15548e-10	-1.27746	0.000143368	-7.15548e-10	-1.22413
133455007	chr9:133455007:G:T	1.07537e-18	-7.15548e-10	-0.0550335	0.000442289	-7.15548e-10	-0.097579
133455266	chr9:133455266:T:C	8.07158e-19	-7.15548e-10	-0.341936	0.000426037	-7.15548e-10	-0.135017
133455984	chr9:133455984:C:G	2.15783e-19	-1.66118	-6.63902e-10	5.74569e-05	-2.13851	-6.63902e-10
133456177	chr9:133456177:C:T	8.43327e-19	-7.15548e-10	-0.2981	0.000333308	-7.15548e-10	-0.380474
133456252	chr9:133456252:T:C	1.17415e-18	-7.15548e-10	0.032848	0.000479591	-7.15548e-10	-0.0166092
133456358	chr9:133456358:G:T	4.31581e-19	-7.15548e-10	-0.968001	0.000175246	-7.15548e-10	-1.02335
133456673	chr9:133456673:G:A	5.77385e-19	-7.15548e-10	-0.676946	0.000290784	-7.15548e-10	-0.516963
133457407	chr9:133457407:C:T	6.72382e-20	-1.699	-1.12821	1.52492e-05	-2.19553	-1.26949
133457521	chr9:133457521:A:G	3.61057e-19	-7.15548e-10	-1.14642	0.000145402	-7.15548e-10	-1.21004
133458126	chr9:133458126:T:C	4.0591e-20	-2.05891	-1.273	1.63253e-05	-2.15711	-1.23972
133458632	chr9:133458632:A:G	1.93853e-14	8.58594	1.15863	6.66915e-05	-2.1903	0.200839
133458756	chr9:133458756:A:G	3.10516e-19	-7.15548e-10	-1.29722	0.000131011	-7.15548e-10	-1.31426
133459317	chr9:133459317:T:C	4.12782e-19	-7.15548e-10	-1.01254	0.000168096	-7.15548e-10	-1.065
133459348	chr9:133459348:C:T	3.00968e-19	-7.15548e-10	-1.32845	0.000131509	-7.15548e-10	-1.31047
133459512	chr9:133459512:T:C	2.00395e-19	-1.73516	-6.63902e-10	0.000165018	-1.08349	-6.63902e-10
133459656	chr9:133459656:C:G	4.19861e-20	-2.08994	-1.20818	2.52662e-05	-1.719	-1.24107
133459696	chr9:133459696:C:T	5.85207e-19	-7.15548e-10	-0.66349	0.000296879	-7.15548e-10	-0.496217
133460001	chr9:133460001:C:T	3.08816e-19	-7.15548e-10	-1.30271	0.000138599	-7.15548e-10	-1.25795
133460785	chr9:133460785:G:C	4.52764e-19	0.0643065	-0.98439	1.65366e-05	-2.19666	-1.1873
133461126	chr9:133461126:T:G	1.13317e-14	8.19747	1.01019	6.04464e-05	-2.1779	0.0901143
133461400	chr9:133461400:T:C	3.95243e-19	-7.15548e-10	-1.05595	0.000161401	-7.15548e-10	-1.10565
133461493	chr9:133461493:T:G	2.92807e-19	-7.15548e-10	-1.35594	0.000212932	-7.15548e-10	-0.828568
133461735	chr9:133461735:T:C	6.30779e-20	-1.55311	-1.33798	1.4333e-05	-2.16589	-1.36109
133462588	chr9:133462588:A:G	4.40562e-19	-7.15548e-10	-0.947404	0.000169528	-7.15548e-10	-1.05652
133462696	chr9:133462696:G:A	8.88673e-18	2.05686	-6.63902e-10	7.70172e-05	-1.84551	-6.63902e-10
133463055	chr9:133463055:G:A	3.90039e-19	-7.15548e-10	-1.06921	0.000163644	-7.15548e-10	-1.09185
133463314	chr9:133463314:G:A	8.36907e-18	-7.15548e-10	1.99684	0.00428278	-7.15548e-10	2.17282
133463790	chr9:133463790:G:A	1.42136e-19	-2.07867	-6.63902e-10	9.42721e-05	-1.64336	-6.63902e-10
133464031	chr9:133464031:G:A	8.11166e-19	-7.15548e-10	-0.336983	0.00042698	-7.15548e-10	-0.132804
133464442	chr9:133464442:G:A	3.63856e-19	-7.15548e-10	-1.1387	0.000153115	-7.15548e-10	-1.15836
133464924	chr9:133464924:TACTA:T	6.05112e-19	-7.15548e-10	-0.630042	0.000249023	-7.15548e-10	-0.671996
133464927	chr9:133464927:T:C	5.3984e-20	-1.70178	-1.34498	3.50821e-05	-1.27679	-1.35506
133464959	chr9:133464959:T:C	3.29042e-19	-7.15548e-10	-1.23927	0.000153139	-7.15548e-10	-1.1582
133465306	chr9:133465306:G:A	2.32822e-16	4.03176	1.29081	5.73169e-05	-2.04007	-0.100882
133465701	chr9:133465701:GCA:G	2.92349e-19	-7.15548e-10	-1.35751	0.000125004	-7.15548e-10	-1.3612
133465842	chr9:133465842:C:T	3.23828e-19	-7.15548e-10	-1.25524	0.000136932	-7.15548e-10	-1.27006
133466061	chr9:133466061:T:C	1.21643e-19	-1.35178	-0.882583	2.83933e-05	-1.98657	-0.856823
133466159	chr9:133466159:T:A	2.94426e-19	-1.38141	0.0309825	0.000157061	-1.99775	0.864845
133466210	chr9:133466210:C:G	6.87541e-19	-7.15548e-10	-0.502334	0.000260742	-7.15548e-10	-0.626012
133466319	chr9:133466319:T:C	7.95925e-19	-7.15548e-10	-0.35595	0.000384338	-7.15548e-10	-0.23802
133466479	chr9:133466479:C:G	2.91269e-19	-7.15548e-10	-1.36121	0.000125514	-7.15548e-10	-1.35712
133466604	chr9:133466604:G:A	4.03532e-20	-2.05009	-1.2877	2.30116e-05	-1.74992	-1.30363
133466696	chr9:133466696:C:T	3.02732e-19	-7.15548e-10	-1.32261	0.00023996	-7.15548e-10	-0.70907
133466757	chr9:133466757:A:C	4.18113e-19	-0.331415	-0.668289	1.97442e-05	-2.1914	-1.01528
133466857	chr9:133466857:T:C	1.05086e-19	-2.06761	-0.31306	5.61311e-05	-1.77528	-0.386571
133467006	chr9:133467006:C:T	1.90521e-19	-1.78569	-6.63902e-10	0.000104394	-1.54137	-6.63902e-10
133467089	chr9:133467089:CAT:C	2.9571e-19	-7.15548e-10	-1.34607	0.000125877	-7.15548e-10	-1.35424
133467315	chr9:133467315:G:C	1.32246e-19	-1.1094	-1.04139	2.57029e-05	-1.91038	-1.03256
133467345	chr9:133467345:G:A	1.0148e-18	-7.15548e-10	-0.113007	0.000480965	-7.15548e-10	-0.0137479
133467614	chr9:133467614:T:A	4.82956e-20	-1.99643	-1.16168	1.55041e-05	-2.18994	-1.25851
133468234	chr9:133468234:C:T	5.07472e-20	-2.08315	-1.02545	1.65688e-05	-2.19632	-1.18571
133468350	chr9:133468350:G:A	5.26463e-19	-7.15548e-10	-0.769275	0.000264691	-7.15548e-10	-0.61098
133469294	chr9:133469294:G:A	3.37467e-19	-7.15548e-10	-1.21399	0.000140353	-7.15548e-10	-1.24538
133469336	chr9:133469336:G:A	1.54072e-19	-2.12102	0.122987	8.26199e-05	-1.78471	0.00941545
133469476	chr9:133469476:T:C	4.21421e-20	-2.05833	-1.23608	1.50127e-05	-2.1717	-1.30894
133469578	chr9:133469578:C:T	3.51487e-19	-7.15548e-10	-1.17328	0.000147926	-7.15548e-10	-1.19283
133469764	chr9:133469764:G:A	1.38771e-19	-2.10263	-6.63902e-10	8.46794e-05	-1.75067	-6.63902e-10
133469788	chr9:133469788:T:C	6.32999e-14	8.7798	2.14814	0.000261563	-2.19709	1.57422
133469866	chr9:133469866:C:T	6.86746e-19	-7.15548e-10	-0.503491	0.00026009	-7.15548e-10	-0.628515
133470797	chr9:133470797:T:G	3.02452e-19	-7.15548e-10	-1.32353	0.000127683	-7.15548e-10	-1.33999
133471052	chr9:133471052:TG:T	3.32663e-19	-7.15548e-10	-1.22833	0.000140465	-7.15548e-10	-1.24458
133471147	chr9:133471147:G:A	3.67025e-19	-7.15548e-10	-1.13003	0.00014725	-7.15548e-10	-1.19741
133471364	chr9:133471364:C:T	1.55371e-18	-7.15548e-10	0.312944	0.000631777	-7.15548e-10	0.258994
133471422	chr9:133471422:C:T	2.91261e-19	-7.15548e-10	-1.36124	0.000125435	-7.15548e-10	-1.35775
133471786	chr9:133471786:G:A	1.38931e-19	-2.10148	-6.63902e-10	8.49403e-05	-1.74759	-6.63902e-10
133471811	chr9:133471811:G:A	4.33955e-20	-2.04069	-1.22441	2.97348e-05	-1.59771	-1.19952
133472018	chr9:133472018:G:T	2.95843e-19	-7.15548e-10	-1.34563	0.000129348	-7.15548e-10	-1.32704
133472243	chr9:133472243:C:T	3.16579e-19	-7.15548e-10	-1.27788	0.000133788	-7.15548e-10	-1.29329
133472463	chr9:133472463:A:C	3.21896e-19	-7.15548e-10	-1.26123	0.000136102	-7.15548e-10	-1.27614
133472609	chr9:133472609:C:G	1.28386e-19	-2.18042	-6.63902e-10	6.3422e-05	-2.03973	-6.63902e-10
133472783	chr9:133472783:G:A	1.27151e-19	-2.19008	-6.63902e-10	5.40993e-05	-2.19872	-6.63902e-10
133472893	chr9:133472893:C:T	7.07045e-19	-7.15548e-10	-0.474361	0.000266536	-7.15548e-10	-0.604032
133472926	chr9:133472926:T:G	6.05445e-19	-7.15548e-10	-0.629492	0.000287399	-7.15548e-10	-0.528672
133473065	chr9:133473065:A:C	9.08338e-20	-2.19299	-0.33343	4.5608e-05	-1.77279	-0.596667
133473458	chr9:133473458:G:A	4.7882e-20	-2.15483	-1.01188	3.02375e-05	-1.69322	-1.08724
133473476	chr9:133473476:C:A	3.33519e-19	-1.84207	0.616321	9.11066e-05	-2.19463	0.517116
133474059	chr9:133474059:C:T	1.39959e-19	-2.0941	-6.63902e-10	8.63985e-05	-1.73057	-6.63902e-10
133474570	chr9:133474570:T:C	6.20068e-19	-7.15548e-10	-0.605625	0.000242496	-7.15548e-10	-0.698558
133474633	chr9:133474633:T:C	2.92177e-13	10.0451	2.41229	0.000347999	-2.1645	1.82716
133474675	chr9:133474675:G:A	7.04035e-19	0.387657	-0.866284	1.77863e-05	-2.15655	-1.15456
133474837	chr9:133474837:T:C	5.35154e-20	-2.13218	-0.923305	2.40216e-05	-1.99352	-1.01706
133475203	chr9:133475203:C:A	9.41458e-20	-2.13575	-0.354859	5.02028e-05	-1.82215	-0.451322
133475314	chr9:133475314:T:C	1.34575e-19	-2.13333	-6.63902e-10	7.93846e-05	-1.81524	-6.63902e-10
133475337	chr9:133475337:G:A	4.36458e-19	-7.15548e-10	-0.956764	0.000176949	-7.15548e-10	-1.01368
133475412	chr9:133475412:G:A	6.71275e-19	-7.15548e-10	-0.526276	0.000367462	-7.15548e-10	-0.282922
133475977	chr9:133475977:G:A	1.32451e-18	-7.15548e-10	0.153344	0.000669944	-7.15548e-10	0.317651
133476483	chr9:133476483:A:G	1.10937e-18	-7.15548e-10	-0.0239047	0.000441339	-7.15548e-10	-0.0997294
133476654	chr9:133476654:C:G	1.26102e-19	-2.19837	-6.63902e-10	5.79028e-05	-2.13078	-6.63902e-10
133476759	chr9:133476759:T:C	6.13726e-19	-7.15548e-10	-0.615907	0.000245684	-7.15548e-10	-0.685497
133476807	chr9:133476807:G:A	5.85515e-19	-7.15548e-10	-0.662964	0.000213593	-7.15548e-10	-0.825468
133477062	chr9:133477062:G:A	6.54117e-19	-7.15548e-10	-0.552168	0.000279454	-7.15548e-10	-0.556706
133477293	chr9:133477293:A:G	6.88228e-20	-1.73982	-1.0641	1.76089e-05	-2.17452	-1.14662
133477633	chr9:133477633:G:A	4.49153e-19	-7.15548e-10	-0.928091	0.000181842	-7.15548e-10	-0.986407
133477646	chr9:133477646:C:A	1.26919e-19	-2.19191	-6.63902e-10	6.86962e-05	-1.95985	-6.63902e-10
133477746	chr9:133477746:C:T	8.76452e-19	-7.15548e-10	-0.259574	0.000338323	-7.15548e-10	-0.36554
133478286	chr9:133478286:G:A	7.31177e-19	-7.15548e-10	-0.4408	0.000412648	-7.15548e-10	-0.166948
133478402	chr9:133478402:T:C	1.91137e-18	-7.15548e-10	0.520122	0.000761262	-7.15548e-10	0.445435
133478465	chr9:133478465:C:T	1.4015e-19	-2.09274	-6.63902e-10	7.70749e-05	-1.84476	-6.63902e-10
133479731	chr9:133479731:G:A	6.02272e-20	-1.5796	-1.35773	1.39188e-05	-2.19706	-1.35924
133480222	chr9:133480222:C:T	6.23524e-19	-7.15548e-10	-0.600067	0.000284866	-7.15548e-10	-0.537524
133480275	chr9:133480275:C:G	3.26273e-19	-7.15548e-10	-1.24772	0.000151176	-7.15548e-10	-1.1711
133480688	chr9:133480688:T:C	3.64485e-19	-7.15548e-10	-1.13697	0.000150472	-7.15548e-10	-1.17576
133480756	chr9:133480756:A:C	2.00322e-19	-1.73553	-6.63902e-10	6.2169e-05	-2.05969	-6.63902e-10
133480981	chr9:133480981:A:G	1.10067e-19	-1.06169	-1.27267	1.85142e-05	-1.9915	-1.27951
133481211	chr9:133481211:C:T	3.55828e-20	-2.10272	-1.36087	1.85807e-05	-1.90657	-1.36085
133481572	chr9:133481572:T:C	2.91472e-19	-7.15548e-10	-1.36051	0.000125564	-7.15548e-10	-1.35672
133481937	chr9:133481937:AAAG:A	3.00423e-19	-7.15548e-10	-1.33026	0.000152316	-7.15548e-10	-1.16358
133482398	chr9:133482398:C:T	3.59856e-19	-0.181069	-0.968681	5.03289e-05	-1.24605	-1.02492
133482710	chr9:133482710:T:C	3.24721e-19	0.0781288	-1.33062	4.27485e-05	-1.13334	-1.30087
133482927	chr9:133482927:T:C	4.28071e-20	-1.9748	-1.30395	1.43946e-05	-2.19444	-1.32825
133483072	chr9:133483072:C:T	3.37829e-18	2.03323	-0.94356	1.72489e-05	-2.19883	-1.14297
133483237	chr9:133483237:G:A	3.83547e-19	-7.15548e-10	-1.08599	0.000161242	-7.15548e-10	-1.10664
133483397	chr9:133483397:A:G	3.53155e-19	-7.15548e-10	-1.16855	0.000143841	-7.15548e-10	-1.22083
133483631	chr9:133483631:G:A	5.28905e-18	2.31327	-0.775327	1.78707e-05	-2.1977	-1.10868
133483980	chr9:133483980:T:G	3.82088e-19	-7.15548e-10	-1.0898	0.000166375	-7.15548e-10	-1.0753
133484506	chr9:133484506:A:G	9.36639e-20	-1.31875	-1.177	1.88949e-05	-1.97492	-1.27573
133484577	chr9:133484577:G:A	3.37806e-19	-7.15548e-10	-1.21298	0.000153108	-7.15548e-10	-1.1584
133484876	chr9:133484876:C:T	2.99624e-19	-7.15548e-10	-1.33293	0.000132761	-7.15548e-10	-1.30099
133485356	chr9:133485356:A:C	6.40426e-20	-1.57964	-1.29627	1.67874e-05	-2.04603	-1.32288
133485475	chr9:133485475:A:T	2.9939e-19	-7.15548e-10	-1.33371	0.00012849	-7.15548e-10	-1.33369
133485618	chr9:133485618:G:T	2.96023e-19	-7.15548e-10	-1.34502	0.000127072	-7.15548e-10	-1.34479
133485770	chr9:133485770:C:T	4.34868e-19	-7.15548e-10	-0.960412	0.00019232	-7.15548e-10	-0.930381
133486161	chr9:133486161:G:A	4.34868e-19	-7.15548e-10	-0.960412	0.00019232	-7.15548e-10	-0.930381
133486306	chr9:133486306:G:A	3.80453e-20	-2.14674	-1.24994	2.06933e-05	-1.92718	-1.23255
133486360	chr9:133486360:T:A	1.38889e-19	-1.19384	-0.907936	2.01009e-05	-2.16181	-1.02697
133486409	chr9:133486409:AC:A	4.1472e-20	-2.15779	-1.15264	1.9016e-05	-2.15595	-1.08831
133486512	chr9:133486512:A:C	2.26048e-19	-1.84066	0.225949	7.03751e-05	-2.17368	0.237978
133487268	chr9:133487268:T:G	3.53754e-20	-2.11152	-1.35791	1.42126e-05	-2.18374	-1.35167
133487290	chr9:133487290:C:T	4.35587e-20	-1.92273	-1.33862	2.52906e-05	-1.60666	-1.35245
133487468	chr9:133487468:C:T	2.13517e-19	-1.67174	-6.63902e-10	6.42058e-05	-2.02745	-6.63902e-10
133488008	chr9:133488008:G:A	3.81977e-19	-7.15548e-10	-1.0901	0.000154783	-7.15548e-10	-1.14752
133488067	chr9:133488067:G:A	5.54026e-19	-7.15548e-10	-0.718243	0.000224168	-7.15548e-10	-0.777146
133488228	chr9:133488228:G:A	4.67897e-20	-1.82958	-1.36021	2.8767e-05	-1.47058	-1.35973
133488366	chr9:133488366:C:T	2.92724e-19	-7.15548e-10	-1.35622	0.000125246	-7.15548e-10	-1.35926
133488399	chr9:133488399:G:T	4.89903e-20	-1.8594	-1.28443	2.90347e-05	-1.50782	-1.31324
133488541	chr9:133488541:G:A	6.44189e-18	2.72622	-0.991094	1.64464e-05	-2.18241	-1.20702
133488632	chr9:133488632:A:G	9.43469e-20	-1.36887	-1.11961	1.62136e-05	-2.19873	-1.20497
133488961	chr9:133488961:C:T	2.91692e-19	-7.15548e-10	-1.35976	0.00012502	-7.15548e-10	-1.36107
133489413	chr9:133489413:G:A	7.25747e-20	-1.39485	-1.35599	1.75465e-05	-1.96374	-1.36094
133489482	chr9:133489482:C:A	3.18444e-19	-7.15548e-10	-1.27201	0.000128544	-7.15548e-10	-1.33327
133489879	chr9:133489879:G:A	3.3229e-19	-0.998759	-0.230688	3.55962e-05	-2.13169	-0.48561
133489890	chr9:133489890:AG:A	2.96046e-19	-1.10871	-0.236232	3.46257e-05	-2.15498	-0.489964
133490272	chr9:133490272:G:A	8.92925e-20	-1.23834	-1.3052	1.97924e-05	-1.87818	-1.32607
133490302	chr9:133490302:C:T	8.91963e-20	-1.20628	-1.33833	1.96657e-05	-1.86061	-1.35005
133490353	chr9:133490353:C:T	2.97667e-19	-7.15548e-10	-1.33948	0.000125019	-7.15548e-10	-1.36108
133490551	chr9:133490551:G:A	3.42588e-19	-7.15548e-10	-1.19893	0.000157564	-7.15548e-10	-1.12971
133491324	chr9:133491324:C:T	4.18487e-19	0.328729	-1.32754	4.69683e-05	-0.992719	-1.34735
133491326	chr9:133491326:G:A	2.53942e-19	-1.49835	-6.63902e-10	6.61287e-05	-1.99794	-6.63902e-10
133491785	chr9:133491785:C:T	3.22935e-19	-7.15548e-10	-1.258	0.000131963	-7.15548e-10	-1.30702
133491801	chr9:133491801:C:T	2.96411e-19	-7.15548e-10	-1.34371	0.000126023	-7.15548e-10	-1.35308
133492482	chr9:133492482:C:T	2.05614e-19	-1.70945	-6.63902e-10	5.95052e-05	-2.10348	-6.63902e-10
133492555	chr9:133492555:G:A	4.85353e-20	-2.15612	-0.99704	2.26359e-05	-1.91437	-1.15563
133492803	chr9:133492803:C:T	1.14834e-17	2.96261	-0.649405	2.03771e-05	-2.16398	-1.01115
133492859	chr9:133492859:T:C	3.21203e-19	-7.15548e-10	-1.26338	0.000141327	-7.15548e-10	-1.23847
133492955	chr9:133492955:T:C	3.68303e-19	-0.00566094	-1.12089	1.47423e-05	-2.17381	-1.32501
133493072	chr9:133493072:C:T	9.66034e-20	-2.00949	-0.455353	3.37718e-05	-2.11188	-0.558035
133493082	chr9:133493082:G:T	2.04682e-17	3.00594	-0.114772	2.76929e-05	-2.15873	-0.709632
133493135	chr9:133493135:C:T	2.99345e-19	-7.15548e-10	-1.33386	0.000132432	-7.15548e-10	-1.30347
133493195	chr9:133493195:A:G	1.98118e-19	-1.74659	-6.63902e-10	8.23691e-05	-1.77833	-6.63902e-10
133493230	chr9:133493230:C:T	1.26913e-19	-0.886794	-1.30516	1.6675e-05	-2.01448	-1.36115
133493263	chr9:133493263:C:T	3.54141e-20	-2.10757	-1.36078	1.85568e-05	-1.90751	-1.3612
133493537	chr9:133493537:A:G	8.19164e-20	-1.3972	-1.23256	2.37176e-05	-1.84917	-1.17415
133493915	chr9:133493915:A:G	3.42859e-20	-2.14127	-1.35945	1.74459e-05	-1.96941	-1.36102
133493929	chr9:133493929:GGCT:G	4.57803e-20	-1.90784	-1.30377	2.94161e-05	-1.50968	-1.29832
133493963	chr9:133493963:A:G	3.16422e-19	-0.365868	-0.912511	2.61871e-05	-1.79139	-1.13289
133494060	chr9:133494060:A:G	1.74687e-19	-1.28502	-0.587441	2.1772e-05	-2.13904	-0.969883
133494083	chr9:133494083:A:G	1.47056e-19	-2.04464	-6.63902e-10	5.63158e-05	-2.15857	-6.63902e-10
133494104	chr9:133494104:TAGGAGAGCCGGGGCAGGGCAGAGGGGCACAGGCCCCCAGACAC:T	2.91295e-19	-7.15548e-10	-1.36112	0.00012504	-7.15548e-10	-1.36091
133494394	chr9:133494394:G:A	2.25733e-17	2.76649	0.222581	3.54292e-05	-2.17198	-0.450032
133494477	chr9:133494477:C:T	3.73763e-17	2.79988	0.693454	4.88254e-05	-2.16843	-0.132865
133494663	chr9:133494663:A:G	8.22651e-20	-1.33399	-1.29152	1.94321e-05	-1.91055	-1.31207
133495031	chr9:133495031:C:T	3.19567e-19	-1.91227	0.643782	9.72778e-05	-2.14278	0.53081
133495299	chr9:133495299:A:C	1.31382e-19	-2.15734	-6.63902e-10	6.38397e-05	-2.03317	-6.63902e-10
133495422	chr9:133495422:C:T	6.06351e-19	0.715999	-1.34399	6.17047e-05	-0.710788	-1.35639
133495855	chr9:133495855:T:C	1.01593e-19	-1.65983	-0.754656	3.44351e-05	-2.04034	-0.610124
133496384	chr9:133496384:A:G	7.14751e-19	-7.15548e-10	-0.46352	0.000289461	-7.15548e-10	-0.521523
133496388	chr9:133496388:A:G	1.68602e-19	-0.840254	-1.06766	1.90279e-05	-2.19824	-1.04539
133496747	chr9:133496747:G:A	2.92108e-19	-7.15548e-10	-1.35833	0.000125005	-7.15548e-10	-1.36119
133496760	chr9:133496760:G:T	3.34732e-20	-2.16432	-1.36039	1.80724e-05	-1.93393	-1.36122
133496919	chr9:133496919:T:C	2.92357e-19	-7.15548e-10	-1.35748	0.000129069	-7.15548e-10	-1.3292
133496947	chr9:133496947:C:A	3.10597e-19	-7.15548e-10	-1.29696	0.000133733	-7.15548e-10	-1.2937
133497360	chr9:133497360:G:A	3.78292e-19	-7.15548e-10	-1.09979	0.000163809	-7.15548e-10	-1.09084
133497550	chr9:133497550:G:T	2.66984e-19	-0.107278	-1.34099	3.97664e-05	-1.15404	-1.35248
133497560	chr9:133497560:A:G	8.10157e-19	-1.39302	1.05479	0.000112692	-2.19766	0.732772
133497739	chr9:133497739:G:A	4.05281e-20	-2.1558	-1.17766	1.65608e-05	-2.06944	-1.31306
133497800	chr9:133497800:A:C	7.29528e-19	-7.15548e-10	-0.443057	0.000292127	-7.15548e-10	-0.512353
133497880	chr9:133497880:T:G	2.92834e-19	-7.15548e-10	-1.35585	0.000127171	-7.15548e-10	-1.34401
133498236	chr9:133498236:GGAGGGGCTAGT:G	4.36606e-20	-2.0482	-1.21081	1.47556e-05	-2.16732	-1.3306
133498308	chr9:133498308:G:A	3.33831e-20	-2.19707	-1.33034	1.54011e-05	-2.10844	-1.34666
133498548	chr9:133498548:G:A	3.53085e-19	-1.43844	0.269691	6.27164e-05	-2.1986	0.147684
133498740	chr9:133498740:A:G	3.93423e-20	-2.1022	-1.26095	1.49672e-05	-2.13423	-1.34945
133499068	chr9:133499068:G:A	5.98198e-18	-7.15548e-10	1.66105	0.00287464	-7.15548e-10	1.77414
133499739	chr9:133499739:C:T	1.48178e-19	-0.838152	-1.19889	1.619e-05	-2.07846	-1.32669
133499740	chr9:133499740:A:T	1.0613e-17	-7.15548e-10	2.23438	0.00513847	-7.15548e-10	2.35497
133500024	chr9:133500024:T:G	6.63325e-18	1.87439	-0.109994	2.70224e-05	-2.1443	-0.748582
133500396	chr9:133500396:C:T	1.29675e-19	-2.17042	-6.63902e-10	0.000130656	-1.31698	-6.63902e-10
133500410	chr9:133500410:C:T	3.26325e-20	-2.1904	-1.35975	1.45513e-05	-2.15864	-1.35322
133500721	chr9:133500721:C:T	3.2705e-20	-2.19688	-1.35105	1.51056e-05	-2.13638	-1.3381
133500778	chr9:133500778:G:A	3.58103e-19	-7.15548e-10	-1.15463	0.000156544	-7.15548e-10	-1.13621
133500864	chr9:133500864:G:A	2.9127e-19	-7.15548e-10	-1.3612	0.000125436	-7.15548e-10	-1.35775
133500875	chr9:133500875:G:A	3.0142e-19	-7.15548e-10	-1.32695	0.000129923	-7.15548e-10	-1.3226
133501527	chr9:133501527:T:C	1.26116e-19	-2.19825	-6.63902e-10	5.41579e-05	-2.19764	-6.63902e-10
133501837	chr9:133501837:T:C	2.93529e-19	-7.15548e-10	-1.35348	0.000130189	-7.15548e-10	-1.32055
133502421	chr9:133502421:A:T	3.00143e-18	-7.15548e-10	0.971389	0.00151232	-7.15548e-10	1.13186
133502918	chr9:133502918:A:G	3.24904e-20	-2.19331	-1.3612	1.45665e-05	-2.1518	-1.35902
133503088	chr9:133503088:C:G	2.91768e-19	-7.15548e-10	-1.3595	0.000125018	-7.15548e-10	-1.36109
133503936	chr9:133503936:G:A	7.78253e-20	-1.84301	-0.837979	1.76365e-05	-2.19533	-1.12424
133503970	chr9:133503970:G:GA	3.49797e-19	-7.15548e-10	-1.1781	0.000150855	-7.15548e-10	-1.17322
133504331	chr9:133504331:C:T	4.52884e-20	-2.00965	-1.21276	1.46789e-05	-2.17159	-1.33154
133504739	chr9:133504739:G:A	3.36056e-19	-7.15548e-10	-1.21818	0.000144848	-7.15548e-10	-1.21386
133504895	chr9:133504895:G:A	1.28303e-19	-2.18106	-6.63902e-10	5.79874e-05	-2.12932	-6.63902e-10
133505082	chr9:133505082:C:T	2.03493e-19	-1.60343	-0.116395	4.10908e-05	-2.18947	-0.284289
133505113	chr9:133505113:T:A	2.9204e-19	-7.15548e-10	-1.35856	0.000125	-7.15548e-10	-1.36123
133505165	chr9:133505165:G:A	2.75073e-19	-0.615032	-0.803385	1.69623e-05	-2.09274	-1.26581
133505261	chr9:133505261:G:A	4.75317e-19	-7.15548e-10	-0.871473	0.000225646	-7.15548e-10	-0.770577
133505539	chr9:133505539:G:A	5.66907e-19	-7.15548e-10	-0.695259	0.000280826	-7.15548e-10	-0.551806
133505585	chr9:133505585:G:A	3.51667e-20	-2.19311	-1.28225	1.47195e-05	-2.19876	-1.30161
133506043	chr9:133506043:G:A	2.99354e-19	-7.15548e-10	-1.33383	0.00012863	-7.15548e-10	-1.3326
133506146	chr9:133506146:G:A	1.27184e-19	-2.18982	-6.63902e-10	5.62633e-05	-2.1595	-6.63902e-10
133506268	chr9:133506268:G:A	3.22165e-19	-7.15548e-10	-1.26039	0.000139834	-7.15548e-10	-1.24909
133507800	chr9:133507800:C:T	3.4644e-19	-7.15548e-10	-1.18775	0.000161464	-7.15548e-10	-1.10526
133508423	chr9:133508423:A:G	3.78777e-19	-7.15548e-10	-1.09851	0.000177172	-7.15548e-10	-1.01242
133508738	chr9:133508738:G:A	1.55959e-18	1.40573	-1.08901	1.90423e-05	-1.96771	-1.27517
133508815	chr9:133508815:G:A	2.9393e-19	-7.15548e-10	-1.35211	0.000125592	-7.15548e-10	-1.3565
133508935	chr9:133508935:A:G	1.60714e-19	-1.95583	-6.63902e-10	5.6727e-05	-2.15129	-6.63902e-10
133508939	chr9:133508939:G:A	1.16231e-18	-7.15548e-10	0.0227132	0.000571873	-7.15548e-10	0.159375
133509136	chr9:133509136:C:T	5.34843e-20	-1.73363	-1.32244	1.52625e-05	-2.12002	-1.34412
133509264	chr9:133509264:T:C	3.89229e-19	-7.15548e-10	-1.07129	0.000166009	-7.15548e-10	-1.0775
133509668	chr9:133509668:C:T	3.33321e-20	-2.17003	-1.3589	1.44259e-05	-2.17846	-1.34206
133509774	chr9:133509774:G:A	5.57919e-19	0.573011	-1.28425	3.07621e-05	-1.63249	-1.13077
133509890	chr9:133509890:G:A	1.17582e-18	-7.15548e-10	0.0342656	0.00039596	-7.15548e-10	-0.208229
133509935	chr9:133509935:A:T	4.32597e-19	-1.87015	0.904506	0.000103748	-2.12028	0.572701
133510267	chr9:133510267:C:T	3.81059e-19	-7.15548e-10	-1.0925	0.000163227	-7.15548e-10	-1.0944
133510274	chr9:133510274:G:A	2.16008e-18	1.69871	-1.05627	2.10331e-05	-1.88902	-1.25443
133510655	chr9:133510655:G:T	3.2472e-19	0.0567793	-1.30927	1.41042e-05	-2.19818	-1.34488
133510795	chr9:133510795:C:T	2.91926e-19	-7.15548e-10	-1.35895	0.000125018	-7.15548e-10	-1.36109
133510900	chr9:133510900:C:T	4.4617e-19	-0.934756	-6.63902e-10	8.00728e-05	-1.80661	-6.63902e-10
133510923	chr9:133510923:C:T	4.38397e-20	-1.94168	-1.31323	1.39224e-05	-2.19727	-1.35877
133510961	chr9:133510961:A:G	2.4932e-19	-0.335652	-1.18107	2.01663e-05	-1.96475	-1.22078
133511136	chr9:133511136:C:T	3.23099e-20	-2.19885	-1.36123	1.53488e-05	-2.09765	-1.36086
133511369	chr9:133511369:G:A	6.24e-18	2.1111	-0.407825	3.58381e-05	-1.77563	-0.834902
133511472	chr9:133511472:G:A	1.676e-19	-1.91388	-6.63902e-10	6.15253e-05	-2.07009	-6.63902e-10
133511473	chr9:133511473:T:TG	3.0037e-19	-7.15548e-10	-1.33044	0.000128258	-7.15548e-10	-1.3355
133511613	chr9:133511613:C:T	2.26593e-19	-0.37902	-1.23328	1.89721e-05	-1.98102	-1.26555
133511919	chr9:133511919:TGTGTGTG:T	2.22282e-19	-0.282932	-1.34858	2.15608e-05	-1.87906	-1.2396
133512091	chr9:133512091:T:G	2.27178e-19	-0.592147	-1.01757	3.24845e-05	-2.00278	-0.706005
133512099	chr9:133512099:CATGT:C	5.93571e-18	1.65329	-6.63902e-10	0.00018074	-0.992481	-6.63902e-10
133512418	chr9:133512418:C:T	1.78242e-19	-0.594893	-1.25742	2.26901e-05	-2.00366	-1.06396
133512433	chr9:133512433:G:A	5.30298e-19	-7.15548e-10	-0.762016	0.000237045	-7.15548e-10	-0.721291
133512489	chr9:133512489:G:A	1.57926e-19	-1.97333	-6.63902e-10	7.03699e-05	-1.93578	-6.63902e-10
133512504	chr9:133512504:T:G	2.93744e-19	-7.15548e-10	-1.35275	0.000126686	-7.15548e-10	-1.34783
133512590	chr9:133512590:G:A	4.71364e-19	-7.15548e-10	-0.879824	0.000215415	-7.15548e-10	-0.816974
133512650	chr9:133512650:C:T	7.11817e-19	-7.15548e-10	-0.467635	0.000315265	-7.15548e-10	-0.436128
133512742	chr9:133512742:C:A	3.57161e-19	-7.15548e-10	-1.15727	0.00015301	-7.15548e-10	-1.15904
133512873	chr9:133512873:T:C	3.64228e-19	-7.15548e-10	-1.13768	0.000155731	-7.15548e-10	-1.14141
133512978	chr9:133512978:A:G	4.26811e-19	0.356058	-1.33517	2.57774e-05	-1.58116	-1.35888
133513173	chr9:133513173:A:G	2.58197e-19	-0.140207	-1.34152	2.04911e-05	-1.81522	-1.35433
133513472	chr9:133513472:C:T	1.5076e-19	-2.01976	-6.63902e-10	5.46228e-05	-2.18909	-6.63902e-10
133513496	chr9:133513496:C:G	6.28181e-19	-1.85107	1.25844	0.000143249	-2.12833	0.903369
133513690	chr9:133513690:G:A	1.16656e-19	-1.82214	-0.45408	3.37217e-05	-2.15596	-0.515439
133514007	chr9:133514007:T:C	3.91059e-19	-0.280964	-0.785632	1.62107e-05	-2.18525	-1.21862
133514768	chr9:133514768:A:G	8.82399e-19	1.02861	-1.28142	2.32877e-05	-1.68145	-1.36017
133514927	chr9:133514927:C:T	2.94045e-19	-7.15548e-10	-1.35172	0.000125107	-7.15548e-10	-1.36037
133515163	chr9:133515163:C:T	4.63712e-19	-7.15548e-10	-0.896192	0.000211769	-7.15548e-10	-0.834048
133515395	chr9:133515395:T:TC	5.86616e-19	-7.15548e-10	-0.661085	0.000271314	-7.15548e-10	-0.586264
133515673	chr9:133515673:C:A	3.02598e-19	-7.15548e-10	-1.32305	0.000130667	-7.15548e-10	-1.31689
133516395	chr9:133516395:G:A	4.24349e-19	-7.15548e-10	-0.984899	0.000193752	-7.15548e-10	-0.922965
133516414	chr9:133516414:A:G	4.84273e-19	-0.0840012	-0.768804	1.57196e-05	-2.18791	-1.24673
133517363	chr9:133517363:C:T	6.4619e-20	-1.78223	-1.08471	1.57036e-05	-2.19885	-1.23681
133517391	chr9:133517391:C:T	5.57127e-19	-7.15548e-10	-0.712662	0.000284952	-7.15548e-10	-0.537221
133517594	chr9:133517594:A:G	1.59853e-18	1.4806	-1.13922	2.67177e-05	-1.59488	-1.30934
133517689	chr9:133517689:G:A	6.32024e-20	-2.06412	-0.824995	1.78086e-05	-2.19596	-1.1139
133517962	chr9:133517962:T:C	4.65937e-19	-7.15548e-10	-0.891405	0.000196052	-7.15548e-10	-0.911163
133517992	chr9:133517992:T:A	4.17887e-19	-7.15548e-10	-1.00024	0.000200384	-7.15548e-10	-0.889308
133518150	chr9:133518150:G:A	5.53374e-19	-7.15548e-10	-0.719421	0.000241289	-7.15548e-10	-0.703545
133518340	chr9:133518340:G:C	2.36265e-19	-0.323259	-1.24724	2.65567e-05	-1.57125	-1.33901
133518513	chr9:133518513:T:C	4.77416e-19	0.432001	-1.29907	4.54206e-05	-1.03922	-1.33436
133519040	chr9:133519040:A:G	1.91794e-17	2.68559	0.140545	4.04116e-05	-1.9986	-0.491824
133519302	chr9:133519302:C:G	2.91355e-19	-7.15548e-10	-1.36091	0.000125264	-7.15548e-10	-1.35912
133519312	chr9:133519312:A:G	5.59285e-20	-2.12955	-0.881833	2.20963e-05	-2.07198	-1.02215
133519454	chr9:133519454:G:A	3.41194e-19	-7.15548e-10	-1.203	0.000145911	-7.15548e-10	-1.20654
133519629	chr9:133519629:A:T	1.21307e-18	-7.15548e-10	0.065455	0.000622037	-7.15548e-10	0.243457
133519665	chr9:133519665:GC:G	3.12193e-19	-7.15548e-10	-1.29183	0.000135259	-7.15548e-10	-1.28235
133519668	chr9:133519668:C:T	3.12193e-19	-7.15548e-10	-1.29183	0.000135259	-7.15548e-10	-1.28235
133519721	chr9:133519721:T:TA	2.91615e-19	-7.15548e-10	-1.36002	0.000125228	-7.15548e-10	-1.35941
133519727	chr9:133519727:GA:G	3.22265e-19	-7.15548e-10	-1.26008	0.000139559	-7.15548e-10	-1.25105
133519790	chr9:133519790:G:A	4.16176e-19	-7.15548e-10	-1.00435	0.000176263	-7.15548e-10	-1.01757
133519966	chr9:133519966:A:C	2.66454e-19	-0.408656	-1.0416	1.50361e-05	-2.14449	-1.3346
133520315	chr9:133520315:A:G	1.08921e-19	-1.7791	-0.565728	3.6219e-05	-1.66284	-0.937118
133520331	chr9:133520331:A:G	6.68711e-20	-1.67137	-1.16131	2.97777e-05	-1.45949	-1.33629
133520496	chr9:133520496:T:G	3.02548e-19	-7.15548e-10	-1.32322	0.000128547	-7.15548e-10	-1.33325
133520562	chr9:133520562:G:A	6.53744e-19	-7.15548e-10	-0.55274	0.000252838	-7.15548e-10	-0.656795
133520641	chr9:133520641:A:G	7.00013e-20	-1.49883	-1.28811	3.55932e-05	-1.25693	-1.36046
133520664	chr9:133520664:G:A	5.89915e-19	-7.15548e-10	-0.655477	0.000243769	-7.15548e-10	-0.693323
133520765	chr9:133520765:T:TG	3.05849e-19	-7.15548e-10	-1.31236	0.000128274	-7.15548e-10	-1.33538
133520926	chr9:133520926:T:C	4.0629e-19	-7.15548e-10	-1.02839	0.000193362	-7.15548e-10	-0.924976
133520999	chr9:133520999:C:T	2.96448e-19	-7.15548e-10	-1.34358	0.000125957	-7.15548e-10	-1.3536
133521031	chr9:133521031:C:T	6.9517e-19	-7.15548e-10	-0.491298	0.0003066	-7.15548e-10	-0.464
133521347	chr9:133521347:G:A	3.05516e-19	-7.15548e-10	-1.31345	0.000128651	-7.15548e-10	-1.33244
133521499	chr9:133521499:C:T	2.95947e-19	-7.15548e-10	-1.34527	0.000126505	-7.15548e-10	-1.34926
133521635	chr9:133521635:A:G	2.99794e-19	-7.15548e-10	-1.33236	0.000129538	-7.15548e-10	-1.32557
133521893	chr9:133521893:T:C	3.09753e-19	-7.15548e-10	-1.29968	0.000128183	-7.15548e-10	-1.33609
133522244	chr9:133522244:G:A	3.29641e-20	-2.18507	-1.35497	2.26496e-05	-1.71091	-1.35849
133522460	chr9:133522460:G:A	3.3685e-19	-7.15548e-10	-1.21582	0.000143045	-7.15548e-10	-1.22638
133522677	chr9:133522677:C:A	1.47074e-19	-2.04452	-6.63902e-10	5.5215e-05	-2.17831	-6.63902e-10
133522856	chr9:133522856:T:C	5.43984e-20	-1.75867	-1.28045	3.09785e-05	-1.52782	-1.22843
133522981	chr9:133522981:C:T	3.50954e-19	-7.15548e-10	-1.1748	0.000146776	-7.15548e-10	-1.20064
133523001	chr9:133523001:C:T	4.24776e-19	-7.15548e-10	-0.983894	0.000157751	-7.15548e-10	-1.12852
133523148	chr9:133523148:G:A	4.15883e-19	-7.15548e-10	-1.00505	0.000155037	-7.15548e-10	-1.14588
133523230	chr9:133523230:G:T	2.91474e-19	-7.15548e-10	-1.36051	0.000125691	-7.15548e-10	-1.35572
133523357	chr9:133523357:G:A	1.37248e-19	-2.11366	-6.63902e-10	5.41011e-05	-2.19869	-6.63902e-10
133523366	chr9:133523366:A:G	2.99201e-19	-7.15548e-10	-1.33434	0.000131427	-7.15548e-10	-1.31109
133523580	chr9:133523580:A:G	6.04083e-20	-1.59921	-1.33512	1.48234e-05	-2.18509	-1.30825
133523703	chr9:133523703:GAGAGAGAGAGAGAGAGAC:G	3.48763e-20	-2.19824	-1.28541	3.0345e-05	-1.55195	-1.22496
133524199	chr9:133524199:G:A	3.17018e-19	-7.15548e-10	-1.2765	0.000130649	-7.15548e-10	-1.31703
133524629	chr9:133524629:A:C	1.3214e-18	1.2487	-1.09771	0.000354485	0.785294	-1.10417
133524893	chr9:133524893:A:G	5.99966e-20	-1.58059	-1.36057	1.40806e-05	-2.18734	-1.3574
133524978	chr9:133524978:A:G	3.45118e-19	-7.15548e-10	-1.19157	0.000141103	-7.15548e-10	-1.24005
133525238	chr9:133525238:C:T	2.97003e-19	-7.15548e-10	-1.34171	0.000125772	-7.15548e-10	-1.35507
133525936	chr9:133525936:G:A	4.34259e-20	-2.19705	-1.06735	3.20874e-05	-1.63973	-1.08134
133526809	chr9:133526809:C:G	6.2886e-19	-7.15548e-10	-0.591547	0.000315996	-7.15548e-10	-0.433813
133527452	chr9:133527452:C:T	1.72715e-19	-0.68349	-1.20032	5.27001e-05	-1.16359	-1.06133
133527507	chr9:133527507:T:C	2.91327e-19	-7.15548e-10	-1.36101	0.000125759	-7.15548e-10	-1.35518
133528238	chr9:133528238:C:T	6.25619e-19	-7.15548e-10	-0.596713	0.000268415	-7.15548e-10	-0.59701
133528324	chr9:133528324:G:A	5.07705e-19	-7.15548e-10	-0.805555	0.000190337	-7.15548e-10	-0.940746
133528375	chr9:133528375:G:A	1.70838e-19	-1.91452	0.0197791	9.25508e-05	-1.71794	0.0561575
133528460	chr9:133528460:G:A	3.38595e-19	-7.15548e-10	-1.21065	0.000148265	-7.15548e-10	-1.19054
133528744	chr9:133528744:G:A	2.51424e-19	-0.597276	-0.911037	5.58901e-05	-1.12028	-1.04587
133528896	chr9:133528896:C:T	8.21815e-19	-7.15548e-10	-0.32394	0.000430831	-7.15548e-10	-0.123827
133528943	chr9:133528943:G:A	3.55665e-19	-7.15548e-10	-1.16147	0.000161556	-7.15548e-10	-1.10469
133529124	chr9:133529124:C:T	5.25843e-19	-7.15548e-10	-0.770453	0.000257637	-7.15548e-10	-0.637991
133529126	chr9:133529126:T:C	6.92627e-19	-7.15548e-10	-0.494963	0.000373294	-7.15548e-10	-0.267176
133529131	chr9:133529131:G:C	6.7582e-19	-7.15548e-10	-0.519528	0.000343565	-7.15548e-10	-0.350167
133529283	chr9:133529283:T:C	6.4027e-19	-7.15548e-10	-0.573566	0.00032565	-7.15548e-10	-0.403718
133529436	chr9:133529436:C:G	3.46211e-19	-7.15548e-10	-1.18841	0.000156657	-7.15548e-10	-1.13549
133529528	chr9:133529528:C:T	7.71991e-19	-7.15548e-10	-0.386482	0.000420259	-7.15548e-10	-0.148671
133529551	chr9:133529551:A:T	3.45475e-19	-7.15548e-10	-1.19053	0.000157689	-7.15548e-10	-1.12892
133529702	chr9:133529702:T:C	2.30038e-19	-0.240207	-1.35701	5.5477e-05	-0.857625	-1.31595
133529917	chr9:133529917:GA:G	5.68513e-19	-7.15548e-10	-0.692432	0.000301151	-7.15548e-10	-0.481931
133529936	chr9:133529936:C:T	6.24758e-19	-7.15548e-10	-0.598091	0.00031726	-7.15548e-10	-0.42982
133530265	chr9:133530265:A:G	3.1813e-19	-7.15548e-10	-1.273	0.000144133	-7.15548e-10	-1.21881
133530360	chr9:133530360:G:A	6.70821e-19	-7.15548e-10	-0.526953	0.000338652	-7.15548e-10	-0.36457
133530579	chr9:133530579:G:A	1.3679e-18	-7.15548e-10	0.185574	0.000645296	-7.15548e-10	0.280167
133530670	chr9:133530670:C:G	5.39807e-20	-2.17652	-0.870306	3.411e-05	-1.84264	-0.817307
133530851	chr9:133530851:C:T	5.50188e-20	-2.18171	-0.846069	3.59094e-05	-1.82287	-0.785672
133531247	chr9:133531247:A:G	3.19919e-19	-7.15548e-10	-1.26739	0.000145132	-7.15548e-10	-1.2119
133531484	chr9:133531484:G:A	3.7433e-19	-7.15548e-10	-1.11032	0.000168205	-7.15548e-10	-1.06436
133531561	chr9:133531561:G:A	6.74671e-19	-7.15548e-10	-0.52123	0.000226939	-7.15548e-10	-0.764859
133531754	chr9:133531754:A:G	2.50976e-19	-0.160678	-1.34942	6.00947e-05	-0.79869	-1.29493
133531860	chr9:133531860:T:C	5.5502e-19	-7.15548e-10	-0.716452	0.000262409	-7.15548e-10	-0.619639
133531936	chr9:133531936:C:T	1.96888e-19	-0.39998	-1.35284	4.92188e-05	-0.989838	-1.30343
133532073	chr9:133532073:C:T	1.88303e-19	-0.610974	-1.18643	1.46459e-05	-2.19715	-1.30823
133532266	chr9:133532266:G:A	2.81841e-19	-0.233717	-1.1604	7.51454e-05	-0.749639	-1.12048
133532712	chr9:133532712:A:G	1.57582e-19	-0.637149	-1.33836	1.78418e-05	-1.94896	-1.35904
133532918	chr9:133532918:G:A	3.32426e-19	-0.196423	-1.03261	7.20028e-05	-0.748761	-1.16408
133533118	chr9:133533118:G:A	7.44052e-19	-7.15548e-10	-0.423344	0.000250136	-7.15548e-10	-0.667537
133533135	chr9:133533135:A:G	6.3592e-19	-7.15548e-10	-0.580382	0.000321537	-7.15548e-10	-0.41643
133533182	chr9:133533182:T:C	3.01513e-19	-7.15548e-10	-1.32664	0.000131008	-7.15548e-10	-1.31429
133533275	chr9:133533275:G:A	3.42768e-19	-7.15548e-10	-1.1984	0.000153176	-7.15548e-10	-1.15796
133533285	chr9:133533285:G:C	3.55076e-19	-7.15548e-10	-1.16312	0.000162294	-7.15548e-10	-1.10013
133533296	chr9:133533296:G:A	3.97544e-19	-7.15548e-10	-1.05015	0.000161357	-7.15548e-10	-1.10592
133533448	chr9:133533448:A:T	3.77992e-20	-2.04621	-1.35696	1.52337e-05	-2.11076	-1.35528
133533490	chr9:133533490:C:T	6.59371e-20	-1.93874	-0.908017	4.10667e-05	-1.72855	-0.745792
133533588	chr9:133533588:T:C	3.55076e-19	-7.15548e-10	-1.16312	0.000162294	-7.15548e-10	-1.10013
133533623	chr9:133533623:C:T	6.56314e-19	-7.15548e-10	-0.548815	0.000332296	-7.15548e-10	-0.383516
133533863	chr9:133533863:C:T	5.16822e-20	-1.83188	-1.25846	1.55896e-05	-2.15162	-1.29132
133533893	chr9:133533893:C:T	4.05769e-20	-1.97237	-1.35989	1.48155e-05	-2.14003	-1.35384
133533916	chr9:133533916:C:T	4.00668e-19	-7.15548e-10	-1.04232	0.000162092	-7.15548e-10	-1.10138
133533953	chr9:133533953:A:G	5.25723e-20	-1.81881	-1.25446	1.57217e-05	-2.14659	-1.2879
133534193	chr9:133534193:C:T	3.46264e-20	-2.15718	-1.33366	1.90756e-05	-1.92191	-1.31922
133534331	chr9:133534331:G:A	1.51955e-18	-7.15548e-10	0.290717	0.000528254	-7.15548e-10	0.0800343
133535441	chr9:133535441:C:T	1.14718e-19	-2.12019	-0.172789	5.01732e-05	-2.1548	-0.119261
133535444	chr9:133535444:C:G	1.7373e-19	-0.555275	-1.32268	1.38834e-05	-2.19842	-1.36043
133536042	chr9:133536042:T:C	3.62577e-20	-2.12952	-1.31528	1.48782e-05	-2.19575	-1.29389
133536200	chr9:133536200:A:T	4.68351e-20	-1.89487	-1.29395	1.47579e-05	-2.17353	-1.32423
133536303	chr9:133536303:G:A	4.18352e-20	-1.96614	-1.33557	1.40707e-05	-2.19129	-1.35416
133536466	chr9:133536466:C:T	2.94865e-19	-7.15548e-10	-1.34894	0.000127432	-7.15548e-10	-1.34196
133536484	chr9:133536484:A:C	7.12101e-20	-2.10804	-0.661783	3.09711e-05	-2.14578	-0.610705
133536800	chr9:133536800:A:G	5.93027e-19	-7.15548e-10	-0.650216	0.000255335	-7.15548e-10	-0.646967
133536945	chr9:133536945:G:T	2.98062e-19	-0.387938	-0.950217	5.07061e-05	-1.4208	-0.842697
133536965	chr9:133536965:G:A	2.91339e-19	-7.15548e-10	-1.36097	0.000125009	-7.15548e-10	-1.36116
133537072	chr9:133537072:G:T	4.92395e-19	-7.15548e-10	-0.836174	0.000199993	-7.15548e-10	-0.891261
133537293	chr9:133537293:G:C	7.2272e-19	-7.15548e-10	-0.452433	0.000310036	-7.15548e-10	-0.452853
133538011	chr9:133538011:T:C	5.03821e-19	-0.422171	-0.391064	0.000156002	-0.860576	-0.279095
133538440	chr9:133538440:G:T	6.06972e-20	-1.87251	-1.05705	2.26419e-05	-2.1457	-0.92404
133538893	chr9:133538893:A:G	4.24722e-19	-1.37953	0.39551	0.000102894	-1.6719	0.116057
133538988	chr9:133538988:G:A	3.54644e-19	-7.15548e-10	-1.16434	0.000149308	-7.15548e-10	-1.18353
133538993	chr9:133538993:C:T	1.3572e-19	-2.12486	-6.63902e-10	6.07932e-05	-2.08206	-6.63902e-10
133538995	chr9:133538995:C:A	3.48408e-19	-7.15548e-10	-1.18208	0.000149014	-7.15548e-10	-1.1855
133539025	chr9:133539025:C:T	9.94314e-18	2.16918	-6.63902e-10	0.00111872	0.830399	-6.63902e-10
133539394	chr9:133539394:C:T	6.63809e-20	-1.78971	-1.05034	1.88861e-05	-2.12741	-1.12371
133539444	chr9:133539444:G:A	1.41987e-19	-2.07972	-6.63902e-10	7.41104e-05	-1.88399	-6.63902e-10
133539463	chr9:133539463:C:T	3.42039e-19	-7.15548e-10	-1.20053	0.000148798	-7.15548e-10	-1.18695
133539547	chr9:133539547:T:G	3.0452e-19	-7.15548e-10	-1.31672	0.000128259	-7.15548e-10	-1.33549
133539920	chr9:133539920:T:A	5.71731e-20	-1.62836	-1.36101	3.9986e-05	-1.13991	-1.3611
133540191	chr9:133540191:G:A	9.39345e-19	-7.15548e-10	-0.190272	0.00045018	-7.15548e-10	-0.0798956
133540399	chr9:133540399:G:A	6.16312e-20	-2.18291	-0.731375	2.93221e-05	-2.12775	-0.683454
133540499	chr9:133540499:A:G	2.91934e-19	-7.15548e-10	-1.35893	0.000125054	-7.15548e-10	-1.3608
133540843	chr9:133540843:C:A	6.04976e-20	-1.73516	-1.19769	2.33157e-05	-1.80122	-1.2392
133541087	chr9:133541087:T:G	3.07019e-19	0.00939182	-1.31794	0.000100027	-0.254177	-1.32992
133541530	chr9:133541530:C:A	3.54367e-19	-0.0704676	-1.09465	0.000122478	-0.340752	-1.04086
133541603	chr9:133541603:A:G	1.91823e-19	-0.830692	-0.948191	7.378e-05	-1.00105	-0.887408
133541636	chr9:133541636:C:G	5.54553e-20	-1.84723	-1.17265	1.82925e-05	-2.16352	-1.11953
133541735	chr9:133541735:C:T	6.0697e-20	-1.95438	-0.975184	2.19696e-05	-2.18989	-0.90999
133541785	chr9:133541785:G:A	1.17494e-18	-7.15548e-10	0.0335146	0.00053529	-7.15548e-10	0.093267
133541816	chr9:133541816:A:T	1.43052e-19	-0.975764	-1.09649	5.56294e-05	-1.12753	-1.0433
133541969	chr9:133541969:A:G	9.70583e-20	-1.10149	-1.35865	3.65675e-05	-1.23644	-1.35394
133542086	chr9:133542086:C:T	1.99085e-19	-0.740468	-1.00125	7.69234e-05	-0.903305	-0.943428
133542107	chr9:133542107:G:A	1.28663e-19	-2.17825	-6.63902e-10	5.42647e-05	-2.19567	-6.63902e-10
133542208	chr9:133542208:T:G	1.85625e-19	-1.81173	-6.63902e-10	7.41426e-05	-1.88355	-6.63902e-10
133542232	chr9:133542232:C:T	1.01535e-19	-1.1275	-1.28755	4.71539e-05	-1.07785	-1.25828
133542238	chr9:133542238:G:A	1.36901e-19	-0.99694	-1.11926	5.32323e-05	-1.1439	-1.07098
133542267	chr9:133542267:A:G	4.24698e-20	-1.93599	-1.35067	1.89977e-05	-1.89151	-1.35372
133542537	chr9:133542537:A:C	6.6873e-20	-1.62396	-1.2087	5.06167e-05	-1.09304	-1.17222
133542548	chr9:133542548:A:G	1.66566e-19	-1.26445	-0.655614	8.14238e-05	-1.24601	-0.543864
133543251	chr9:133543251:A:G	5.16772e-20	-2.12608	-0.964354	2.33909e-05	-2.13382	-0.903376
133543440	chr9:133543440:C:T	1.33434e-19	-2.14185	-6.63902e-10	6.31793e-05	-2.04357	-6.63902e-10
133543498	chr9:133543498:T:C	5.1399e-20	-1.74623	-1.3496	3.58343e-05	-1.27297	-1.33767
133543547	chr9:133543547:T:C	6.34919e-20	-1.83302	-1.05152	3.77391e-05	-1.6006	-0.958248
133543694	chr9:133543694:C:A	5.15053e-20	-1.81588	-1.27789	3.5829e-05	-1.36578	-1.245
133543719	chr9:133543719:C:T	4.9877e-20	-1.87057	-1.25533	2.10531e-05	-1.90744	-1.23505
133543754	chr9:133543754:G:A	3.36115e-20	-2.19863	-1.32196	1.62445e-05	-2.10448	-1.29731
133543821	chr9:133543821:T:C	4.21115e-20	-2.06863	-1.22651	2.79458e-05	-1.67119	-1.18808
133544054	chr9:133544054:T:C	5.90325e-20	-1.76507	-1.1923	4.26202e-05	-1.28247	-1.15474
133544057	chr9:133544057:A:G	6.00114e-20	-1.74862	-1.1923	4.36261e-05	-1.25915	-1.15474
133544134	chr9:133544134:C:G	1.83445e-18	-7.15548e-10	0.479043	0.000721871	-7.15548e-10	0.392304
133544298	chr9:133544298:A:G	5.45796e-20	-1.82252	-1.21327	3.83342e-05	-1.36477	-1.17843
133544335	chr9:133544335:A:G	5.15999e-20	-1.97775	-1.11418	2.24193e-05	-2.00813	-1.07149
133544407	chr9:133544407:C:T	8.28693e-20	-1.53382	-1.08437	5.19197e-05	-1.23221	-1.00764
133544732	chr9:133544732:C:T	7.87086e-20	-1.4298	-1.2399	6.9259e-05	-0.751902	-1.19979
133545182	chr9:133545182:G:A	7.68437e-20	-1.5499	-1.14378	6.38631e-05	-0.93273	-1.10007
133545262	chr9:133545262:T:C	7.81695e-20	-1.5213	-1.15528	6.61175e-05	-0.885194	-1.11292
133545284	chr9:133545284:G:A	7.73989e-20	-1.54235	-1.14413	6.4951e-05	-0.915452	-1.10046
133545287	chr9:133545287:C:T	3.25951e-19	-7.15548e-10	-1.24871	0.000135772	-7.15548e-10	-1.27856
133545802	chr9:133545802:G:A	5.24285e-20	-2.17849	-0.897515	2.11784e-05	-2.14264	-0.993915
133546109	chr9:133546109:A:G	1.08101e-19	-1.37786	-0.974534	6.95329e-05	-1.05104	-0.896706
133546192	chr9:133546192:T:C	8.62068e-20	-1.51617	-1.06254	5.36316e-05	-1.21486	-0.992541
133546215	chr9:133546215:T:A	6.32438e-20	-1.68926	-1.1992	4.98459e-05	-1.11845	-1.16216
133546370	chr9:133546370:A:G	4.0941e-19	-7.15548e-10	-1.02074	0.000185876	-7.15548e-10	-0.964464
133546423	chr9:133546423:G:T	3.90832e-20	-2.18203	-1.18773	1.74311e-05	-2.16753	-1.16375
133546624	chr9:133546624:C:G	7.1017e-20	-1.62073	-1.15181	3.45355e-05	-1.55322	-1.09433
133546636	chr9:133546636:C:T	3.08193e-19	-7.15548e-10	-1.30473	0.000128829	-7.15548e-10	-1.33105
133546663	chr9:133546663:C:T	4.15648e-20	-1.98713	-1.32107	1.44171e-05	-2.18272	-1.3384
133546919	chr9:133546919:C:T	9.70326e-20	-1.46904	-0.991364	6.35678e-05	-1.14972	-0.887715
133547048	chr9:133547048:C:T	7.88241e-20	-1.53989	-1.12835	6.72801e-05	-0.900037	-1.08064
133547114	chr9:133547114:A:T	7.01386e-20	-1.65276	-1.13222	5.69725e-05	-1.06208	-1.0849
133547174	chr9:133547174:C:T	4.93294e-20	-1.79152	-1.34542	2.69874e-05	-1.54332	-1.35085
133547224	chr9:133547224:C:T	8.82589e-20	-1.43761	-1.11757	7.8347e-05	-0.759276	-1.06912
133547260	chr9:133547260:T:C	6.88816e-20	-1.66722	-1.13584	5.54396e-05	-1.08375	-1.0905
133547332	chr9:133547332:C:T	4.96695e-20	-1.81166	-1.31841	2.73897e-05	-1.56939	-1.30999
133547512	chr9:133547512:A:T	1.41961e-19	-1.42252	-0.65738	7.18429e-05	-1.40008	-0.514983
133547516	chr9:133547516:A:G	8.68006e-20	-1.3803	-1.19154	4.17547e-05	-1.31378	-1.14395
133547548	chr9:133547548:C:G	7.13728e-20	-1.63919	-1.12835	5.83844e-05	-1.04185	-1.08064
133547598	chr9:133547598:C:T	3.61189e-19	-1.14605	-6.63902e-10	0.000124309	-1.36677	-6.63902e-10
133547708	chr9:133547708:G:A	2.9905e-19	-7.15548e-10	-1.33484	0.000131149	-7.15548e-10	-1.31321
133547724	chr9:133547724:C:G	3.45069e-19	-7.15548e-10	-1.19171	0.000141621	-7.15548e-10	-1.23639
133547746	chr9:133547746:C:G	7.20086e-20	-1.62353	-1.13514	5.92462e-05	-1.01913	-1.08871
133547858	chr9:133547858:G:A	7.0339e-20	-1.64836	-1.13377	5.72338e-05	-1.05537	-1.08703
133547866	chr9:133547866:G:A	7.22983e-20	-1.63608	-1.11857	5.93121e-05	-1.03738	-1.06935
133547889	chr9:133547889:A:G	7.21077e-20	-1.63934	-1.11795	5.90145e-05	-1.04206	-1.06969
133547919	chr9:133547919:C:A	7.11067e-20	-1.6423	-1.12898	5.80993e-05	-1.04569	-1.0817
133547931	chr9:133547931:G:C	7.06651e-20	-1.64916	-1.12835	5.75714e-05	-1.05588	-1.08064
133547958	chr9:133547958:G:A	4.38862e-19	-7.15548e-10	-0.95127	0.000176903	-7.15548e-10	-1.01394
133548008	chr9:133548008:A:T	6.93956e-20	-1.66729	-1.12835	5.60364e-05	-1.0829	-1.08064
133548072	chr9:133548072:T:A	7.02483e-20	-1.65507	-1.12835	5.70355e-05	-1.06523	-1.08064
133548087	chr9:133548087:A:G	7.06878e-20	-1.64428	-1.1329	5.74557e-05	-1.05125	-1.08728
133548140	chr9:133548140:T:C	6.96184e-20	-1.64928	-1.14314	5.65256e-05	-1.05747	-1.09738
133548377	chr9:133548377:G:A	6.77823e-20	-1.69628	-1.12287	5.42233e-05	-1.12275	-1.07368
133548410	chr9:133548410:G:A	7.17302e-20	-1.63557	-1.12698	5.87407e-05	-1.03727	-1.07914
133548459	chr9:133548459:G:A	4.8482e-20	-1.80995	-1.34432	2.66916e-05	-1.56714	-1.33805
133548513	chr9:133548513:A:G	6.27215e-20	-1.62073	-1.27602	4.61412e-05	-1.11784	-1.23999
133548553	chr9:133548553:A:G	6.80833e-20	-1.68572	-1.129	5.46044e-05	-1.10807	-1.08136
133548587	chr9:133548587:A:G	6.95525e-20	-1.64059	-1.15278	5.6865e-05	-1.04207	-1.10679
133548672	chr9:133548672:A:G	6.30756e-20	-1.72909	-1.16203	4.93443e-05	-1.17323	-1.11748
133548698	chr9:133548698:T:TG	6.02629e-19	-7.15548e-10	-0.634153	0.000263731	-7.15548e-10	-0.614611
133548713	chr9:133548713:C:G	3.19006e-19	-7.15548e-10	-1.27025	0.000133361	-7.15548e-10	-1.29649
133548780	chr9:133548780:G:A	6.75843e-20	-1.69339	-1.12869	5.40392e-05	-1.12012	-1.07971
133548830	chr9:133548830:A:G	6.65393e-20	-1.68915	-1.14852	5.30854e-05	-1.11404	-1.1036
133548845	chr9:133548845:T:C	6.53177e-20	-1.67975	-1.17644	5.20515e-05	-1.10191	-1.1354
133549409	chr9:133549409:A:G	6.29742e-20	-1.71632	-1.17641	4.95457e-05	-1.14972	-1.13692
133549709	chr9:133549709:A:G	6.49391e-20	-1.70518	-1.15683	5.12204e-05	-1.13207	-1.12133
133549815	chr9:133549815:G:A	2.03754e-19	-1.01317	-0.705372	9.99284e-05	-0.876508	-0.70858
133550072	chr9:133550072:A:T	6.51229e-20	-1.71655	-1.14263	5.14248e-05	-1.15079	-1.09864
133550486	chr9:133550486:A:G	5.29032e-20	-1.95778	-1.10922	1.90572e-05	-2.11379	-1.12831
133550639	chr9:133550639:G:A	4.22013e-20	-1.96848	-1.32453	1.83673e-05	-1.97046	-1.30851
133550778	chr9:133550778:C:T	5.1398e-20	-2.07174	-1.02412	1.95396e-05	-2.17581	-1.04129
133550823	chr9:133550823:T:A	6.03274e-20	-1.76458	-1.17108	4.62001e-05	-1.22667	-1.1299
133551282	chr9:133551282:C:T	6.72489e-19	-7.15548e-10	-0.52447	0.000305592	-7.15548e-10	-0.467292
133551441	chr9:133551441:C:T	3.45664e-19	-7.15548e-10	-1.18999	0.00014309	-7.15548e-10	-1.22607
133551599	chr9:133551599:A:G	3.45111e-20	-2.19429	-1.29988	1.87224e-05	-1.93457	-1.32525
133551922	chr9:133551922:T:C	8.51746e-20	-1.47542	-1.11533	7.09776e-05	-0.885316	-1.04186
133551997	chr9:133551997:T:A	3.53398e-20	-2.1985	-1.27194	1.82846e-05	-1.98052	-1.30296
133552332	chr9:133552332:GTTGAATC:G	6.11886e-20	-1.56999	-1.3515	3.97379e-05	-1.15176	-1.35548
133552387	chr9:133552387:T:C	3.48104e-20	-2.19473	-1.29081	1.92722e-05	-1.93409	-1.29679
133552873	chr9:133552873:A:T	3.64101e-19	-1.13802	-6.63902e-10	8.50633e-05	-1.74615	-6.63902e-10
133552938	chr9:133552938:C:T	2.96868e-19	-7.15548e-10	-1.34217	0.000129835	-7.15548e-10	-1.32328
133553137	chr9:133553137:C:T	4.19883e-19	-7.15548e-10	-0.99548	0.000184613	-7.15548e-10	-0.971279
133553201	chr9:133553201:T:G	3.29591e-19	-7.15548e-10	-1.2376	0.000140685	-7.15548e-10	-1.24302
133553260	chr9:133553260:C:T	2.40063e-19	-1.55456	-6.63902e-10	7.82335e-05	-1.82985	-6.63902e-10
133553366	chr9:133553366:C:T	6.49591e-20	-2.12296	-0.738735	3.43329e-05	-1.79312	-0.860319
133553609	chr9:133553609:G:A	7.00694e-20	-2.19562	-0.590346	2.85577e-05	-2.16615	-0.671471
133554044	chr9:133554044:G:A	2.12051e-18	0.623959	-6.63902e-10	0.00035762	-0.310071	-6.63902e-10
133554049	chr9:133554049:C:T	3.26071e-20	-2.19885	-1.35207	1.42957e-05	-2.18292	-1.34666
133554647	chr9:133554647:C:T	3.16416e-19	-7.15548e-10	-1.2784	0.000141793	-7.15548e-10	-1.23518
133554678	chr9:133554678:G:A	1.38687e-19	-2.10324	-6.63902e-10	6.43174e-05	-2.02571	-6.63902e-10
133555301	chr9:133555301:C:G	3.88926e-20	-2.19814	-1.17651	1.61498e-05	-2.18901	-1.21863
133555378	chr9:133555378:A:G	1.15689e-19	-0.994634	-1.28991	8.48298e-05	-0.458737	-1.29016
133555838	chr9:133555838:C:T	3.55312e-19	-7.15548e-10	-1.16246	0.000150106	-7.15548e-10	-1.1782
133555922	chr9:133555922:C:T	4.97559e-20	-1.78535	-1.34298	1.77802e-05	-1.96688	-1.34458
133556558	chr9:133556558:G:A	1.8563e-19	-0.452352	-1.35935	6.51671e-05	-0.651404	-1.36118
133556823	chr9:133556823:C:A	6.78879e-20	-1.67623	-1.14137	2.69705e-05	-1.72963	-1.16517
133557075	chr9:133557075:G:A	1.26916e-19	-2.19193	-6.63902e-10	5.4725e-05	-2.18722	-6.63902e-10
133557471	chr9:133557471:C:T	3.0315e-19	-7.15548e-10	-1.32123	0.000131692	-7.15548e-10	-1.30908
133557510	chr9:133557510:G:C	4.83973e-20	-2.15074	-1.00527	2.263e-05	-2.14822	-0.922048
133557631	chr9:133557631:G:T	1.11589e-19	-0.960811	-1.35982	3.70128e-05	-1.21786	-1.36041
133557816	chr9:133557816:G:A	2.98354e-19	-7.15548e-10	-1.33718	0.00012734	-7.15548e-10	-1.34268
133557843	chr9:133557843:G:A	2.68914e-19	-1.44106	-6.63902e-10	0.00010921	-1.49627	-6.63902e-10
133557950	chr9:133557950:C:T	3.39264e-19	-7.15548e-10	-1.20868	0.000144736	-7.15548e-10	-1.21463
133558376	chr9:133558376:A:G	8.63177e-20	-1.21964	-1.35778	3.09591e-05	-1.39677	-1.3601
133558476	chr9:133558476:C:T	1.35122e-19	-2.12928	-6.63902e-10	5.51426e-05	-2.17962	-6.63902e-10
133560208	chr9:133560208:G:A	2.48406e-19	-0.313413	-1.20698	0.000270535	0.622618	-1.21176
133560265	chr9:133560265:A:G	4.89235e-20	-1.86103	-1.28417	2.32431e-05	-1.75709	-1.28645
133560310	chr9:133560310:G:A	1.54384e-19	-1.99601	-6.63902e-10	7.12603e-05	-1.9232	-6.63902e-10
133560573	chr9:133560573:C:T	3.11161e-19	-7.15548e-10	-1.29514	0.000138819	-7.15548e-10	-1.25637
133560588	chr9:133560588:G:A	3.14024e-19	-7.15548e-10	-1.28599	0.00013769	-7.15548e-10	-1.26453
133560755	chr9:133560755:G:A	3.15529e-19	-7.15548e-10	-1.2812	0.000138422	-7.15548e-10	-1.25924
133561003	chr9:133561003:C:T	8.51089e-20	-1.44393	-1.14759	4.23883e-05	-1.35614	-1.08653
133561049	chr9:133561049:A:G	2.51864e-18	-7.15548e-10	0.796021	0.00105564	-7.15548e-10	0.772364
133561321	chr9:133561321:A:G	8.09865e-20	-1.30705	-1.33413	7.18927e-05	-0.58814	-1.32623
133561397	chr9:133561397:C:G	4.90845e-19	-7.15548e-10	-0.839327	0.000225407	-7.15548e-10	-0.771633
133561506	chr9:133561506:G:A	5.66223e-20	-1.64587	-1.35319	2.57889e-05	-1.6027	-1.3369
133561513	chr9:133561513:TC:T	3.87045e-20	-2.03384	-1.34566	1.60446e-05	-2.15032	-1.26385
133561740	chr9:133561740:A:G	3.05136e-19	-7.15548e-10	-1.3147	0.000132586	-7.15548e-10	-1.30231
133561792	chr9:133561792:T:G	6.86007e-20	-1.45957	-1.34758	5.57797e-05	-0.811619	-1.35651
133561927	chr9:133561927:T:G	8.35831e-20	-1.27284	-1.33677	7.53969e-05	-0.537373	-1.3294
133562063	chr9:133562063:G:A	8.22267e-20	-1.28697	-1.33901	7.37659e-05	-0.556588	-1.33206
133562974	chr9:133562974:CT:C	6.06006e-19	-7.15548e-10	-0.628566	0.000236833	-7.15548e-10	-0.722187
133562990	chr9:133562990:C:T	9.08372e-19	-7.15548e-10	-0.223801	0.000333917	-7.15548e-10	-0.378651
133563068	chr9:133563068:G:T	3.08958e-19	-7.15548e-10	-1.30225	0.000135125	-7.15548e-10	-1.28334
133563087	chr9:133563087:C:T	1.12223e-18	-7.15548e-10	-0.0123838	0.000475245	-7.15548e-10	-0.0257126
133563093	chr9:133563093:A:G	2.23719e-19	-1.62506	-6.63902e-10	0.000111761	-1.47318	-6.63902e-10
133563330	chr9:133563330:G:A	3.5469e-20	-2.14216	-1.32463	1.47839e-05	-2.19786	-1.29814
133563434	chr9:133563434:GTAAGTGTCAAGCCTGTGGGCGTTGTCAC:G	2.91783e-19	-7.15548e-10	-1.35945	0.000125082	-7.15548e-10	-1.36057
133564966	chr9:133564966:G:A	5.11546e-20	-1.75885	-1.34175	2.30695e-05	-1.73299	-1.31804
133565112	chr9:133565112:A:C	4.49519e-19	-0.927277	-6.63902e-10	0.00015576	-1.14122	-6.63902e-10
133565434	chr9:133565434:A:G	1.06918e-18	-7.15548e-10	-0.0608046	0.000452486	-7.15548e-10	-0.0747848
133565497	chr9:133565497:G:A	7.40628e-20	-1.82226	-0.908286	3.59198e-05	-1.76613	-0.842124
133565506	chr9:133565506:A:G	4.341e-20	-1.90361	-1.36116	3.4642e-05	-1.28426	-1.36021
133565547	chr9:133565547:G:T	1.55405e-19	-1.98942	-6.63902e-10	7.13335e-05	-1.92218	-6.63902e-10
133565742	chr9:133565742:A:G	7.64808e-20	-1.34339	-1.35503	6.60984e-05	-0.640563	-1.35784
133566225	chr9:133566225:T:G	5.57995e-20	-1.66955	-1.34414	2.49231e-05	-1.65205	-1.3217
133566364	chr9:133566364:C:T	1.34579e-19	-2.13331	-6.63902e-10	6.0246e-05	-2.09111	-6.63902e-10
133566539	chr9:133566539:C:T	5.27372e-20	-1.72599	-1.34414	2.3469e-05	-1.71216	-1.3217
133567003	chr9:133567003:C:T	2.98658e-19	-7.15548e-10	-1.33615	0.000129571	-7.15548e-10	-1.32532
133567097	chr9:133567097:G:A	1.72064e-19	-1.88759	-6.63902e-10	7.12116e-05	-1.92389	-6.63902e-10
133567164	chr9:133567164:C:T	3.49428e-19	-7.15548e-10	-1.17916	0.000143058	-7.15548e-10	-1.22629
133567182	chr9:133567182:G:A	3.53326e-19	-7.15548e-10	-1.16806	0.000158222	-7.15548e-10	-1.12554
133567256	chr9:133567256:C:T	1.6236e-19	-1.26248	-0.683157	6.00681e-05	-1.44136	-0.652705
133567276	chr9:133567276:C:T	1.06918e-18	-7.15548e-10	-0.0608046	0.000452486	-7.15548e-10	-0.0747848
133567444	chr9:133567444:G:A	4.3628e-20	-1.90103	-1.35872	2.05448e-05	-1.80963	-1.35731
133567845	chr9:133567845:A:G	1.17096e-19	-0.913193	-1.35927	9.46959e-05	-0.279535	-1.35934
133568010	chr9:133568010:C:T	5.0021e-20	-1.81395	-1.30907	2.42834e-05	-1.69656	-1.30319
133568548	chr9:133568548:G:A	3.60231e-20	-2.09229	-1.359	1.66589e-05	-2.02139	-1.35521
133568586	chr9:133568586:TC:T	1.95626e-18	0.543336	-6.63902e-10	0.00392047	2.08443	-6.63902e-10
133568599	chr9:133568599:C:A	3.0139e-19	-7.15548e-10	-1.32705	0.000130945	-7.15548e-10	-1.31476
133568974	chr9:133568974:T:C	6.79972e-20	-2.10926	-0.706724	3.1199e-05	-2.04161	-0.707545
133569082	chr9:133569082:CA:C	3.89281e-19	-7.15548e-10	-1.07115	0.000175266	-7.15548e-10	-1.02324
133569102	chr9:133569102:T:C	3.04443e-19	-7.15548e-10	-1.31697	0.000134104	-7.15548e-10	-1.29092
133569143	chr9:133569143:G:A	3.39045e-20	-2.15625	-1.35566	1.54713e-05	-2.08933	-1.36123
133569476	chr9:133569476:A:G	1.21928e-19	-1.07048	-1.16155	9.712e-05	-0.455143	-1.15845
133569488	chr9:133569488:C:G	6.98768e-20	-1.62507	-1.16365	3.09519e-05	-1.60051	-1.1566
133569624	chr9:133569624:G:A	2.96912e-19	-7.15548e-10	-1.34202	0.000127205	-7.15548e-10	-1.34375
133570034	chr9:133570034:A:C	2.98232e-19	-7.15548e-10	-1.33758	0.000129364	-7.15548e-10	-1.32691
133570351	chr9:133570351:C:T	6.63288e-20	-1.52306	-1.31777	3.01422e-05	-1.49854	-1.28507
133570435	chr9:133570435:C:T	1.33678e-19	-2.14002	-6.63902e-10	5.97788e-05	-2.09889	-6.63902e-10
133570935	chr9:133570935:A:G	3.24419e-19	-2.1726	0.919178	0.000172155	-2.18834	1.14719
133571158	chr9:133571158:C:G	2.98676e-19	-7.15548e-10	-1.3361	0.000128273	-7.15548e-10	-1.33539
133571184	chr9:133571184:CCT:C	3.76763e-19	-7.15548e-10	-1.10384	0.000169052	-7.15548e-10	-1.05934
133571319	chr9:133571319:A:C	6.66824e-19	0.791159	-1.32409	0.000705231	1.6939	-1.32491
133571467	chr9:133571467:C:A	1.06357e-18	-7.15548e-10	-0.0660718	0.00038431	-7.15548e-10	-0.238093
133571835	chr9:133571835:C:G	9.7872e-20	-1.21362	-1.23817	4.8634e-05	-1.11433	-1.19089
133571965	chr9:133571965:C:T	4.2155e-19	-7.15548e-10	-0.991516	0.00019558	-7.15548e-10	-0.913574
133572410	chr9:133572410:G:A	4.58463e-20	-2.14606	-1.0641	2.05617e-05	-2.09561	-1.0705
133572532	chr9:133572532:G:T	7.78781e-20	-1.42147	-1.25884	2.89802e-05	-1.5286	-1.29433
133572725	chr9:133572725:G:A	8.13038e-20	-1.45189	-1.18537	3.63701e-05	-1.42398	-1.17181
133573082	chr9:133573082:TG:T	2.34832e-19	-0.303712	-1.27287	0.000217264	0.467242	-1.27567
133573340	chr9:133573340:G:A	3.14749e-19	-7.15548e-10	-1.28368	0.000137431	-7.15548e-10	-1.26642
133573728	chr9:133573728:G:A	1.50335e-19	-0.709238	-1.31335	0.000124962	-0.0312659	-1.33026
133573863	chr9:133573863:G:A	7.16031e-20	-1.42542	-1.3389	2.59704e-05	-1.62911	-1.30347
133574207	chr9:133574207:G:A	1.67657e-19	-0.558655	-1.35488	6.20797e-05	-0.706981	-1.35414
133574320	chr9:133574320:C:T	8.20926e-20	-2.14805	-0.479553	3.7734e-05	-2.14939	-0.409586
133574344	chr9:133574344:G:A	3.20513e-19	-7.15548e-10	-1.26553	0.000139513	-7.15548e-10	-1.25139
133574681	chr9:133574681:C:T	2.89445e-19	-0.00843305	-1.35906	0.000263053	0.743325	-1.36051
133575022	chr9:133575022:G:A	2.38461e-19	-0.231833	-1.32942	0.000195375	0.415411	-1.33003
133575081	chr9:133575081:G:T	1.00348e-19	-1.16565	-1.26116	4.94843e-05	-1.06816	-1.21972
133575116	chr9:133575116:C:T	2.9263e-19	-7.15548e-10	-1.35655	0.000126331	-7.15548e-10	-1.35064
133575149	chr9:133575149:GC:G	4.75758e-20	-1.86772	-1.30541	2.04343e-05	-1.88673	-1.2856
133575240	chr9:133575240:G:A	6.95395e-20	-1.55004	-1.24352	2.96512e-05	-1.52333	-1.27671
133575347	chr9:133575347:A:C	3.0304e-19	-7.15548e-10	-1.32159	0.000125103	-7.15548e-10	-1.36041
133575459	chr9:133575459:G:A	1.78789e-19	-1.84925	-6.63902e-10	7.77576e-05	-1.83595	-6.63902e-10
133575537	chr9:133575537:C:A	8.09843e-20	-1.29545	-1.34575	3.25315e-05	-1.36266	-1.34467
133575636	chr9:133575636:C:T	1.13961e-18	-2.10983	2.11281	0.000568467	-1.92844	2.08185
133575640	chr9:133575640:G:A	3.3393e-19	-7.15548e-10	-1.22452	0.000145779	-7.15548e-10	-1.20745
133575676	chr9:133575676:C:T	2.91264e-19	-7.15548e-10	-1.36122	0.000125004	-7.15548e-10	-1.3612
133575722	chr9:133575722:G:A	5.63744e-19	-7.15548e-10	-0.700856	0.000264434	-7.15548e-10	-0.611951
133576095	chr9:133576095:A:C	1.7418e-19	-1.87536	-6.63902e-10	5.67925e-05	-2.15014	-6.63902e-10
133576144	chr9:133576144:A:AG	2.34135e-18	-0.0619695	0.784997	0.00214642	0.734768	0.747245
133576154	chr9:133576154:A:T	1.78708e-19	-1.8497	-6.63902e-10	7.30555e-05	-1.89832	-6.63902e-10
133576370	chr9:133576370:G:C	3.34362e-19	-7.15548e-10	-1.22323	0.000145772	-7.15548e-10	-1.2075
133576633	chr9:133576633:C:T	2.95e-19	-7.15548e-10	-1.34848	0.000127789	-7.15548e-10	-1.33916
133577051	chr9:133577051:C:G	3.57136e-19	-7.15548e-10	-1.15734	0.000149778	-7.15548e-10	-1.18039
133577183	chr9:133577183:A:G	7.71162e-19	0.595951	-0.983508	0.000717607	1.37492	-0.988539
133577265	chr9:133577265:C:T	5.94702e-20	-1.62192	-1.32806	2.63914e-05	-1.57367	-1.34283
133577560	chr9:133577560:G:A	2.47082e-19	-0.372638	-1.1531	0.000318823	0.695826	-1.12073
133577602	chr9:133577602:G:A	3.98169e-19	0.0467744	-1.09535	0.000370112	0.829715	-1.10545
133577767	chr9:133577767:G:A	5.4737e-20	-2.13275	-0.900162	2.43792e-05	-2.12062	-0.875194
133577874	chr9:133577874:C:T	6.22573e-20	-1.78186	-1.12232	2.47965e-05	-1.89412	-1.08472
133577967	chr9:133577967:A:G	4.07038e-19	0.0345873	-1.06113	0.000375137	0.810299	-1.07255
133578005	chr9:133578005:A:G	5.85496e-19	0.399419	-1.06242	0.000574173	1.23565	-1.07226
133578043	chr9:133578043:C:T	3.51837e-19	-0.283595	-0.888692	0.000291784	0.383262	-0.89679
133578137	chr9:133578137:C:T	3.99181e-19	-0.0464615	-0.999578	0.000364977	0.721213	-1.01092
133578178	chr9:133578178:C:CCCA	4.36308e-19	0.069973	-1.02708	0.000406263	0.856133	-1.03867
133578275	chr9:133578275:C:T	3.34037e-19	-7.15548e-10	-1.2242	0.000147441	-7.15548e-10	-1.19612
133578347	chr9:133578347:G:A	5.72098e-20	-1.6499	-1.33883	3.56368e-05	-1.26823	-1.34793
133578400	chr9:133578400:T:C	2.06188e-19	-0.572536	-1.13413	0.00016871	0.0660652	-1.12743
133578446	chr9:133578446:A:G	3.68313e-19	-0.0994808	-1.02704	0.000336199	0.66633	-1.03817
133578568	chr9:133578568:C:T	7.08208e-20	-2.19533	-0.579972	2.64602e-05	-2.19885	-0.715057
133578798	chr9:133578798:C:T	1.3118e-19	-2.15888	-6.63902e-10	5.66786e-05	-2.15214	-6.63902e-10
133579241	chr9:133579241:G:A	3.02252e-19	-7.15548e-10	-1.32419	0.000133029	-7.15548e-10	-1.29898
133579457	chr9:133579457:G:A	5.73332e-19	-7.15548e-10	-0.68399	0.000239495	-7.15548e-10	-0.711012
133579465	chr9:133579465:G:A	3.6726e-20	-2.13737	-1.2946	1.66123e-05	-2.0873	-1.2921
133579606	chr9:133579606:C:T	1.28165e-19	-2.18213	-6.63902e-10	5.56506e-05	-2.17045	-6.63902e-10
133579625	chr9:133579625:C:A	1.31955e-19	-0.891049	-1.26195	4.36376e-05	-1.1161	-1.29753
133579907	chr9:133579907:G:A	2.89235e-19	-1.36822	-6.63902e-10	9.96758e-05	-1.58762	-6.63902e-10
133580075	chr9:133580075:T:C	6.44092e-20	-1.84382	-1.02638	2.50488e-05	-1.93195	-1.03676
133580355	chr9:133580355:G:T	1.33595e-19	-2.14064	-6.63902e-10	5.80901e-05	-2.12755	-6.63902e-10
133580391	chr9:133580391:C:T	3.06532e-19	-7.15548e-10	-1.31013	0.000134328	-7.15548e-10	-1.28926
133580565	chr9:133580565:G:A	4.22408e-19	-7.15548e-10	-0.989484	0.000169369	-7.15548e-10	-1.05746
133580598	chr9:133580598:T:C	2.93778e-19	-7.15548e-10	-1.35263	0.000126669	-7.15548e-10	-1.34797
133580775	chr9:133580775:A:G	4.85419e-20	-2.02264	-1.13038	1.8836e-05	-2.07351	-1.18026
133581285	chr9:133581285:C:T	2.88151e-19	-0.64828	-0.72369	0.000296212	0.13985	-0.638317
133581320	chr9:133581320:G:A	6.36274e-20	-1.66257	-1.21984	4.23846e-05	-1.27291	-1.16985
133581792	chr9:133581792:G:A	9.96514e-18	-0.698016	2.86941	0.00862164	-0.0165612	2.88905
133582147	chr9:133582147:G:A	6.19149e-20	-2.15303	-0.756667	2.36777e-05	-2.16152	-0.863485
133582159	chr9:133582159:C:T	6.11156e-20	-2.16873	-0.75396	2.31685e-05	-2.1834	-0.86335
133582748	chr9:133582748:C:G	2.72777e-19	-0.773551	-0.653249	0.000279096	-0.00684338	-0.551145
133583141	chr9:133583141:T:C	3.4849e-19	-7.15548e-10	-1.18184	0.000159067	-7.15548e-10	-1.12021
133583372	chr9:133583372:G:A	7.19039e-19	-2.17206	1.71452	0.000299526	-2.17079	1.68345
133583762	chr9:133583762:G:C	4.04375e-20	-2.01078	-1.32492	1.84443e-05	-1.95162	-1.32317
133583855	chr9:133583855:C:T	4.15132e-20	-1.99669	-1.31275	1.67301e-05	-2.0367	-1.33563
133584089	chr9:133584089:G:T	3.3442e-19	-7.15548e-10	-1.22306	0.000149635	-7.15548e-10	-1.18134
133584092	chr9:133584092:C:T	5.72519e-20	-1.68165	-1.30634	2.49584e-05	-1.64666	-1.32568
133584820	chr9:133584820:G:A	3.38716e-19	-2.15667	0.946374	0.000188351	-2.16758	1.21635
133584848	chr9:133584848:G:A	1.37835e-19	-2.1094	-6.63902e-10	6.03168e-05	-2.08993	-6.63902e-10
133585505	chr9:133585505:C:T	9.66535e-20	-1.30118	-1.16314	3.75499e-05	-1.3514	-1.21247
133586169	chr9:133586169:GC:G	5.79727e-19	-7.15548e-10	-0.672898	0.00026755	-7.15548e-10	-0.600235
133586552	chr9:133586552:A:T	8.20433e-20	-1.45702	-1.17119	4.85207e-05	-1.23367	-1.07388
133586684	chr9:133586684:CTG:C	9.98004e-20	-1.57899	-0.853294	5.70647e-05	-1.40366	-0.741693
133586729	chr9:133586729:G:A	3.77509e-20	-2.10293	-1.30152	1.53234e-05	-2.13158	-1.32858
133586749	chr9:133586749:A:G	3.64149e-18	-0.658187	1.82288	0.00184229	-0.454915	1.78414
133587225	chr9:133587225:C:T	6.97966e-19	-7.15548e-10	-0.487284	0.000295851	-7.15548e-10	-0.499686
133587289	chr9:133587289:G:A	6.28897e-20	-1.62448	-1.26959	2.70926e-05	-1.59671	-1.29357
133587445	chr9:133587445:C:T	3.57031e-18	-0.677927	1.82288	0.00180117	-0.477488	1.78414
133587487	chr9:133587487:A:AGGCCTCCT	3.21975e-19	-7.15548e-10	-1.26098	0.000135123	-7.15548e-10	-1.28336
133587672	chr9:133587672:A:T	3.29022e-19	-7.15548e-10	-1.23933	0.000139961	-7.15548e-10	-1.24818
133587922	chr9:133587922:G:A	1.42372e-19	-2.11809	0.0410783	7.35136e-05	-2.13342	0.24135
133588134	chr9:133588134:C:T	5.43404e-19	0.111533	-0.849135	0.000366614	0.449271	-0.734505
133588152	chr9:133588152:G:A	3.47225e-18	-0.632915	1.75002	0.00176109	-0.429367	1.71351
133588158	chr9:133588158:T:C	5.24508e-19	0.0999318	-0.872926	0.000352586	0.436371	-0.76062
133588219	chr9:133588219:G:A	5.41834e-19	0.126553	-0.867047	0.000365831	0.46679	-0.754161
133588276	chr9:133588276:C:T	5.09243e-19	0.0642178	-0.866747	0.000342427	0.400521	-0.754005
133588285	chr9:133588285:T:G	5.24866e-19	0.0816046	-0.853916	0.000353743	0.418599	-0.73957
133588405	chr9:133588405:T:G	1.49607e-18	-7.15548e-10	0.27514	0.000657615	-7.15548e-10	0.299077
133588983	chr9:133588983:C:T	3.24105e-18	-0.706354	1.75455	0.00163306	-0.508916	1.71758
133589116	chr9:133589116:C:T	3.66825e-19	-7.15548e-10	-1.13057	0.000157129	-7.15548e-10	-1.13247
133589136	chr9:133589136:C:T	2.02047e-18	0.175966	0.399662	0.00170137	0.597145	0.652501
133589291	chr9:133589291:T:C	9.41097e-19	-7.15548e-10	-0.188409	0.00036866	-7.15548e-10	-0.279667
133589350	chr9:133589350:T:G	1.92297e-18	-7.15548e-10	0.526169	0.000850973	-7.15548e-10	0.556838
133589391	chr9:133589391:T:C	5.6197e-19	0.0826647	-0.786672	0.000382375	0.419422	-0.662563
133589541	chr9:133589541:C:A	2.26583e-18	0.690241	-6.63902e-10	0.00497642	2.32292	-6.63902e-10
133589564	chr9:133589564:C:T	3.18437e-19	-7.15548e-10	-1.27203	0.000135866	-7.15548e-10	-1.27787
133589578	chr9:133589578:A:G	4.84869e-19	-0.056618	-0.794959	0.00032942	0.281318	-0.673528
133589927	chr9:133589927:C:T	3.75817e-19	-7.15548e-10	-1.10635	0.000160192	-7.15548e-10	-1.11317
133589975	chr9:133589975:C:A	8.62834e-19	-7.15548e-10	-0.275232	0.000360757	-7.15548e-10	-0.301338
133590330	chr9:133590330:C:A	8.11861e-20	-2.11417	-0.524538	3.6448e-05	-2.11872	-0.474934
133590623	chr9:133590623:C:G	5.55329e-20	-1.73091	-1.28757	4.03035e-05	-1.18537	-1.30774
133590663	chr9:133590663:C:T	1.967e-19	-1.75377	-6.63902e-10	7.08069e-05	-1.92959	-6.63902e-10
133590682	chr9:133590682:G:A	5.9073e-19	-7.15548e-10	-0.654097	0.00025294	-7.15548e-10	-0.656388
133590752	chr9:133590752:G:A	7.07975e-20	-1.82176	-0.953869	2.89027e-05	-2.01755	-0.808057
133590934	chr9:133590934:T:C	4.79571e-20	-1.81379	-1.35136	2.44777e-05	-1.63268	-1.3591
133591058	chr9:133591058:T:C	5.75715e-20	-1.696	-1.28642	2.94195e-05	-1.49803	-1.30985
133591503	chr9:133591503:A:G	3.80689e-19	-0.0966788	-0.996794	0.000240092	0.247781	-0.956301
133591551	chr9:133591551:G:A	4.3785e-18	2.17414	-0.82513	0.000488186	0.739436	-0.738282
133591625	chr9:133591625:C:T	6.24673e-20	-1.54155	-1.35927	3.33054e-05	-1.32259	-1.36123
133591684	chr9:133591684:G:T	4.20478e-19	-7.15548e-10	-0.994064	0.000177285	-7.15548e-10	-1.01178
133591830	chr9:133591830:C:T	3.04048e-19	-7.15548e-10	-1.31827	0.000134738	-7.15548e-10	-1.28621
133591871	chr9:133591871:C:T	9.255e-20	-1.37838	-1.12932	3.20097e-05	-1.70173	-1.02178
133592005	chr9:133592005:G:A	1.19761e-18	-7.15548e-10	0.0526262	0.000488696	-7.15548e-10	0.0021983
133592024	chr9:133592024:C:T	1.76885e-19	-0.667628	-1.19233	6.04376e-05	-0.923267	-1.16466
133592197	chr9:133592197:C:T	9.99186e-18	3.53522	-1.36115	0.00441694	3.5645	-1.36084
133592370	chr9:133592370:G:A	2.91332e-19	-7.15548e-10	-1.36099	0.00012504	-7.15548e-10	-1.36091
133592574	chr9:133592574:T:C	5.34372e-20	-1.88764	-1.16931	2.7606e-05	-1.76405	-1.10746
133592897	chr9:133592897:C:A	3.72865e-19	-7.15548e-10	-1.11424	0.000164399	-7.15548e-10	-1.08724
133593189	chr9:133593189:T:G	2.15952e-18	2.00264	-1.36045	0.000793485	1.84042	-1.35353
133593237	chr9:133593237:T:C	4.39864e-18	2.51997	-1.16637	0.0023313	2.69955	-1.13491
133593282	chr9:133593282:T:C	4.20728e-18	2.47074	-1.16163	0.00219558	2.63478	-1.13012
133593391	chr9:133593391:C:T	5.3269e-18	2.75444	-1.20937	0.00281448	2.936	-1.18301
133593456	chr9:133593456:TC:T	3.35846e-18	1.95764	-0.873857	0.000387391	0.561872	-0.79198
133593498	chr9:133593498:A:G	4.65917e-18	2.5758	-1.16466	0.00244598	2.74585	-1.13319
133593649	chr9:133593649:G:T	1.27536e-19	-2.18705	-6.63902e-10	5.41238e-05	-2.19827	-6.63902e-10
133593657	chr9:133593657:A:G	7.69053e-20	-1.606	-1.08688	2.78519e-05	-1.84944	-1.01321
133593770	chr9:133593770:C:T	4.83565e-18	2.61138	-1.16306	0.00255101	2.7861	-1.1314
133593959	chr9:133593959:C:A	3.99361e-19	-7.15548e-10	-1.04559	0.000173495	-7.15548e-10	-1.03339
133594000	chr9:133594000:A:C	2.72153e-18	0.476006	0.397488	0.00151347	0.755761	0.376858
133594106	chr9:133594106:A:G	4.64582e-18	2.57993	-1.17166	0.00245673	2.75771	-1.14067
133594162	chr9:133594162:G:A	4.35419e-18	2.09921	-0.755776	0.000487482	0.672204	-0.672493
133594213	chr9:133594213:A:G	4.04906e-19	-7.15548e-10	-1.0318	0.000180242	-7.15548e-10	-0.995241
133594260	chr9:133594260:C:T	6.91311e-18	2.92244	-1.11672	0.00360405	3.07763	-1.07736
133594265	chr9:133594265:A:G	3.43842e-18	0.515929	0.591383	0.00190241	0.795413	0.565919
133594332	chr9:133594332:A:G	5.13692e-20	-1.82646	-1.26996	2.2025e-05	-1.8007	-1.29666
133594341	chr9:133594341:A:C	2.93932e-19	-7.15548e-10	-1.35211	0.000125398	-7.15548e-10	-1.35805
133594420	chr9:133594420:G:A	4.94063e-19	-7.15548e-10	-0.832793	0.000222807	-7.15548e-10	-0.783236
133594421	chr9:133594421:T:C	8.89627e-20	-1.23598	-1.31125	3.68651e-05	-1.25182	-1.33046
133594555	chr9:133594555:C:T	7.29758e-18	2.97217	-1.11233	0.00378838	3.12339	-1.07324
133594768	chr9:133594768:A:G	5.82076e-18	2.78915	-1.15542	0.00308618	2.96723	-1.12208
133594858	chr9:133594858:G:C	1.35921e-19	-2.12338	-6.63902e-10	5.87531e-05	-2.1162	-6.63902e-10
133594903	chr9:133594903:C:T	3.73316e-20	-2.15634	-1.25927	1.65535e-05	-2.10761	-1.27533
133595067	chr9:133595067:C:T	4.35718e-19	-7.15548e-10	-0.958459	0.000185153	-7.15548e-10	-0.96836
133595098	chr9:133595098:G:A	3.71481e-20	-2.16151	-1.25903	1.64407e-05	-2.1147	-1.27509
133595102	chr9:133595102:A:G	5.1464e-20	-1.8291	-1.26547	2.20624e-05	-1.80273	-1.29294
133595163	chr9:133595163:T:C	4.57593e-19	-7.15548e-10	-0.909475	0.000204578	-7.15548e-10	-0.868594
133595307	chr9:133595307:G:A	3.08941e-19	-7.15548e-10	-1.3023	0.000131608	-7.15548e-10	-1.30971
133595379	chr9:133595379:C:T	2.24715e-18	1.53076	-0.848797	0.000281774	0.219472	-0.76791
133595400	chr9:133595400:C:T	1.00154e-18	-7.15548e-10	-0.126162	0.000471663	-7.15548e-10	-0.0332783
133595566	chr9:133595566:C:G	2.46925e-19	-1.52637	-6.63902e-10	8.46002e-05	-1.75161	-6.63902e-10
133596259	chr9:133596259:G:A	4.07118e-20	-2.04582	-1.28312	2.47467e-05	-1.73239	-1.24847
133596407	chr9:133596407:G:A	3.67899e-19	-7.15548e-10	-1.12765	0.000153458	-7.15548e-10	-1.15611
133596524	chr9:133596524:G:A	3.42227e-19	-1.19998	-6.63902e-10	0.000137069	-1.26906	-6.63902e-10
133596651	chr9:133596651:A:G	2.4353e-19	-0.30476	-1.23546	0.000135259	-0.0410358	-1.24132
133596728	chr9:133596728:C:T	4.44493e-19	-7.15548e-10	-0.938522	0.00018281	-7.15548e-10	-0.981095
133596738	chr9:133596738:C:T	2.37873e-19	-0.345718	-1.218	0.000132072	-0.0819368	-1.22426
133597002	chr9:133597002:C:T	4.02193e-20	-2.00863	-1.33248	2.47676e-05	-1.66938	-1.31063
133597279	chr9:133597279:A:G	6.86128e-19	0.469145	-0.973536	0.000397814	0.762289	-0.965846
133597305	chr9:133597305:G:A	8.40465e-20	-1.50694	-1.09715	2.92678e-05	-1.78348	-1.02957
133597312	chr9:133597312:T:C	3.57176e-19	-7.15548e-10	-1.15723	0.000155027	-7.15548e-10	-1.14594
133597376	chr9:133597376:G:C	2.25699e-19	-0.387455	-1.2288	0.000123977	-0.132665	-1.23678
133597741	chr9:133597741:G:A	7.44583e-19	0.490707	-0.913339	0.000431441	0.78028	-0.902692
133597897	chr9:133597897:C:A	8.65283e-20	-1.30884	-1.26614	3.48545e-05	-1.34691	-1.29145
133598074	chr9:133598074:A:T	2.34651e-18	0.34134	0.383887	0.00127234	0.60674	0.352333
133598224	chr9:133598224:A:G	1.31869e-19	-2.15365	-6.63902e-10	5.69006e-05	-2.14824	-6.63902e-10
133598248	chr9:133598248:C:G	1.321e-19	-2.1519	-6.63902e-10	5.70079e-05	-2.14635	-6.63902e-10
133598452	chr9:133598452:T:A	2.91446e-19	-7.15548e-10	-1.3606	0.000125018	-7.15548e-10	-1.36108
133598690	chr9:133598690:T:C	1.58367e-18	0.227965	0.104082	0.000864068	0.492367	0.0797412
133599141	chr9:133599141:A:G	1.15605e-18	-7.15548e-10	0.017313	0.000477941	-7.15548e-10	-0.020055
133599150	chr9:133599150:C:T	3.59242e-20	-2.12605	-1.328	1.62914e-05	-2.06649	-1.33241
133599259	chr9:133599259:C:T	5.92007e-19	-7.15548e-10	-0.651937	0.000239846	-7.15548e-10	-0.709545
133599386	chr9:133599386:C:G	4.68135e-19	-2.05476	1.16806	0.000328898	-1.74322	1.34943
133599547	chr9:133599547:A:T	3.43157e-20	-2.14778	-1.35208	1.55277e-05	-2.09693	-1.34999
133599575	chr9:133599575:T:G	3.75494e-19	-2.04936	0.942151	0.000263852	-1.73476	1.12061
133599925	chr9:133599925:TGTGA:T	5.0189e-19	-7.15548e-10	-0.817075	0.000211656	-7.15548e-10	-0.834581
133599973	chr9:133599973:GTGTC:G	3.45945e-19	-7.15548e-10	-1.18918	0.000145608	-7.15548e-10	-1.20862
133600054	chr9:133600054:TGA:T	1.83752e-18	1.46207	-0.981349	0.000232494	0.164414	-0.905094
133600102	chr9:133600102:A:C	1.37116e-19	-2.01392	-0.10071	9.64519e-05	-1.67479	0.0542963
133600138	chr9:133600138:G:A	2.8378e-18	0.915328	-6.63902e-10	0.00100102	0.719231	-6.63902e-10
133600515	chr9:133600515:T:A	4.51235e-19	-7.15548e-10	-0.923468	0.000184498	-7.15548e-10	-0.971901
133600626	chr9:133600626:A:T	7.59195e-19	-0.237009	-0.166188	0.000460428	0.0590741	-0.11646
133600652	chr9:133600652:G:C	5.7071e-19	0.0412131	-0.729787	0.000352032	0.349873	-0.675694
133600685	chr9:133600685:C:T	5.77161e-19	-7.15548e-10	-0.677334	0.00023543	-7.15548e-10	-0.728127
133600843	chr9:133600843:G:A	1.33715e-18	0.926773	-0.763936	0.000194489	-0.262924	-0.656245
133601134	chr9:133601134:G:A	6.82004e-20	-2.18747	-0.625539	3.27392e-05	-2.17888	-0.522089
133601177	chr9:133601177:A:C	5.07683e-20	-1.79636	-1.31182	1.80507e-05	-2.00178	-1.29458
133601510	chr9:133601510:C:G	4.55122e-20	-2.07232	-1.14516	1.93677e-05	-2.11451	-1.11143
133601526	chr9:133601526:C:T	5.50401e-19	-1.44309	0.718287	0.000207067	-1.53615	0.679654
133601557	chr9:133601557:T:A	1.49614e-18	1.47651	-1.20132	0.000171427	0.121476	-1.16686
133601595	chr9:133601595:C:T	2.4919e-18	1.35802	-0.572675	0.000329032	0.0732284	-0.466616
133602222	chr9:133602222:G:C	9.86297e-20	-1.10578	-1.3383	3.9931e-05	-1.15294	-1.34944
133602526	chr9:133602526:C:T	6.95787e-20	-1.46556	-1.32744	2.84507e-05	-1.53697	-1.3044
133603245	chr9:133603245:A:T	1.50825e-19	-0.929522	-1.08981	3.81836e-05	-1.44076	-1.10637
133603280	chr9:133603280:A:G	1.10552e-19	-2.07321	-0.256757	5.11307e-05	-2.05607	-0.199086
133603308	chr9:133603308:C:T	1.04244e-19	-2.17845	-0.210272	5.15224e-05	-2.16733	-0.0801949
133603579	chr9:133603579:C:T	9.42131e-20	-1.1893	-1.30059	3.70995e-05	-1.27173	-1.3042
133603744	chr9:133603744:C:A	1.20531e-17	1.24827	1.11336	0.00176264	-0.0228463	1.30787
133603889	chr9:133603889:T:G	9.48781e-19	-1.78868	1.6084	0.000234319	-2.07107	1.33821
133603954	chr9:133603954:C:T	1.31328e-19	-1.12741	-1.03034	5.79382e-05	-1.30281	-0.827354
133604040	chr9:133604040:C:T	4.29715e-20	-2.13511	-1.13981	1.89026e-05	-2.12262	-1.12762
133604200	chr9:133604200:T:G	1.52943e-18	1.21839	-0.921198	0.000188353	-0.0963074	-0.854919
133604323	chr9:133604323:T:C	6.06191e-19	-7.15548e-10	-0.62826	0.000260741	-7.15548e-10	-0.626013
133604415	chr9:133604415:C:T	1.27245e-19	-2.18934	-6.63902e-10	5.49804e-05	-2.18257	-6.63902e-10
133604510	chr9:133604510:A:C	6.18341e-19	-7.15548e-10	-0.608416	0.000265186	-7.15548e-10	-0.609112
133604882	chr9:133604882:G:C	4.23615e-20	-2.13803	-1.15119	1.86276e-05	-2.12639	-1.13851
133604885	chr9:133604885:C:T	4.42211e-19	-7.15548e-10	-0.943668	0.000190047	-7.15548e-10	-0.942272
133604958	chr9:133604958:T:C	7.79463e-19	-1.80701	1.43016	0.000196333	-2.08208	1.17235
133605148	chr9:133605148:G:A	5.45153e-20	-2.18226	-0.854711	2.42196e-05	-2.18476	-0.817625
133605362	chr9:133605362:A:G	3.34663e-19	-1.40786	0.185532	0.000169073	-1.50713	0.447915
133605402	chr9:133605402:C:T	3.66838e-19	-7.15548e-10	-1.13054	0.000152125	-7.15548e-10	-1.16484
133605927	chr9:133605927:T:A	7.21025e-19	-7.15548e-10	-0.454781	0.000329811	-7.15548e-10	-0.391022
133605943	chr9:133605943:C:G	3.65314e-19	-7.15548e-10	-1.1347	0.000151552	-7.15548e-10	-1.16861
133606057	chr9:133606057:C:G	6.94059e-19	-7.15548e-10	-0.492898	0.000298127	-7.15548e-10	-0.492024
133606071	chr9:133606071:C:T	5.44275e-20	-2.18923	-0.849352	2.43188e-05	-2.17741	-0.82088
133606199	chr9:133606199:T:C	8.66389e-19	-1.57364	1.30252	0.000200245	-1.9343	1.0443
133606379	chr9:133606379:G:A	5.3467e-20	-2.1976	-0.858794	2.37839e-05	-2.1986	-0.821938
133606528	chr9:133606528:C:T	3.8414e-19	-2.03474	0.950289	0.000177292	-2.02953	1.01778
133606538	chr9:133606538:G:A	8.82835e-20	-1.19546	-1.35944	3.61787e-05	-1.23987	-1.3612
133606759	chr9:133606759:TC:T	6.10473e-19	-7.15548e-10	-0.621221	0.000262388	-7.15548e-10	-0.619718
133607145	chr9:133607145:C:T	3.22632e-19	-7.15548e-10	-1.25894	0.000142275	-7.15548e-10	-1.23178
133607338	chr9:133607338:C:T	8.49406e-20	-1.23676	-1.35675	3.47507e-05	-1.281	-1.36034
133607597	chr9:133607597:G:C	5.7778e-19	-7.15548e-10	-0.676261	0.000248536	-7.15548e-10	-0.673956
133607770	chr9:133607770:A:T	6.81261e-20	-2.17268	-0.641415	3.06169e-05	-2.15525	-0.612742
133608071	chr9:133608071:A:G	3.02329e-19	-7.15548e-10	-1.32394	0.000127641	-7.15548e-10	-1.34032
133608199	chr9:133608199:G:A	4.02178e-19	-2.07048	1.03192	0.000187042	-2.06428	1.10607
133608877	chr9:133608877:G:T	3.03546e-19	-7.15548e-10	-1.31992	0.000133579	-7.15548e-10	-1.29485
133609057	chr9:133609057:G:A	1.62677e-19	-1.46739	-0.476303	4.85727e-05	-1.8643	-0.442184
133609655	chr9:133609655:T:C	3.13636e-19	-7.15548e-10	-1.28722	0.000127181	-7.15548e-10	-1.34393
133609684	chr9:133609684:T:C	1.00133e-19	-1.59264	-0.836315	3.08595e-05	-1.91936	-0.840735
133609729	chr9:133609729:A:G	5.88209e-20	-2.09057	-0.870386	2.37537e-05	-2.10141	-0.920391
133609798	chr9:133609798:C:T	5.65042e-20	-2.07397	-0.927171	2.29458e-05	-2.086	-0.970403
133610061	chr9:133610061:C:T	9.73361e-20	-1.55286	-0.904421	2.96408e-05	-1.89343	-0.906967
133610101	chr9:133610101:T:C	9.90673e-20	-1.55562	-0.884033	3.01981e-05	-1.89457	-0.887191
133610556	chr9:133610556:C:T	3.87192e-19	-7.15548e-10	-1.07653	0.000160547	-7.15548e-10	-1.11095
133610621	chr9:133610621:C:G	3.68632e-19	-7.15548e-10	-1.12566	0.000153174	-7.15548e-10	-1.15797
133610860	chr9:133610860:G:A	1.43454e-19	-2.06944	-6.63902e-10	6.13111e-05	-2.07358	-6.63902e-10
133610953	chr9:133610953:C:G	3.40588e-19	-7.15548e-10	-1.20478	0.000141707	-7.15548e-10	-1.23578
133610971	chr9:133610971:C:T	4.11193e-20	-2.17641	-1.14257	1.82674e-05	-2.16274	-1.12169
133611050	chr9:133611050:C:T	2.19332e-19	-1.64487	-6.63902e-10	9.71593e-05	-1.61319	-6.63902e-10
133611570	chr9:133611570:C:T	3.22155e-19	-7.15548e-10	-1.26042	0.000134044	-7.15548e-10	-1.29137
133611775	chr9:133611775:G:A	3.5472e-20	-2.11822	-1.34849	1.48857e-05	-2.14904	-1.3401
133611780	chr9:133611780:C:T	5.63356e-19	-1.90825	1.20671	0.000264883	-1.8982	1.28795
133611784	chr9:133611784:A:C	1.95425e-19	-1.76028	-6.63902e-10	8.81001e-05	-1.71107	-6.63902e-10
133611997	chr9:133611997:A:T	6.30437e-20	-1.64106	-1.25057	2.70019e-05	-1.77553	-1.1181
133612389	chr9:133612389:C:T	7.58305e-20	-1.34789	-1.35907	3.09371e-05	-1.39644	-1.36115
133612924	chr9:133612924:A:T	2.91708e-19	-7.15548e-10	-1.3597	0.000125076	-7.15548e-10	-1.36062
133613233	chr9:133613233:G:A	5.93434e-20	-1.5913	-1.36081	2.58818e-05	-1.57815	-1.35785
133613320	chr9:133613320:G:A	1.26506e-19	-0.935955	-1.25921	2.869e-05	-1.56349	-1.2695
133613621	chr9:133613621:G:A	3.45108e-18	-7.15548e-10	1.11099	0.0015063	-7.15548e-10	1.12787
133614097	chr9:133614097:A:T	3.15113e-19	-7.15548e-10	-1.28252	0.000140394	-7.15548e-10	-1.24509
133614184	chr9:133614184:AG:A	3.91716e-20	-2.1845	-1.18301	1.64165e-05	-2.19084	-1.20041
133614298	chr9:133614298:C:G	8.80765e-20	-1.51732	-1.03993	3.63305e-05	-1.62189	-0.974996
133614406	chr9:133614406:T:C	2.91408e-19	-7.15548e-10	-1.36073	0.000125004	-7.15548e-10	-1.36119
133614422	chr9:133614422:A:T	3.92794e-20	-2.18076	-1.18399	1.64469e-05	-2.18793	-1.20147
133614449	chr9:133614449:G:A	6.56514e-20	-1.58164	-1.26946	2.76183e-05	-1.72402	-1.14705
133614661	chr9:133614661:C:G	2.93931e-19	-7.15548e-10	-1.35211	0.000125861	-7.15548e-10	-1.35437
133615080	chr9:133615080:A:G	3.80926e-20	-2.18793	-1.2075	1.59973e-05	-2.1933	-1.22383
133615140	chr9:133615140:G:A	5.2163e-20	-1.78376	-1.29732	2.23476e-05	-1.91814	-1.16469
133615177	chr9:133615177:T:G	3.84711e-20	-2.18965	-1.1959	1.61565e-05	-2.19446	-1.21276
133615263	chr9:133615263:G:A	2.92156e-19	-7.15548e-10	-1.35817	0.000125233	-7.15548e-10	-1.35937
133615389	chr9:133615389:C:T	7.4573e-20	-1.38359	-1.34009	2.66688e-05	-1.5632	-1.34284
133615440	chr9:133615440:G:A	6.2958e-20	-1.62353	-1.26946	2.66173e-05	-1.76093	-1.14705
133615602	chr9:133615602:C:G	3.39951e-19	-7.15548e-10	-1.20665	0.000140573	-7.15548e-10	-1.24382
133615720	chr9:133615720:C:T	3.52687e-20	-2.15318	-1.31928	1.56047e-05	-2.12936	-1.31261
133615757	chr9:133615757:C:T	7.47037e-19	-7.15548e-10	-0.41934	0.00035295	-7.15548e-10	-0.323217
133615854	chr9:133615854:C:T	1.14154e-18	-7.15548e-10	0.00467834	0.000514056	-7.15548e-10	0.0527895
133615886	chr9:133615886:A:C	3.25098e-18	-7.15548e-10	1.05126	0.00152621	-7.15548e-10	1.141
133615939	chr9:133615939:C:T	1.28515e-19	-2.17941	-6.63902e-10	5.56842e-05	-2.16985	-6.63902e-10
133616020	chr9:133616020:AAG:A	2.9357e-19	-7.15548e-10	-1.35334	0.000126271	-7.15548e-10	-1.35111
133616036	chr9:133616036:G:A	3.83823e-20	-2.19145	-1.19641	1.61394e-05	-2.19541	-1.21287
133616063	chr9:133616063:T:C	3.82329e-18	-7.15548e-10	1.21341	0.00171463	-7.15548e-10	1.25741
133616083	chr9:133616083:G:A	5.68851e-20	-1.63375	-1.36068	2.46585e-05	-1.62337	-1.36106
133616638	chr9:133616638:G:A	6.37079e-20	-1.61147	-1.26967	2.6858e-05	-1.75158	-1.1474
133616747	chr9:133616747:G:A	3.32452e-19	-7.15548e-10	-1.22896	0.00013756	-7.15548e-10	-1.26548
133616807	chr9:133616807:C:T	1.72984e-19	-1.88225	-6.63902e-10	7.59305e-05	-1.85972	-6.63902e-10
133616824	chr9:133616824:CCAGA:C	4.2772e-20	-2.15958	-1.11999	1.83385e-05	-2.10938	-1.17116
133616946	chr9:133616946:G:A	3.96342e-20	-2.19651	-1.15926	1.67436e-05	-2.19842	-1.17311
133617202	chr9:133617202:C:T	3.23638e-19	-7.15548e-10	-1.25583	0.000137192	-7.15548e-10	-1.26816
133617354	chr9:133617354:A:G	5.13547e-20	-2.19125	-0.905451	2.13308e-05	-2.1583	-0.971087
133617471	chr9:133617471:C:T	3.34285e-19	-7.15548e-10	-1.22346	0.000137071	-7.15548e-10	-1.26904
133617501	chr9:133617501:C:T	2.91373e-19	-7.15548e-10	-1.36085	0.000124999	-7.15548e-10	-1.36124
133617507	chr9:133617507:ACCCTGC:A	3.54214e-19	-7.15548e-10	-1.16555	0.000148126	-7.15548e-10	-1.19148
133617570	chr9:133617570:T:A	3.9998e-20	-2.19817	-1.14846	1.67477e-05	-2.19885	-1.17244
133617710	chr9:133617710:G:A	3.61927e-19	-7.15548e-10	-1.14401	0.000150969	-7.15548e-10	-1.17247
133617851	chr9:133617851:G:T	1.26576e-19	-2.19461	-6.63902e-10	5.48409e-05	-2.18511	-6.63902e-10
133618002	chr9:133618002:A:G	6.22383e-20	-2.1755	-0.728982	2.58789e-05	-2.18248	-0.753633
133618010	chr9:133618010:T:TGGGA	7.34186e-20	-1.66581	-1.07346	3.32569e-05	-1.79915	-0.886126
133618063	chr9:133618063:T:C	3.81991e-19	-7.15548e-10	-1.09006	0.000154673	-7.15548e-10	-1.14823
133618355	chr9:133618355:G:A	3.96964e-19	-7.15548e-10	-1.05161	0.000164476	-7.15548e-10	-1.08678
133619053	chr9:133619053:C:T	3.28696e-19	-7.15548e-10	-1.24032	0.000143788	-7.15548e-10	-1.22121
133619778	chr9:133619778:C:T	2.9183e-19	-7.15548e-10	-1.35928	0.000125919	-7.15548e-10	-1.35391
133619980	chr9:133619980:G:T	4.0945e-19	-7.15548e-10	-1.02064	0.000168447	-7.15548e-10	-1.06292
133620172	chr9:133620172:T:C	6.53888e-20	-1.49509	-1.36001	2.84377e-05	-1.48585	-1.35598
133620234	chr9:133620234:C:T	2.97912e-19	-7.15548e-10	-1.33866	0.000127259	-7.15548e-10	-1.34332
133620476	chr9:133620476:G:A	3.74974e-20	-2.15475	-1.25643	1.62337e-05	-2.14796	-1.25449
133620742	chr9:133620742:C:T	4.12471e-19	-7.15548e-10	-1.01329	0.000169134	-7.15548e-10	-1.05885
133620922	chr9:133620922:A:G	7.02607e-19	-7.15548e-10	-0.480657	0.000279765	-7.15548e-10	-0.555593
133621393	chr9:133621393:A:G	5.3779e-20	-2.05344	-0.997136	2.71938e-05	-1.99063	-0.89592
133621607	chr9:133621607:G:A	3.35898e-19	-7.15548e-10	-1.21865	0.000142724	-7.15548e-10	-1.22863
133621622	chr9:133621622:G:A	4.38049e-20	-2.133	-1.1227	1.90021e-05	-2.1509	-1.09409
133621642	chr9:133621642:C:T	3.26048e-20	-2.19413	-1.35686	1.38697e-05	-2.19881	-1.36103
133621659	chr9:133621659:C:T	4.60746e-20	-1.89578	-1.30942	1.73839e-05	-1.99857	-1.33543
133621662	chr9:133621662:A:G	1.27117e-19	-2.19035	-6.63902e-10	5.71997e-05	-2.14299	-6.63902e-10
133621718	chr9:133621718:A:G	5.64086e-19	-7.15548e-10	-0.700248	0.000247071	-7.15548e-10	-0.679868
133621807	chr9:133621807:T:C	3.31103e-19	-1.59973	0.366704	9.02777e-05	-1.92605	0.239396
133622065	chr9:133622065:G:A	3.61166e-19	-7.15548e-10	-1.14612	0.000156918	-7.15548e-10	-1.13382
133622186	chr9:133622186:T:C	3.01635e-19	-7.15548e-10	-1.32624	0.000133306	-7.15548e-10	-1.29689
133622201	chr9:133622201:T:C	5.92631e-20	-1.83333	-1.12014	3.24025e-05	-1.66309	-1.04822
133622420	chr9:133622420:T:G	2.06171e-19	-1.70675	-6.63902e-10	9.13742e-05	-1.67458	-6.63902e-10
133622507	chr9:133622507:C:T	4.33634e-19	-7.15548e-10	-0.963254	0.000191626	-7.15548e-10	-0.933999
133622987	chr9:133622987:C:G	4.468e-20	-1.94653	-1.2894	2.06607e-05	-1.86838	-1.29293
133623022	chr9:133623022:G:A	2.86071e-19	-2.18406	0.804844	0.00011151	-2.16073	0.685298
133623163	chr9:133623163:A:G	2.91262e-19	-7.15548e-10	-1.36123	0.000125365	-7.15548e-10	-1.35831
133623177	chr9:133623177:G:A	1.6053e-18	-7.15548e-10	0.345611	0.000735744	-7.15548e-10	0.41134
133623655	chr9:133623655:A:G	2.92416e-19	-7.15548e-10	-1.35728	0.000127086	-7.15548e-10	-1.34468
133623951	chr9:133623951:G:A	3.38555e-19	-7.15548e-10	-1.21077	0.000142645	-7.15548e-10	-1.22918
133623972	chr9:133623972:G:A	4.95782e-19	-7.15548e-10	-0.829318	0.00022095	-7.15548e-10	-0.791608
133624168	chr9:133624168:C:T	8.98458e-20	-1.32402	-1.21334	3.13759e-05	-1.56966	-1.17384
133624417	chr9:133624417:C:T	1.10405e-19	-1.11018	-1.22112	3.74845e-05	-1.38292	-1.1827
133624491	chr9:133624491:C:T	2.92533e-19	-7.15548e-10	-1.35688	0.000127189	-7.15548e-10	-1.34387
133625303	chr9:133625303:T:C	2.9279e-19	-7.15548e-10	-1.356	0.000127415	-7.15548e-10	-1.34209
133625386	chr9:133625386:T:C	2.92336e-19	-7.15548e-10	-1.35755	0.000126989	-7.15548e-10	-1.34544
133625646	chr9:133625646:G:A	2.96678e-19	-7.15548e-10	-1.34281	0.000127682	-7.15548e-10	-1.34
133625847	chr9:133625847:T:C	4.5819e-19	-7.15548e-10	-0.90817	0.000193087	-7.15548e-10	-0.926402
133627247	chr9:133627247:A:G	4.02892e-19	-7.15548e-10	-1.03679	0.000178989	-7.15548e-10	-1.00222
133627315	chr9:133627315:G:A	4.30052e-19	-7.15548e-10	-0.971548	0.000190214	-7.15548e-10	-0.941394
133627781	chr9:133627781:G:A	3.98737e-19	-7.15548e-10	-1.04715	0.00017566	-7.15548e-10	-1.02099
133628050	chr9:133628050:G:C	2.9279e-19	-7.15548e-10	-1.356	0.000125893	-7.15548e-10	-1.35411
133628060	chr9:133628060:C:A	4.91517e-20	-1.89016	-1.25039	2.67588e-05	-1.70627	-1.19641
133628128	chr9:133628128:C:T	4.02166e-19	-7.15548e-10	-1.03859	0.000178719	-7.15548e-10	-1.00373
133628185	chr9:133628185:A:C	4.4354e-20	-1.92483	-1.31842	2.07295e-05	-1.83862	-1.31937
133628240	chr9:133628240:G:A	3.42166e-19	-7.15548e-10	-1.20016	0.000144381	-7.15548e-10	-1.21709
133628680	chr9:133628680:G:A	8.72997e-20	-1.20521	-1.36089	3.02802e-05	-1.42284	-1.35621
133628698	chr9:133628698:T:C	5.88737e-20	-1.8533	-1.10676	2.96388e-05	-1.70351	-1.09695
133628715	chr9:133628715:C:T	2.22089e-19	-1.63238	-6.63902e-10	9.83718e-05	-1.60079	-6.63902e-10
133628748	chr9:133628748:A:G	1.30006e-19	-2.16787	-6.63902e-10	5.41494e-05	-2.1978	-6.63902e-10
133628864	chr9:133628864:C:T	2.9354e-19	-7.15548e-10	-1.35344	0.000126154	-7.15548e-10	-1.35204
133628920	chr9:133628920:G:C	2.92857e-19	-7.15548e-10	-1.35577	0.000128417	-7.15548e-10	-1.33426
133629035	chr9:133629035:G:T	4.13986e-19	-7.15548e-10	-1.00962	0.000182747	-7.15548e-10	-0.981439
133629303	chr9:133629303:T:C	3.88486e-20	-2.03989	-1.3359	1.89128e-05	-1.93193	-1.31777
133629306	chr9:133629306:A:G	4.33398e-19	-7.15548e-10	-0.963799	0.000185705	-7.15548e-10	-0.965383
133629428	chr9:133629428:C:T	1.33856e-19	-2.13869	-6.63902e-10	5.47843e-05	-2.18614	-6.63902e-10
133629444	chr9:133629444:G:A	1.38839e-19	-0.961752	-1.14039	6.51637e-05	-0.876037	-1.1366
133629501	chr9:133629501:C:T	2.13933e-19	-1.66979	-6.63902e-10	9.48637e-05	-1.6371	-6.63902e-10
133629528	chr9:133629528:G:A	4.62094e-20	-1.86642	-1.33585	2.16064e-05	-1.80987	-1.30668
133630196	chr9:133630196:G:A	5.27849e-20	-1.72368	-1.34555	2.75093e-05	-1.52457	-1.35044
133630535	chr9:133630535:C:T	3.0121e-19	-7.15548e-10	-1.32765	0.000127081	-7.15548e-10	-1.34472
133630558	chr9:133630558:G:A	2.93614e-19	-7.15548e-10	-1.35319	0.000125741	-7.15548e-10	-1.35532
133630814	chr9:133630814:A:G	1.31141e-19	-2.15918	-6.63902e-10	5.64157e-05	-2.1568	-6.63902e-10
133631120	chr9:133631120:C:T	2.92679e-19	-7.15548e-10	-1.35638	0.000125895	-7.15548e-10	-1.3541
133631188	chr9:133631188:G:A	2.9867e-19	-7.15548e-10	-1.33611	0.000130049	-7.15548e-10	-1.32163
133631352	chr9:133631352:G:A	1.31227e-19	-2.15852	-6.63902e-10	5.47982e-05	-2.18589	-6.63902e-10
133631631	chr9:133631631:G:A	4.31507e-19	-7.15548e-10	-0.968172	0.000197214	-7.15548e-10	-0.905255
133631648	chr9:133631648:T:C	3.09277e-19	-7.15548e-10	-1.30122	0.000133805	-7.15548e-10	-1.29316
133632205	chr9:133632205:T:C	2.92811e-19	-7.15548e-10	-1.35593	0.000126115	-7.15548e-10	-1.35235
133632249	chr9:133632249:G:A	1.5395e-19	-1.77128	-0.227553	6.93869e-05	-1.61684	-0.333005
133632277	chr9:133632277:C:T	5.10018e-19	-0.801008	-6.63902e-10	0.000309861	-0.453419	-6.63902e-10
133632451	chr9:133632451:A:G	5.79894e-19	-7.15548e-10	-0.672609	0.000234149	-7.15548e-10	-0.733584
133633021	chr9:133633021:G:T	9.81615e-20	-1.71146	-0.737383	3.97693e-05	-1.74963	-0.756816
133633078	chr9:133633078:C:T	5.30021e-18	-7.15548e-10	1.54005	0.00229669	-7.15548e-10	1.54968
133633207	chr9:133633207:G:A	3.8253e-19	-7.15548e-10	-1.08865	0.000171	-7.15548e-10	-1.04788
133633593	chr9:133633593:C:T	4.69324e-18	-7.15548e-10	1.41842	0.00205289	-7.15548e-10	1.43746
133633639	chr9:133633639:T:C	1.27224e-19	-0.848409	-1.3411	4.09423e-05	-1.14476	-1.33262
133633805	chr9:133633805:G:A	4.58877e-19	-7.15548e-10	-0.906674	0.00020157	-7.15548e-10	-0.883408
133634109	chr9:133634109:AT:A	5.46488e-20	-1.67785	-1.35667	2.41132e-05	-1.66183	-1.34495
133634290	chr9:133634290:C:T	3.77091e-20	-2.19782	-1.20774	1.68579e-05	-2.17951	-1.18522
133634836	chr9:133634836:GTCTT:G	3.02168e-19	-7.15548e-10	-1.32447	0.000127822	-7.15548e-10	-1.3389
133634917	chr9:133634917:G:C	3.74843e-18	-7.15548e-10	1.19364	0.00159063	-7.15548e-10	1.18234
133635081	chr9:133635081:C:T	5.94705e-19	-1.39452	0.74713	0.000263962	-1.44563	0.831896
133635254	chr9:133635254:A:G	3.4994e-19	-7.15548e-10	-1.17769	0.000156582	-7.15548e-10	-1.13596
133635336	chr9:133635336:G:T	3.84129e-20	-2.07453	-1.31253	1.75558e-05	-2.00275	-1.32141
133636080	chr9:133636080:C:T	2.33303e-19	-1.58312	-6.63902e-10	0.000102432	-1.56035	-6.63902e-10
133636771	chr9:133636771:G:A	5.53985e-19	-7.15548e-10	-0.718317	0.000241515	-7.15548e-10	-0.702611
133636975	chr9:133636975:AACTATACACAGAGG:A	3.231e-19	-7.15548e-10	-1.25749	0.000144557	-7.15548e-10	-1.21587
133637199	chr9:133637199:G:A	1.9326e-19	-1.24353	-0.527889	8.17357e-05	-1.22462	-0.561433
133637206	chr9:133637206:A:G	1.16235e-19	-2.06526	-0.214584	6.03503e-05	-1.99563	-0.093742
133637617	chr9:133637617:C:T	3.7747e-19	0.175538	-1.2775	0.000179602	0.257957	-1.25675
133637642	chr9:133637642:T:C	3.68962e-19	0.143294	-1.26805	0.000175741	0.223732	-1.24426
133637865	chr9:133637865:A:G	3.44488e-19	0.0998435	-1.29324	0.000163538	0.181382	-1.27388
133637888	chr9:133637888:CAA:C	3.20616e-19	-7.15548e-10	-1.26521	0.000143157	-7.15548e-10	-1.2256
133638004	chr9:133638004:C:T	2.9149e-19	-7.15548e-10	-1.36045	0.000125212	-7.15548e-10	-1.35954
133638134	chr9:133638134:A:G	4.89901e-19	0.275484	-1.11674	0.000235159	0.345375	-1.07466
133638460	chr9:133638460:G:A	1.23591e-19	-1.34678	-0.871698	5.341e-05	-1.33691	-0.874632
133638586	chr9:133638586:T:A	4.2813e-19	-1.10462	0.128591	0.000193599	-1.00656	0.0828013
133638697	chr9:133638697:T:C	1.74431e-19	-1.17936	-0.694571	0.000103011	-0.902233	-0.652475
133638942	chr9:133638942:G:A	3.52907e-19	-1.08059	-0.0886618	0.000160204	-0.977447	-0.13565
133638951	chr9:133638951:C:T	3.90128e-19	-1.01133	-0.0576531	0.000177488	-0.903323	-0.107317
133638952	chr9:133638952:G:A	8.81789e-20	-1.97257	-0.583518	4.45041e-05	-1.87671	-0.517252
133639336	chr9:133639336:T:C	2.69856e-19	-0.318071	-1.1195	8.69641e-05	-0.579472	-1.14458
133639458	chr9:133639458:G:A	7.25009e-20	-2.15197	-0.599884	3.04089e-05	-2.1911	-0.583703
133639476	chr9:133639476:T:C	8.64796e-20	-2.14571	-0.429838	3.61847e-05	-2.18834	-0.41257
133639513	chr9:133639513:A:C	1.28241e-19	-2.18154	-6.63902e-10	5.44718e-05	-2.19186	-6.63902e-10
133639531	chr9:133639531:G:A	5.16127e-20	-2.15	-0.941687	2.15244e-05	-2.19038	-0.929977
133639570	chr9:133639570:C:T	2.91537e-19	-7.15548e-10	-1.36029	0.000125709	-7.15548e-10	-1.35557
133639622	chr9:133639622:C:T	3.36894e-19	-7.15548e-10	-1.21569	0.000144918	-7.15548e-10	-1.21337
133639801	chr9:133639801:C:T	4.17686e-20	-2.10188	-1.20142	1.97369e-05	-2.04484	-1.16221
133639992	chr9:133639992:A:G	1.03307e-19	-1.05037	-1.34738	3.60147e-05	-1.2622	-1.34342
133640005	chr9:133640005:C:T	3.92261e-20	-2.11506	-1.25105	1.82471e-05	-2.0617	-1.22384
133640024	chr9:133640024:G:A	1.49612e-19	-1.24022	-0.787184	7.35694e-05	-1.19659	-0.694722
133640119	chr9:133640119:A:G	2.86101e-19	-0.449318	-0.929791	0.000140229	-0.414623	-0.831642
133640404	chr9:133640404:G:A	3.91115e-19	-0.752138	-0.314316	0.000168468	-0.656638	-0.406159
133640478	chr9:133640478:T:C	9.3353e-19	-7.15548e-10	-0.196482	0.000412062	-7.15548e-10	-0.16837
133641085	chr9:133641085:C:G	6.55911e-19	-7.15548e-10	-0.549429	0.000280494	-7.15548e-10	-0.552991
133641202	chr9:133641202:A:C	4.02878e-20	-2.18937	-1.15004	1.97705e-05	-2.1392	-1.06615
133641246	chr9:133641246:G:A	2.56241e-18	-7.15548e-10	0.813249	0.00112953	-7.15548e-10	0.840017
133641398	chr9:133641398:G:T	2.95269e-19	-7.15548e-10	-1.34757	0.000125662	-7.15548e-10	-1.35595
133641472	chr9:133641472:G:A	8.26241e-19	-7.15548e-10	-0.318568	0.000359822	-7.15548e-10	-0.303932
133641643	chr9:133641643:C:T	2.94849e-19	-7.15548e-10	-1.34899	0.000125006	-7.15548e-10	-1.36118
133641861	chr9:133641861:T:C	2.91813e-19	-7.15548e-10	-1.35934	0.000125555	-7.15548e-10	-1.35679
133642040	chr9:133642040:T:G	8.93236e-20	-1.25116	-1.29203	3.8517e-05	-1.22416	-1.31428
133642057	chr9:133642057:C:T	1.06374e-19	-1.229	-1.13949	5.03272e-05	-1.18775	-1.08325
133642322	chr9:133642322:A:G	1.32246e-19	-2.15079	-6.63902e-10	5.52975e-05	-2.17681	-6.63902e-10
133642351	chr9:133642351:G:A	7.10055e-19	0.210993	-0.681105	0.000323203	0.344226	-0.755487
133642455	chr9:133642455:C:T	1.02815e-19	-1.26964	-1.13288	4.86796e-05	-1.23008	-1.0742
133642620	chr9:133642620:A:G	2.64838e-19	-0.185868	-1.27047	8.68692e-05	-0.479861	-1.24528
133643536	chr9:133643536:G:A	4.95192e-19	-7.15548e-10	-0.83051	0.000205038	-7.15548e-10	-0.866346
133643642	chr9:133643642:C:T	5.4194e-18	-7.15548e-10	1.56229	0.00224985	-7.15548e-10	1.52908
133643778	chr9:133643778:T:G	6.50241e-20	-1.58354	-1.27716	2.74466e-05	-1.59176	-1.28554
133644030	chr9:133644030:C:T	2.92363e-19	-7.15548e-10	-1.35746	0.00012571	-7.15548e-10	-1.35556
133644153	chr9:133644153:G:T	3.45767e-19	-0.160192	-1.0295	0.000179835	0.046018	-1.04352
133644190	chr9:133644190:C:T	3.2461e-19	-0.595141	-0.65769	0.000105163	-0.889151	-0.644879
133644329	chr9:133644329:C:T	1.18664e-19	-1.27865	-0.980513	5.71062e-05	-1.17234	-0.972294
133644466	chr9:133644466:C:T	6.56547e-19	-0.0143091	-0.534151	0.000314237	0.170811	-0.610205
133644480	chr9:133644480:C:T	2.96472e-19	-7.15548e-10	-1.3435	0.000125105	-7.15548e-10	-1.36039
133644499	chr9:133644499:C:T	5.54664e-20	-1.72545	-1.29423	2.41227e-05	-1.72354	-1.28285
133644512	chr9:133644512:T:C	3.2814e-19	-0.497139	-0.744877	0.00011255	-0.736278	-0.729863
133644574	chr9:133644574:G:A	3.79092e-20	-2.10985	-1.29041	1.76445e-05	-2.05162	-1.2675
133644746	chr9:133644746:C:T	2.91733e-19	-7.15548e-10	-1.35962	0.000125023	-7.15548e-10	-1.36105
133644755	chr9:133644755:C:T	3.83306e-18	-7.15548e-10	1.21596	0.0017408	-7.15548e-10	1.27256
133644756	chr9:133644756:A:G	1.85323e-19	-0.570966	-1.24239	6.22727e-05	-0.84514	-1.21288
133644782	chr9:133644782:G:A	3.64592e-19	-0.0947274	-1.04195	0.00018983	0.113253	-1.05667
133644936	chr9:133644936:G:A	2.9976e-19	-0.6192	-0.713273	0.000103247	-0.849025	-0.703392
133644937	chr9:133644937:C:A	3.22945e-19	-0.541814	-0.716158	0.000105939	-0.849692	-0.676983
133645000	chr9:133645000:C:T	7.19267e-20	-1.41555	-1.34426	3.47157e-05	-1.29922	-1.34313
133645208	chr9:133645208:C:T	3.06633e-19	-0.700581	-0.609223	0.000142535	-0.549144	-0.680811
133645326	chr9:133645326:C:A	1.28191e-19	-2.18193	-6.63902e-10	5.46969e-05	-2.18773	-6.63902e-10
133645534	chr9:133645534:A:G	3.14503e-19	-7.15548e-10	-1.28446	0.000135603	-7.15548e-10	-1.27981
133645640	chr9:133645640:T:C	1.2749e-19	-2.18742	-6.63902e-10	5.47672e-05	-2.18645	-6.63902e-10
133645897	chr9:133645897:T:C	3.60427e-19	-1.15461	0.00644601	0.000136212	-1.17591	-0.0994165
133645898	chr9:133645898:G:A	1.96187e-18	0.546198	-6.63902e-10	0.000821294	0.521339	-6.63902e-10
133645943	chr9:133645943:A:G	5.67389e-19	-7.15548e-10	-0.69441	0.000242877	-7.15548e-10	-0.696988
133646005	chr9:133646005:G:A	4.0994e-20	-2.04511	-1.27692	1.76423e-05	-2.0163	-1.30294
133646252	chr9:133646252:C:T	3.32553e-20	-2.17142	-1.35982	1.44019e-05	-2.16101	-1.36118
133646263	chr9:133646263:C:G	2.24347e-19	-1.03818	-0.584081	9.37988e-05	-1.13836	-0.510026
133646284	chr9:133646284:G:A	3.16155e-19	-7.15548e-10	-1.27922	0.000132448	-7.15548e-10	-1.30335
133646310	chr9:133646310:C:T	2.91547e-19	-7.15548e-10	-1.36025	0.000126598	-7.15548e-10	-1.34853
133646487	chr9:133646487:G:A	3.3259e-19	-7.15548e-10	-1.22855	0.000140488	-7.15548e-10	-1.24442
133646636	chr9:133646636:GCCTCAGCCTCCTGAGTAGCTGGGATTATAGGTGCGTGCCACCACA:G	1.2025e-19	-2.08843	-0.157455	4.63698e-05	-2.12178	-0.231112
133646949	chr9:133646949:C:G	6.82679e-20	-2.19365	-0.618361	2.91031e-05	-2.17962	-0.639073
133647111	chr9:133647111:C:T	3.18708e-19	-7.15548e-10	-1.27118	0.000137377	-7.15548e-10	-1.26681
133647153	chr9:133647153:T:C	4.43323e-20	-2.06632	-1.17742	1.79241e-05	-2.1057	-1.1977
133647221	chr9:133647221:G:A	5.5516e-19	-7.15548e-10	-0.716199	0.000257837	-7.15548e-10	-0.637215
133647393	chr9:133647393:T:C	4.64396e-20	-1.96021	-1.2371	2.56407e-05	-1.76942	-1.17594
133647614	chr9:133647614:C:T	3.65686e-19	-7.15548e-10	-1.13368	0.000147013	-7.15548e-10	-1.19902
133648061	chr9:133648061:T:C	3.26305e-19	-0.166695	-1.08093	0.000187206	0.0857642	-1.0431
133648178	chr9:133648178:G:A	2.96735e-19	-7.15548e-10	-1.34262	0.000127834	-7.15548e-10	-1.33881
133648381	chr9:133648381:C:T	1.70307e-19	-0.635057	-1.26279	9.2229e-05	-0.402866	-1.2624
133648448	chr9:133648448:C:T	3.5839e-19	-7.15548e-10	-1.15383	0.000157934	-7.15548e-10	-1.12736
133648590	chr9:133648590:C:T	2.46919e-19	-0.506626	-1.01977	0.000141572	-0.218831	-1.0179
133648675	chr9:133648675:G:A	5.35047e-19	-7.15548e-10	-0.753101	0.000229718	-7.15548e-10	-0.752688
133648740	chr9:133648740:G:C	4.5018e-19	-7.15548e-10	-0.925808	0.000195184	-7.15548e-10	-0.9156
133649021	chr9:133649021:G:A	1.39487e-19	-2.09748	-6.63902e-10	6.13325e-05	-2.07323	-6.63902e-10
133649190	chr9:133649190:A:G	2.10792e-19	-0.70463	-0.979953	0.000120227	-0.417832	-0.982326
133649258	chr9:133649258:T:C	3.60707e-19	-7.15548e-10	-1.14739	0.000154192	-7.15548e-10	-1.15134
133649281	chr9:133649281:T:C	1.00761e-18	-7.15548e-10	-0.120123	0.00043369	-7.15548e-10	-0.117213
133649417	chr9:133649417:T:G	5.62791e-19	-0.551038	-0.151508	0.000371543	-0.196597	-0.0752797
133649476	chr9:133649476:G:A	3.09455e-19	-7.15548e-10	-1.30064	0.000130447	-7.15548e-10	-1.31858
133649546	chr9:133649546:G:C	5.68832e-19	-0.99337	0.3015	0.000168889	-1.30444	0.244138
133649842	chr9:133649842:C:T	4.22138e-19	-7.15548e-10	-0.990122	0.000195409	-7.15548e-10	-0.914447
133650208	chr9:133650208:C:T	1.20838e-17	0.597024	1.76715	0.00570048	0.704311	1.75445
133650542	chr9:133650542:C:T	5.19985e-19	-7.15548e-10	-0.781656	0.000236529	-7.15548e-10	-0.723474
133650823	chr9:133650823:C:T	1.66637e-19	-1.06764	-0.851996	0.000103551	-0.745534	-0.803949
133650864	chr9:133650864:T:C	1.94675e-19	-0.850523	-0.913599	0.000123578	-0.5077	-0.864969
133650953	chr9:133650953:G:T	1.65223e-19	-1.04876	-0.879398	0.000103159	-0.721837	-0.831437
133651400	chr9:133651400:G:C	3.09895e-19	-7.15548e-10	-1.29922	0.000135024	-7.15548e-10	-1.28409
133651448	chr9:133651448:C:A	5.04673e-20	-1.75394	-1.36019	1.77737e-05	-1.95516	-1.35666
133651453	chr9:133651453:G:A	1.31925e-19	-0.881658	-1.27156	5.66824e-05	-0.875276	-1.2768
133651839	chr9:133651839:G:A	4.86103e-19	-7.15548e-10	-0.849035	0.000213751	-7.15548e-10	-0.82473
133651887	chr9:133651887:T:C	6.17953e-20	-1.55245	-1.35917	3.33201e-05	-1.32231	-1.36107
133652024	chr9:133652024:A:C	5.81542e-20	-1.62284	-1.34952	3.07842e-05	-1.40383	-1.35871
133652027	chr9:133652027:A:G	5.73765e-20	-1.63351	-1.35231	3.03426e-05	-1.41709	-1.3599
133652029	chr9:133652029:C:G	5.76127e-20	-1.63217	-1.34954	3.04318e-05	-1.41535	-1.35871
133652182	chr9:133652182:G:A	4.11272e-19	-7.15548e-10	-1.0162	0.000181531	-7.15548e-10	-0.988118
133652364	chr9:133652364:G:A	2.46305e-18	0.773702	-6.63902e-10	0.00100128	0.71949	-6.63902e-10
133652546	chr9:133652546:C:G	6.32665e-19	-7.15548e-10	-0.585514	0.00029606	-7.15548e-10	-0.49898
133652619	chr9:133652619:G:A	2.92634e-19	-7.15548e-10	-1.35653	0.000125003	-7.15548e-10	-1.36121
133652886	chr9:133652886:G:A	2.95461e-19	-7.15548e-10	-1.34692	0.00012535	-7.15548e-10	-1.35844
133652975	chr9:133652975:A:G	6.97434e-20	-2.18766	-0.602973	2.91773e-05	-2.19818	-0.617974
133653227	chr9:133653227:G:A	4.83085e-19	-7.15548e-10	-0.855262	0.000197841	-7.15548e-10	-0.90208
133653265	chr9:133653265:C:T	3.6654e-19	-7.15548e-10	-1.13135	0.000152752	-7.15548e-10	-1.16073
133653361	chr9:133653361:T:C	2.96619e-19	-7.15548e-10	-1.34301	0.000126956	-7.15548e-10	-1.3457
133653391	chr9:133653391:C:T	3.1092e-19	-7.15548e-10	-1.29592	0.000134787	-7.15548e-10	-1.28584
133653488	chr9:133653488:T:C	7.08285e-19	-7.15548e-10	-0.472608	0.000285734	-7.15548e-10	-0.53448
133653499	chr9:133653499:T:C	3.72579e-19	-7.15548e-10	-1.11501	0.000155787	-7.15548e-10	-1.14105
133653808	chr9:133653808:C:T	3.14564e-19	-7.15548e-10	-1.28427	0.000134796	-7.15548e-10	-1.28578
133653872	chr9:133653872:G:C	1.44571e-18	-7.15548e-10	0.240898	0.000680615	-7.15548e-10	0.333454
133653899	chr9:133653899:C:T	3.73175e-20	-2.14814	-1.26786	1.60348e-05	-2.1447	-1.27008
133653977	chr9:133653977:G:C	3.14363e-19	-7.15548e-10	-1.28491	0.000133568	-7.15548e-10	-1.29493
133654127	chr9:133654127:T:TA	3.70616e-19	-7.15548e-10	-1.12029	0.00015933	-7.15548e-10	-1.11856
133654300	chr9:133654300:C:G	1.2623e-19	-1.10115	-1.0962	5.47821e-05	-1.09041	-1.09576
133654468	chr9:133654468:T:C	1.11067e-19	-1.12522	-1.2001	4.88262e-05	-1.10215	-1.19913
133654578	chr9:133654578:A:G	8.98644e-20	-1.18318	-1.35398	3.39362e-05	-1.31453	-1.35053
133654580	chr9:133654580:A:G	7.37372e-20	-1.37594	-1.35901	2.83983e-05	-1.48587	-1.35734
133654760	chr9:133654760:T:G	1.44426e-19	-2.06269	-6.63902e-10	6.25855e-05	-2.05301	-6.63902e-10
133654932	chr9:133654932:C:T	2.18523e-19	-2.17686	0.528293	0.000105953	-2.19837	0.671817
133655120	chr9:133655120:C:T	2.396e-19	-1.55648	-6.63902e-10	8.50891e-05	-1.74584	-6.63902e-10
133655308	chr9:133655308:G:C	3.10268e-19	-7.15548e-10	-1.29802	0.000131006	-7.15548e-10	-1.3143
133655540	chr9:133655540:T:C	7.29761e-20	-1.38724	-1.35808	2.8006e-05	-1.49809	-1.35903
133655765	chr9:133655765:G:A	3.21977e-19	-7.15548e-10	-1.26098	0.000139581	-7.15548e-10	-1.25089
133655947	chr9:133655947:G:A	1.41462e-19	-2.08343	-6.63902e-10	6.11786e-05	-2.07575	-6.63902e-10
133655979	chr9:133655979:C:T	3.72554e-19	-7.15548e-10	-1.11507	0.000159708	-7.15548e-10	-1.11619
133656206	chr9:133656206:G:A	1.67304e-19	-1.91564	-6.63902e-10	6.27118e-05	-2.05099	-6.63902e-10
133656438	chr9:133656438:T:C	4.79102e-19	-7.15548e-10	-0.863542	0.000221444	-7.15548e-10	-0.789372
133656475	chr9:133656475:C:T	3.06121e-19	-7.15548e-10	-1.31147	0.000131181	-7.15548e-10	-1.31296
133656627	chr9:133656627:G:A	3.76481e-19	-7.15548e-10	-1.10459	0.000165894	-7.15548e-10	-1.07819
133657065	chr9:133657065:A:G	3.99804e-20	-2.09527	-1.2518	1.79396e-05	-2.02116	-1.28137
133657152	chr9:133657152:C:T	8.59571e-20	-2.14531	-0.436302	3.21167e-05	-2.1898	-0.530363
133657233	chr9:133657233:C:T	3.10985e-19	-7.15548e-10	-1.29571	0.000132436	-7.15548e-10	-1.30344
133657304	chr9:133657304:T:C	1.6591e-19	-2.15771	0.233702	6.72845e-05	-2.19885	0.218234
133657308	chr9:133657308:C:T	3.30383e-19	-7.15548e-10	-1.2352	0.000138554	-7.15548e-10	-1.25828
133657480	chr9:133657480:G:C	4.9419e-19	-7.15548e-10	-0.832535	0.000237936	-7.15548e-10	-0.717542
133657525	chr9:133657525:A:G	2.97474e-19	-7.15548e-10	-1.34013	0.000128576	-7.15548e-10	-1.33302
133657587	chr9:133657587:A:G	3.54447e-19	-7.15548e-10	-1.1649	0.00015419	-7.15548e-10	-1.15136
133657806	chr9:133657806:G:A	6.28682e-20	-1.91761	-0.976804	2.63865e-05	-1.89656	-1.02013
133657863	chr9:133657863:A:G	4.46969e-20	-2.18577	-1.04978	1.87035e-05	-2.19122	-1.06961
133657931	chr9:133657931:T:C	3.58054e-19	-7.15548e-10	-1.15477	0.000149479	-7.15548e-10	-1.18239
133658097	chr9:133658097:A:T	3.54476e-19	-7.15548e-10	-1.16481	0.000154476	-7.15548e-10	-1.1495
133658275	chr9:133658275:C:T	3.67947e-19	-7.15548e-10	-1.12752	0.000153243	-7.15548e-10	-1.15752
133658327	chr9:133658327:C:T	1.60635e-19	-1.95632	-6.63902e-10	6.93348e-05	-1.9506	-6.63902e-10
133658505	chr9:133658505:G:A	6.11424e-19	-7.15548e-10	-0.619665	0.00024961	-7.15548e-10	-0.669641
133658536	chr9:133658536:A:G	2.94085e-19	-7.15548e-10	-1.35158	0.000126644	-7.15548e-10	-1.34816
133658541	chr9:133658541:C:A	3.83401e-19	-7.15548e-10	-1.08637	0.000169165	-7.15548e-10	-1.05867
133658547	chr9:133658547:C:T	6.41784e-20	-1.53695	-1.33684	2.09277e-05	-1.81298	-1.33549
133658725	chr9:133658725:T:C	2.80348e-19	-2.15709	0.757666	0.000110956	-2.19885	0.718438
133658837	chr9:133658837:G:A	5.97801e-19	0.374688	-1.01688	0.000230081	0.320094	-1.07121
133658840	chr9:133658840:C:T	4.17577e-19	-7.15548e-10	-1.00099	0.000173857	-7.15548e-10	-1.03131
133659287	chr9:133659287:C:T	5.06925e-19	-7.15548e-10	-0.807092	0.000214959	-7.15548e-10	-0.819097
133659598	chr9:133659598:A:G	2.92664e-19	-7.15548e-10	-1.35643	0.000125976	-7.15548e-10	-1.35345
133659689	chr9:133659689:G:C	3.52516e-20	-2.12228	-1.35067	1.68075e-05	-2.00778	-1.35994
133659796	chr9:133659796:A:G	6.89053e-20	-1.44475	-1.35798	3.48862e-05	-1.28454	-1.35291
133659920	chr9:133659920:A:G	2.42335e-19	-1.54141	-0.00372093	8.2789e-05	-1.65504	-0.118212
133659964	chr9:133659964:G:A	4.95654e-20	-1.88085	-1.25131	1.79847e-05	-2.04797	-1.25206
133660181	chr9:133660181:A:G	3.13495e-19	-7.15548e-10	-1.28767	0.000132578	-7.15548e-10	-1.30237
133660184	chr9:133660184:G:A	2.96974e-19	-7.15548e-10	-1.34181	0.000128897	-7.15548e-10	-1.33053
133660635	chr9:133660635:G:A	1.51498e-19	-1.19351	-0.821378	5.40507e-05	-1.33596	-0.863655
133661490	chr9:133661490:G:T	2.40624e-19	-1.20565	-0.346575	7.9415e-05	-1.49286	-0.321997
133661722	chr9:133661722:C:T	1.81545e-19	-1.31255	-0.521399	6.45426e-05	-1.45798	-0.564239
133662295	chr9:133662295:C:T	2.62823e-19	-0.826458	-0.637517	8.96195e-05	-1.01954	-0.674426
133663226	chr9:133663226:G:A	1.38934e-19	-1.77757	-0.323892	6.06121e-05	-1.66923	-0.415822
133663599	chr9:133663599:C:T	4.42136e-20	-1.99889	-1.24753	1.68156e-05	-2.13262	-1.23461
133664079	chr9:133664079:C:T	5.99986e-19	-0.890455	0.251905	0.000199003	-1.08089	0.184664
133664252	chr9:133664252:G:A	1.34284e-19	-2.1355	-6.63902e-10	6.27856e-05	-2.04982	-6.63902e-10
133664380	chr9:133664380:G:A	3.26048e-19	-0.787809	-0.460601	0.000110328	-0.986919	-0.499163
133664491	chr9:133664491:C:T	4.30012e-20	-1.91805	-1.35618	1.55919e-05	-2.08956	-1.35323
133664691	chr9:133664691:C:T	3.07675e-19	-7.15548e-10	-1.30641	0.000133281	-7.15548e-10	-1.29709
133664898	chr9:133664898:T:G	2.12989e-19	-0.773993	-0.90022	6.21272e-05	-1.15537	-0.904992
133665008	chr9:133665008:C:A	4.19743e-20	-2.136	-1.1624	2.14468e-05	-2.03413	-1.08984
133665086	chr9:133665086:C:A	2.15571e-19	-0.82416	-0.838007	7.4959e-05	-1.01232	-0.860276
133665087	chr9:133665087:ATTTGCCCATTTCC:A	2.51351e-19	-0.696294	-0.812311	8.65258e-05	-0.893973	-0.835127
133665220	chr9:133665220:G:A	3.72067e-19	-7.15548e-10	-1.11638	0.000162619	-7.15548e-10	-1.09813
133665435	chr9:133665435:C:T	1.40618e-19	-1.63391	-0.455498	6.46681e-05	-1.4831	-0.537176
133665466	chr9:133665466:C:T	1.19788e-19	-1.66887	-0.580861	5.36442e-05	-1.55104	-0.656127
133665816	chr9:133665816:C:T	3.10649e-19	-7.15548e-10	-1.29679	0.000133048	-7.15548e-10	-1.29883
133666206	chr9:133666206:A:AGAG	3.24453e-19	-7.15548e-10	-1.25331	0.000142083	-7.15548e-10	-1.23313
133666717	chr9:133666717:C:G	6.37867e-20	-1.54693	-1.33298	2.44614e-05	-1.65634	-1.33611
133666923	chr9:133666923:G:A	4.23556e-19	-7.15548e-10	-0.986769	0.000178875	-7.15548e-10	-1.00285
133666973	chr9:133666973:A:G	1.39252e-19	-2.09917	-6.63902e-10	6.08389e-05	-2.08131	-6.63902e-10
133667012	chr9:133667012:A:T	2.01454e-19	-1.54549	-0.184401	8.40389e-05	-1.56575	-0.192509
133667068	chr9:133667068:G:A	1.85863e-19	-1.81044	-6.63902e-10	7.97192e-05	-1.81103	-6.63902e-10
133667095	chr9:133667095:C:T	3.35359e-19	-7.15548e-10	-1.22025	0.0001484	-7.15548e-10	-1.18963
133667198	chr9:133667198:T:G	2.11828e-19	-1.33256	-0.347124	8.65455e-05	-1.36195	-0.366923
133667290	chr9:133667290:C:T	1.15233e-19	-1.73215	-0.556349	5.39411e-05	-1.66058	-0.541068
133667291	chr9:133667291:G:A	1.26065e-19	-2.19865	-6.63902e-10	5.42231e-05	-2.19644	-6.63902e-10
133667311	chr9:133667311:C:A	5.37835e-20	-1.95726	-1.09323	2.0084e-05	-2.10716	-1.08246
133667354	chr9:133667354:T:C	9.63678e-20	-1.82682	-0.640462	4.46241e-05	-1.76065	-0.630615
133667423	chr9:133667423:C:T	5.27437e-20	-1.98992	-1.08009	1.99857e-05	-2.12744	-1.06709
133667487	chr9:133667487:C:T	3.37821e-19	-7.15548e-10	-1.21294	0.000149303	-7.15548e-10	-1.18357
133667763	chr9:133667763:T:C	5.82482e-18	-0.738592	2.37302	0.00201209	-1.05757	2.47495
133667862	chr9:133667862:G:A	2.96521e-19	-7.15548e-10	-1.34334	0.000128799	-7.15548e-10	-1.33129
133667944	chr9:133667944:C:T	1.03705e-18	-1.5417	1.45038	0.000403578	-1.71685	1.52768
133668022	chr9:133668022:A:G	3.18548e-19	-7.15548e-10	-1.27168	0.000140101	-7.15548e-10	-1.24718
133668070	chr9:133668070:TCAGGCTG:T	4.82809e-19	-7.15548e-10	-0.855835	0.000205507	-7.15548e-10	-0.864064
133668106	chr9:133668106:G:A	1.99576e-19	-1.88252	0.14326	8.67408e-05	-1.9397	0.213086
133668182	chr9:133668182:T:C	3.17168e-19	-7.15548e-10	-1.27602	0.000137779	-7.15548e-10	-1.26389
133669736	chr9:133669736:G:A	2.34402e-19	-1.57842	-6.63902e-10	0.000100072	-1.58366	-6.63902e-10
133669848	chr9:133669848:G:A	4.64092e-20	-1.83792	-1.36004	1.74739e-05	-1.97138	-1.35746
133669887	chr9:133669887:G:A	3.49311e-19	-7.15548e-10	-1.17949	0.000152215	-7.15548e-10	-1.16425
133670103	chr9:133670103:C:T	1.27803e-19	-2.16277	-0.0221903	5.6986e-05	-2.1729	0.0261629
133670195	chr9:133670195:A:G	2.02192e-19	-1.19875	-0.527484	7.13283e-05	-1.43896	-0.483286
133670299	chr9:133670299:G:A	4.29229e-19	-1.04299	0.0695289	0.000141956	-1.31757	0.0835415
133670420	chr9:133670420:G:A	2.96695e-19	-7.15548e-10	-1.34275	0.000126235	-7.15548e-10	-1.3514
133670555	chr9:133670555:G:A	1.05599e-19	-1.69035	-0.685448	3.40579e-05	-1.89317	-0.76831
133670573	chr9:133670573:G:A	2.9894e-19	-7.15548e-10	-1.33521	0.00012899	-7.15548e-10	-1.32981
133670624	chr9:133670624:C:T	3.1791e-19	-7.15548e-10	-1.27369	0.000139756	-7.15548e-10	-1.24964
133670625	chr9:133670625:G:A	3.40553e-19	-7.15548e-10	-1.20488	0.000145795	-7.15548e-10	-1.20734
133670825	chr9:133670825:C:T	2.97731e-19	-7.15548e-10	-1.33926	0.000128415	-7.15548e-10	-1.33428
133670900	chr9:133670900:A:T	1.59796e-19	-1.96156	-6.63902e-10	6.30332e-05	-2.04588	-6.63902e-10
133670914	chr9:133670914:A:G	4.50151e-19	-0.65583	-0.270043	0.000141939	-0.972709	-0.261434
133670935	chr9:133670935:T:C	8.62102e-19	-0.536912	0.26083	0.00028188	-0.880902	0.332843
133671005	chr9:133671005:T:C	8.44791e-19	-0.516366	0.22	0.000275664	-0.862261	0.291901
133671030	chr9:133671030:C:T	3.09568e-19	-0.416559	-0.883719	9.44379e-05	-0.730965	-0.910635
133671038	chr9:133671038:G:T	8.26921e-20	-1.39998	-1.22035	3.30563e-05	-1.45437	-1.23696
133671062	chr9:133671062:C:T	2.92527e-19	-7.15548e-10	-1.3569	0.00012606	-7.15548e-10	-1.35279
133671137	chr9:133671137:A:T	5.79675e-19	-0.508479	-0.164509	0.000180359	-0.850852	-0.143741
133671404	chr9:133671404:T:C	5.45859e-19	-7.15548e-10	-0.733095	0.00023062	-7.15548e-10	-0.748771
133671923	chr9:133671923:G:A	1.26e-18	-7.15548e-10	0.103411	0.000527459	-7.15548e-10	0.0785278
133672048	chr9:133672048:C:G	7.89207e-19	-0.375874	0.0114476	0.000233134	-0.763331	0.0254002
133672078	chr9:133672078:C:T	3.82416e-20	-2.19126	-1.20027	1.75385e-05	-2.13253	-1.19261
133672079	chr9:133672079:A:G	5.33488e-19	-0.530682	-0.225337	0.000161391	-0.891703	-0.214009
133672261	chr9:133672261:C:T	7.95506e-19	-0.295964	-0.060512	0.000232883	-0.689084	-0.0499233
133672376	chr9:133672376:G:A	3.23946e-19	-7.15548e-10	-1.25488	0.000142713	-7.15548e-10	-1.22871
133672672	chr9:133672672:G:C	9.11441e-19	-7.15548e-10	-0.220428	0.000360027	-7.15548e-10	-0.303364
133672749	chr9:133672749:G:A	2.24275e-18	-2.10271	2.78271	0.00106247	-2.15785	2.93665
133672772	chr9:133672772:A:G	1.55863e-19	-1.98648	-6.63902e-10	6.52888e-05	-2.01072	-6.63902e-10
133673027	chr9:133673027:G:A	6.34346e-19	-1.13231	0.549453	0.000202183	-1.51794	0.637571
133673136	chr9:133673136:C:T	1.57932e-19	-1.97329	-6.63902e-10	6.85178e-05	-1.96245	-6.63902e-10
133673141	chr9:133673141:G:A	4.29571e-19	-1.06145	0.0887817	0.000141211	-1.37276	0.133473
133673212	chr9:133673212:C:T	1.11651e-18	-0.63782	0.620325	0.000350563	-1.02321	0.693209
133673238	chr9:133673238:A:G	7.27474e-19	-0.73625	0.290373	0.000232715	-1.09186	0.352129
133673255	chr9:133673255:A:T	3.00873e-19	-7.15548e-10	-1.32877	0.000129492	-7.15548e-10	-1.32592
133673397	chr9:133673397:C:T	9.76441e-19	0.1565	-0.308041	0.000265634	-0.361212	-0.246212
133673676	chr9:133673676:C:T	5.05937e-20	-1.84797	-1.26366	1.89706e-05	-1.97756	-1.26909
133673708	chr9:133673708:T:C	3.12945e-19	-7.15548e-10	-1.28943	0.000133001	-7.15548e-10	-1.29919
133673923	chr9:133673923:G:A	2.93925e-19	-7.15548e-10	-1.35213	0.000126651	-7.15548e-10	-1.34811
133674812	chr9:133674812:A:G	8.0629e-19	-7.15548e-10	-0.343012	0.000332489	-7.15548e-10	-0.382935
133674905	chr9:133674905:C:T	4.80011e-19	-7.15548e-10	-0.861647	0.000197741	-7.15548e-10	-0.902584
133675170	chr9:133675170:C:T	2.92356e-19	-7.15548e-10	-1.35748	0.000125894	-7.15548e-10	-1.3541
133675275	chr9:133675275:A:C	5.8892e-19	-1.18009	0.522927	0.000203955	-1.47384	0.602195
133675813	chr9:133675813:GGGCATAGT:G	8.26339e-19	-7.15548e-10	-0.31845	0.000350623	-7.15548e-10	-0.32983
133676000	chr9:133676000:G:A	2.99597e-19	-7.15548e-10	-1.33302	0.000129851	-7.15548e-10	-1.32316
133676237	chr9:133676237:C:T	1.03838e-19	-2.17468	-0.217947	4.18313e-05	-2.18273	-0.273165
133676922	chr9:133676922:T:C	1.27105e-19	-2.19044	-6.63902e-10	5.53647e-05	-2.1756	-6.63902e-10
133676957	chr9:133676957:A:G	4.23718e-19	-7.15548e-10	-0.986388	0.000177452	-7.15548e-10	-1.01084
133676960	chr9:133676960:G:A	4.24541e-19	-7.15548e-10	-0.984446	0.000177788	-7.15548e-10	-1.00895
133677082	chr9:133677082:C:T	3.54725e-19	-7.15548e-10	-1.16411	0.000159153	-7.15548e-10	-1.11968
133677215	chr9:133677215:T:C	1.45885e-19	-1.16512	-0.887522	5.51302e-05	-1.21464	-0.965205
133677247	chr9:133677247:G:A	4.69015e-19	-7.15548e-10	-0.884821	0.000192067	-7.15548e-10	-0.931701
133677282	chr9:133677282:A:AG	3.04348e-19	-0.109512	-1.20777	0.000102578	-0.332938	-1.22598
133677345	chr9:133677345:G:A	3.39411e-19	-7.15548e-10	-1.20824	0.000141463	-7.15548e-10	-1.2375
133677690	chr9:133677690:C:T	3.45948e-20	-2.19355	-1.2982	1.50685e-05	-2.19879	-1.27815
133677917	chr9:133677917:G:A	3.6596e-19	-7.15548e-10	-1.13293	0.000159425	-7.15548e-10	-1.11797
133677983	chr9:133677983:C:T	4.68055e-19	-7.15548e-10	-0.88687	0.000196835	-7.15548e-10	-0.907179
133678456	chr9:133678456:A:C	1.51795e-19	-2.01292	-6.63902e-10	6.07847e-05	-2.0822	-6.63902e-10
133678572	chr9:133678572:G:A	3.12821e-19	-7.15548e-10	-1.28982	0.000137611	-7.15548e-10	-1.26511
133678583	chr9:133678583:T:C	3.43799e-20	-2.15503	-1.34295	1.49197e-05	-2.16139	-1.32547
133678654	chr9:133678654:C:G	3.33286e-20	-2.18298	-1.34606	1.42961e-05	-2.18922	-1.34034
133678818	chr9:133678818:C:T	3.38902e-20	-2.16632	-1.34601	1.44246e-05	-2.17998	-1.34063
133679183	chr9:133679183:G:A	2.91301e-19	-7.15548e-10	-1.3611	0.000125159	-7.15548e-10	-1.35996
133679407	chr9:133679407:C:T	1.7717e-19	-1.85835	-6.63902e-10	7.47589e-05	-1.87527	-6.63902e-10
133679543	chr9:133679543:C:T	3.35834e-19	-7.15548e-10	-1.21884	0.000144232	-7.15548e-10	-1.21812
133679821	chr9:133679821:T:C	6.76704e-20	-1.51133	-1.30948	3.10374e-05	-1.46635	-1.288
133679917	chr9:133679917:T:C	1.15654e-18	1.35611	-1.33838	0.000298642	0.852985	-1.34328
133680241	chr9:133680241:A:G	3.32961e-20	-2.16889	-1.36113	1.41072e-05	-2.18296	-1.3599
133680301	chr9:133680301:A:G	3.26141e-19	-0.658422	-0.589704	0.000122737	-0.710961	-0.668542
133680323	chr9:133680323:CCCCA:C	3.32943e-20	-2.16884	-1.36123	1.41067e-05	-2.1825	-1.36039
133680660	chr9:133680660:C:T	3.29974e-20	-2.17915	-1.35987	1.40493e-05	-2.18958	-1.35739
133680828	chr9:133680828:T:C	3.31507e-20	-2.17779	-1.3566	1.41223e-05	-2.1891	-1.35269
133680941	chr9:133680941:C:T	3.30999e-20	-2.17862	-1.35731	1.41019e-05	-2.18972	-1.35351
133680988	chr9:133680988:A:G	3.2954e-20	-2.1835	-1.35684	1.40696e-05	-2.19273	-1.3528
133681088	chr9:133681088:C:T	4.24921e-19	-7.15548e-10	-0.983551	0.000174865	-7.15548e-10	-1.02553
133681118	chr9:133681118:G:A	2.92305e-19	-7.15548e-10	-1.35766	0.000125004	-7.15548e-10	-1.3612
133681149	chr9:133681149:C:T	3.68236e-19	-7.15548e-10	-1.12673	0.000149816	-7.15548e-10	-1.18013
133681170	chr9:133681170:G:A	3.99632e-20	-2.1712	-1.17629	1.77571e-05	-2.16645	-1.14631
133681337	chr9:133681337:C:T	3.30606e-20	-2.17601	-1.3611	1.40474e-05	-2.1871	-1.36
133681417	chr9:133681417:G:A	6.83409e-19	-7.15548e-10	-0.508362	0.0002933	-7.15548e-10	-0.508346
133681472	chr9:133681472:T:C	3.29781e-20	-2.17882	-1.36079	1.40259e-05	-2.18944	-1.35919
133681533	chr9:133681533:C:T	3.01895e-19	-7.15548e-10	-1.32538	0.000128847	-7.15548e-10	-1.33092
133681580	chr9:133681580:A:G	3.34298e-20	-2.16842	-1.35759	1.42045e-05	-2.18186	-1.35413
133681782	chr9:133681782:C:T	2.52855e-19	-1.50264	-6.63902e-10	9.15797e-05	-1.67233	-6.63902e-10
133681802	chr9:133681802:A:G	3.76362e-20	-2.19314	-1.21435	1.64612e-05	-2.19757	-1.19097
133681972	chr9:133681972:C:T	3.32538e-19	-7.15548e-10	-1.2287	0.000141263	-7.15548e-10	-1.23892
133682019	chr9:133682019:C:T	1.27147e-19	-2.19011	-6.63902e-10	5.41384e-05	-2.198	-6.63902e-10
133682073	chr9:133682073:T:C	4.77356e-20	-2.18598	-0.9838	2.07705e-05	-2.17775	-0.978263
133682088	chr9:133682088:G:A	4.83525e-19	-7.15548e-10	-0.854351	0.000215265	-7.15548e-10	-0.817671
133682103	chr9:133682103:C:T	2.92258e-19	-7.15548e-10	-1.35782	0.000125224	-7.15548e-10	-1.35944
133682204	chr9:133682204:A:G	3.40421e-20	-2.17335	-1.33451	1.45461e-05	-2.18583	-1.32639
133682658	chr9:133682658:G:A	2.57958e-18	-7.15548e-10	0.819927	0.00104949	-7.15548e-10	0.766519
133682835	chr9:133682835:C:A	6.00504e-19	-7.15548e-10	-0.637685	0.000242315	-7.15548e-10	-0.699302
133682902	chr9:133682902:T:C	4.92311e-20	-2.17851	-0.960421	2.12331e-05	-2.16973	-0.964254
133682984	chr9:133682984:AC:A	4.87865e-19	-7.15548e-10	-0.845417	0.000207261	-7.15548e-10	-0.855562
133683013	chr9:133683013:C:T	6.26031e-19	-7.15548e-10	-0.596056	0.000251511	-7.15548e-10	-0.662054
133683134	chr9:133683134:C:T	4.03536e-20	-2.18713	-1.15065	1.64959e-05	-2.19301	-1.19342
133683143	chr9:133683143:A:C	7.06924e-19	-7.15548e-10	-0.474532	0.000300641	-7.15548e-10	-0.483625
133683318	chr9:133683318:G:A	3.42244e-19	-7.15548e-10	-1.19993	0.000146679	-7.15548e-10	-1.2013
133683503	chr9:133683503:C:A	9.18815e-20	-1.92542	-0.589537	3.97578e-05	-1.91737	-0.589362
133683677	chr9:133683677:T:C	4.87354e-20	-2.19576	-0.953287	2.11148e-05	-2.19159	-0.947977
133683921	chr9:133683921:C:T	3.95149e-20	-2.19092	-1.16785	1.61917e-05	-2.19587	-1.20918
133684040	chr9:133684040:TCTC:T	7.22059e-19	-7.15548e-10	-0.453348	0.000307469	-7.15548e-10	-0.461167
133684352	chr9:133684352:C:T	4.85664e-20	-2.06807	-1.08445	2.42552e-05	-2.02409	-0.976824
133684534	chr9:133684534:T:A	3.5039e-20	-2.17197	-1.30702	1.51529e-05	-2.18419	-1.28716
133684536	chr9:133684536:G:A	3.24154e-19	-7.15548e-10	-1.25424	0.000136423	-7.15548e-10	-1.27378
133684672	chr9:133684672:C:G	3.48225e-20	-2.17817	-1.30702	1.50902e-05	-2.18834	-1.28716
133684700	chr9:133684700:G:C	5.27358e-19	-7.15548e-10	-0.767575	0.000232219	-7.15548e-10	-0.741861
133684710	chr9:133684710:G:T	3.51887e-20	-2.19769	-1.27704	1.60848e-05	-2.17196	-1.2397
133684857	chr9:133684857:G:A	1.17727e-19	-1.32916	-0.93793	6.23312e-05	-1.04739	-1.00969
133685130	chr9:133685130:C:T	1.18343e-19	-1.30327	-0.958599	6.2434e-05	-1.02276	-1.03268
133685548	chr9:133685548:C:T	3.83584e-20	-2.18931	-1.19917	1.56e-05	-2.19479	-1.24748
133685551	chr9:133685551:T:C	3.10871e-19	-7.15548e-10	-1.29608	0.00013238	-7.15548e-10	-1.30386
133685566	chr9:133685566:G:C	3.09673e-19	-7.15548e-10	-1.29994	0.000135821	-7.15548e-10	-1.2782
133685695	chr9:133685695:A:G	3.76834e-20	-2.17376	-1.23247	1.63432e-05	-2.18487	-1.21086
133685876	chr9:133685876:C:T	5.60326e-20	-2.1922	-0.81732	2.43633e-05	-2.18687	-0.809596
133686207	chr9:133686207:C:T	7.10675e-19	-7.15548e-10	-0.469239	0.000296572	-7.15548e-10	-0.497251
133686252	chr9:133686252:G:A	3.45304e-19	-7.15548e-10	-1.19103	0.000142969	-7.15548e-10	-1.22692
133686312	chr9:133686312:G:A	6.34344e-19	-7.15548e-10	-0.582864	0.00026121	-7.15548e-10	-0.624219
133686327	chr9:133686327:C:G	4.42388e-19	-7.15548e-10	-0.943268	0.00018849	-7.15548e-10	-0.950496
133686422	chr9:133686422:C:T	3.81662e-20	-2.17053	-1.22298	1.63841e-05	-2.17834	-1.21489
133686428	chr9:133686428:A:G	8.9585e-20	-2.07612	-0.464145	3.51043e-05	-2.07181	-0.559408
133686873	chr9:133686873:G:A	2.91396e-19	-7.15548e-10	-1.36077	0.000125024	-7.15548e-10	-1.36104
133686883	chr9:133686883:T:C	5.45374e-20	-2.19718	-0.839384	2.27579e-05	-2.19612	-0.868513
133687039	chr9:133687039:C:T	2.91341e-19	-7.15548e-10	-1.36096	0.000124999	-7.15548e-10	-1.36123
133687141	chr9:133687141:A:G	6.74144e-20	-2.19787	-0.626728	2.81496e-05	-2.19711	-0.654898
133687142	chr9:133687142:C:T	2.4325e-19	-1.62212	0.0807532	7.99122e-05	-1.77239	-0.0362269
133687143	chr9:133687143:G:A	5.05116e-19	-7.15548e-10	-0.810667	0.000221858	-7.15548e-10	-0.787504
133687234	chr9:133687234:G:A	3.29954e-19	-7.15548e-10	-1.2365	0.000139748	-7.15548e-10	-1.2497
133687240	chr9:133687240:C:T	1.47422e-19	-2.17867	0.136519	5.43402e-05	-2.18969	-0.00458673
133687351	chr9:133687351:G:A	5.66186e-19	-7.15548e-10	-0.696533	0.000257121	-7.15548e-10	-0.639994
133687382	chr9:133687382:A:G	3.50414e-20	-2.19687	-1.28206	1.5346e-05	-2.19884	-1.25985
133687526	chr9:133687526:T:C	3.76178e-20	-2.09457	-1.31341	1.60574e-05	-2.11652	-1.29686
133688096	chr9:133688096:C:T	3.4249e-20	-2.15713	-1.34467	1.47182e-05	-2.16705	-1.3334
133688212	chr9:133688212:G:A	2.09348e-19	-1.69146	-6.63902e-10	7.88125e-05	-1.82247	-6.63902e-10
133688337	chr9:133688337:C:T	4.68259e-19	-7.15548e-10	-0.886434	0.000206727	-7.15548e-10	-0.858142
133688339	chr9:133688339:C:A	3.48523e-19	-7.15548e-10	-1.18175	0.000146016	-7.15548e-10	-1.20582
133688377	chr9:133688377:G:A	4.95222e-19	-7.15548e-10	-0.830449	0.000219169	-7.15548e-10	-0.799697
133688620	chr9:133688620:C:T	2.10087e-19	-0.662247	-1.02568	6.19282e-05	-0.989169	-1.0744
133688669	chr9:133688669:C:T	4.75268e-19	-7.15548e-10	-0.871576	0.000210002	-7.15548e-10	-0.842424
133689015	chr9:133689015:T:C	3.37615e-20	-2.19579	-1.32034	1.44192e-05	-2.19088	-1.3301
133689698	chr9:133689698:C:T	4.56627e-20	-2.19016	-1.02401	1.92874e-05	-2.19349	-1.0366
133689892	chr9:133689892:G:A	1.69711e-19	-2.19883	0.297474	6.04381e-05	-2.19598	0.108057
133690094	chr9:133690094:G:A	2.43658e-18	-7.15548e-10	0.762896	0.00106242	-7.15548e-10	0.778764
133690507	chr9:133690507:T:C	3.66268e-20	-2.11911	-1.31557	1.56802e-05	-2.13515	-1.302
133690652	chr9:133690652:G:A	3.74569e-19	-7.15548e-10	-1.10968	0.000156919	-7.15548e-10	-1.13381
133691020	chr9:133691020:T:C	8.58557e-20	-2.19295	-0.389834	3.31615e-05	-2.19014	-0.49801
133691056	chr9:133691056:T:C	1.0232e-18	-7.15548e-10	-0.104766	0.000438327	-7.15548e-10	-0.106577
133691125	chr9:133691125:A:C	3.23206e-19	-7.15548e-10	-1.25717	0.000138619	-7.15548e-10	-1.25781
133691698	chr9:133691698:C:T	3.08394e-19	-7.15548e-10	-1.30408	0.000132818	-7.15548e-10	-1.30056
133692232	chr9:133692232:G:A	7.26614e-19	-7.15548e-10	-0.44706	0.00030472	-7.15548e-10	-0.47015
133692484	chr9:133692484:C:G	3.75106e-20	-2.19098	-1.21985	1.59619e-05	-2.19251	-1.22683
133692624	chr9:133692624:T:C	7.0638e-19	-7.15548e-10	-0.475302	0.000289115	-7.15548e-10	-0.522718
133692636	chr9:133692636:G:A	4.75049e-19	-7.15548e-10	-0.872038	0.000199859	-7.15548e-10	-0.891932
133692701	chr9:133692701:C:A	4.87253e-20	-1.79925	-1.35001	1.76983e-05	-1.9618	-1.35428
133693010	chr9:133693010:C:G	3.02962e-19	-7.15548e-10	-1.32185	0.000130679	-7.15548e-10	-1.3168
133693223	chr9:133693223:G:A	3.12064e-19	-7.15548e-10	-1.29225	0.000134953	-7.15548e-10	-1.28462
133693530	chr9:133693530:A:G	3.37766e-20	-2.16497	-1.35072	1.40762e-05	-2.19055	-1.35451
133693809	chr9:133693809:G:A	2.93084e-19	-7.15548e-10	-1.355	0.000126319	-7.15548e-10	-1.35073
133694042	chr9:133694042:A:G	3.43113e-20	-2.1617	-1.33828	1.4231e-05	-2.19038	-1.34374
133694248	chr9:133694248:C:T	2.91812e-19	-7.15548e-10	-1.35934	0.000124999	-7.15548e-10	-1.36124
133694592	chr9:133694592:C:G	3.08624e-19	-7.15548e-10	-1.30333	0.000133593	-7.15548e-10	-1.29475
133694712	chr9:133694712:G:A	5.48916e-20	-2.17679	-0.853301	2.35576e-05	-2.186	-0.844096
133695115	chr9:133695115:A:T	3.23107e-19	-7.15548e-10	-1.25747	0.000141706	-7.15548e-10	-1.23579
133695122	chr9:133695122:G:A	3.05427e-19	-7.15548e-10	-1.31374	0.000132307	-7.15548e-10	-1.30441
133695262	chr9:133695262:G:A	3.83845e-20	-2.05287	-1.33493	1.92494e-05	-1.91788	-1.31419
133695511	chr9:133695511:C:T	2.68761e-19	-2.18945	0.747816	9.62436e-05	-2.19041	0.567748
133695539	chr9:133695539:C:T	5.70135e-20	-2.01343	-0.978736	2.66621e-05	-2.0219	-0.8844
133695933	chr9:133695933:G:C	2.85984e-17	-7.15548e-10	3.22565	0.0119627	-7.15548e-10	3.2
133696181	chr9:133696181:A:T	5.62084e-20	-2.19289	-0.813494	2.20586e-05	-2.19881	-0.897028
133696326	chr9:133696326:G:A	5.00219e-19	-7.15548e-10	-0.82041	0.000206049	-7.15548e-10	-0.861428
133696861	chr9:133696861:C:T	3.01739e-19	-7.15548e-10	-1.32589	0.000128332	-7.15548e-10	-1.33492
133697064	chr9:133697064:G:A	5.05125e-19	-7.15548e-10	-0.81065	0.00020775	-7.15548e-10	-0.853209
133697129	chr9:133697129:C:T	3.60066e-19	-7.15548e-10	-1.14917	0.000153869	-7.15548e-10	-1.15344
133697918	chr9:133697918:A:G	5.25586e-20	-1.83218	-1.24134	2.14154e-05	-1.87279	-1.25264
133697989	chr9:133697989:G:T	4.88123e-20	-1.88306	-1.26442	1.99197e-05	-1.91995	-1.27788
133698067	chr9:133698067:G:A	4.25189e-20	-1.94516	-1.34034	1.63266e-05	-2.05392	-1.34283
133698098	chr9:133698098:AAC:A	3.98676e-19	-7.15548e-10	-1.04731	0.000173856	-7.15548e-10	-1.03132
133698109	chr9:133698109:A:G	4.00782e-19	-7.15548e-10	-1.04204	0.000173503	-7.15548e-10	-1.03335
133698145	chr9:133698145:A:G	5.08079e-19	-7.15548e-10	-0.804819	0.000208409	-7.15548e-10	-0.850042
133698290	chr9:133698290:A:G	2.96662e-19	-7.15548e-10	-1.34286	0.000127052	-7.15548e-10	-1.34495
133698681	chr9:133698681:A:G	7.02102e-19	-7.15548e-10	-0.481377	0.000294553	-7.15548e-10	-0.504083
133698804	chr9:133698804:C:T	1.84544e-19	-1.89728	0.0797148	6.88412e-05	-1.85847	-0.0992676
133698912	chr9:133698912:T:C	4.18457e-19	-7.15548e-10	-0.998881	0.000178083	-7.15548e-10	-1.00729
133698969	chr9:133698969:C:T	3.18067e-19	-7.15548e-10	-1.27319	0.000137672	-7.15548e-10	-1.26467
133699071	chr9:133699071:C:G	6.0556e-20	-2.19788	-0.734009	2.38e-05	-2.19014	-0.829717
133699132	chr9:133699132:A:G	5.3937e-20	-1.81291	-1.23473	2.19419e-05	-1.85509	-1.24605
133699168	chr9:133699168:G:A	4.89834e-19	-7.15548e-10	-0.841389	0.000208577	-7.15548e-10	-0.849233
133699206	chr9:133699206:C:T	3.37034e-19	-7.15548e-10	-1.21527	0.000144197	-7.15548e-10	-1.21837
133699453	chr9:133699453:C:A	1.23904e-19	-1.8593	-0.356651	4.81445e-05	-1.82068	-0.494659
133699517	chr9:133699517:A:G	5.08005e-19	-7.15548e-10	-0.804963	0.000208585	-7.15548e-10	-0.849197
133699757	chr9:133699757:C:G	2.97587e-19	-7.15548e-10	-1.33975	0.000127765	-7.15548e-10	-1.33935
133699833	chr9:133699833:CAG:C	4.42051e-20	-2.17662	-1.06999	1.88194e-05	-2.18884	-1.06581
133699912	chr9:133699912:G:T	4.86298e-20	-2.18951	-0.961709	2.08445e-05	-2.19646	-0.955993
133699975	chr9:133699975:G:A	6.79039e-19	-7.15548e-10	-0.514776	0.000298111	-7.15548e-10	-0.492077
133700575	chr9:133700575:G:A	3.02917e-19	-7.15548e-10	-1.322	0.000129545	-7.15548e-10	-1.32551
133701013	chr9:133701013:C:T	1.79946e-19	-1.8428	-6.63902e-10	6.83396e-05	-1.96505	-6.63902e-10
133701358	chr9:133701358:C:T	4.89339e-20	-1.87542	-1.26957	1.99464e-05	-1.91713	-1.27936
133701837	chr9:133701837:A:C	3.46513e-20	-2.15435	-1.33577	1.53021e-05	-2.14387	-1.31768
133702009	chr9:133702009:T:C	3.93501e-20	-2.18929	-1.17367	1.61578e-05	-2.19701	-1.21013
133702539	chr9:133702539:A:C	3.16505e-19	-7.15548e-10	-1.27812	0.000137963	-7.15548e-10	-1.26256
133702685	chr9:133702685:C:G	4.48815e-19	-7.15548e-10	-0.928844	0.000196388	-7.15548e-10	-0.909451
133702852	chr9:133702852:C:T	4.66345e-19	-7.15548e-10	-0.890529	0.000200747	-7.15548e-10	-0.887496
133703190	chr9:133703190:C:T	3.75128e-20	-2.05465	-1.35613	1.66154e-05	-2.02939	-1.34983
133703328	chr9:133703328:T:C	4.0794e-19	-7.15548e-10	-1.02433	0.00017559	-7.15548e-10	-1.02139
133703719	chr9:133703719:T:C	4.4448e-20	-2.16695	-1.07419	1.8263e-05	-2.16339	-1.12127
133703744	chr9:133703744:T:C	3.67329e-20	-2.08222	-1.34956	1.63227e-05	-2.06225	-1.33474
133703755	chr9:133703755:T:C	5.07433e-20	-2.07449	-1.03418	2.10869e-05	-2.05751	-1.08338
133703921	chr9:133703921:G:A	1.31234e-19	-2.15847	-6.63902e-10	5.48097e-05	-2.18567	-6.63902e-10
133704162	chr9:133704162:G:C	6.38999e-19	-7.15548e-10	-0.575552	0.000267436	-7.15548e-10	-0.600663
133704217	chr9:133704217:G:C	1.1258e-18	-7.15548e-10	-0.00920858	0.000501066	-7.15548e-10	0.027196
133704731	chr9:133704731:C:T	5.85541e-20	-1.92835	-1.03715	2.77638e-05	-1.81983	-1.04598
133704785	chr9:133704785:G:A	5.06155e-20	-1.88166	-1.22954	2.11292e-05	-1.92947	-1.20942
133704848	chr9:133704848:A:G	2.95462e-19	-7.15548e-10	-1.34691	0.00012747	-7.15548e-10	-1.34166
133704852	chr9:133704852:G:A	4.26587e-20	-1.92415	-1.35807	1.70415e-05	-2.00386	-1.35003
133704878	chr9:133704878:G:A	1.92917e-19	-0.471725	-1.30147	7.64363e-05	-0.573835	-1.27925
133704882	chr9:133704882:G:A	5.17356e-20	-1.8503	-1.23901	2.15207e-05	-1.90091	-1.21962
133705106	chr9:133705106:C:A	1.08018e-18	-7.15548e-10	-0.0505727	0.000441826	-7.15548e-10	-0.0986264
133705226	chr9:133705226:C:T	5.48585e-19	-7.15548e-10	-0.728113	0.000238478	-7.15548e-10	-0.715265
133705482	chr9:133705482:C:T	6.92122e-19	-7.15548e-10	-0.495692	0.000292593	-7.15548e-10	-0.510758
133705618	chr9:133705618:C:T	3.70477e-20	-2.08132	-1.34193	1.58562e-05	-2.08564	-1.34034
133705650	chr9:133705650:C:T	6.15224e-19	-7.15548e-10	-0.613468	0.000252367	-7.15548e-10	-0.658659
133705890	chr9:133705890:G:C	6.33516e-19	-7.15548e-10	-0.58417	0.000260434	-7.15548e-10	-0.627193
133705967	chr9:133705967:G:A	3.56534e-20	-2.13047	-1.33115	1.48859e-05	-2.16598	-1.32314
133706245	chr9:133706245:G:GAATA	4.78115e-20	-2.07334	-1.09485	1.89448e-05	-2.1111	-1.13691
133706247	chr9:133706247:C:T	4.78529e-20	-2.07461	-1.09271	1.89622e-05	-2.11221	-1.13489
133706429	chr9:133706429:A:G	3.20215e-19	-7.15548e-10	-1.26646	0.000136344	-7.15548e-10	-1.27436
133706764	chr9:133706764:C:T	5.02335e-20	-2.12747	-0.991303	2.02656e-05	-2.1246	-1.05602
133706796	chr9:133706796:G:A	2.91427e-19	-7.15548e-10	-1.36066	0.000125199	-7.15548e-10	-1.35964
133706899	chr9:133706899:G:A	5.43045e-20	-2.18238	-0.858469	2.10635e-05	-2.19329	-0.94871
133707228	chr9:133707228:C:T	4.33721e-19	-7.15548e-10	-0.963054	0.000192289	-7.15548e-10	-0.930544
133707272	chr9:133707272:G:A	3.35242e-19	-7.15548e-10	-1.2206	0.00014269	-7.15548e-10	-1.22887
133707628	chr9:133707628:C:T	3.67435e-20	-2.08866	-1.34284	1.47477e-05	-2.15942	-1.33903
133707793	chr9:133707793:G:A	9.90145e-19	-7.15548e-10	-0.137604	0.000396896	-7.15548e-10	-0.205869
133707930	chr9:133707930:T:C	9.41597e-20	-1.22744	-1.26303	3.20535e-05	-1.45956	-1.26258
133707936	chr9:133707936:T:C	4.6364e-19	-7.15548e-10	-0.896347	0.00019587	-7.15548e-10	-0.912091
133708051	chr9:133708051:C:G	6.76716e-20	-1.56228	-1.2585	2.42997e-05	-1.73764	-1.26144
133708184	chr9:133708184:T:A	2.93184e-19	-7.15548e-10	-1.35466	0.000126162	-7.15548e-10	-1.35198
133708289	chr9:133708289:C:T	2.9641e-19	-7.15548e-10	-1.34371	0.000126264	-7.15548e-10	-1.35116
133708470	chr9:133708470:C:T	5.09231e-19	-7.15548e-10	-0.802554	0.000213065	-7.15548e-10	-0.827946
133708526	chr9:133708526:A:T	7.3115e-20	-2.12524	-0.618185	2.89506e-05	-2.16799	-0.655968
133708661	chr9:133708661:G:A	3.78693e-19	-7.15548e-10	-1.09873	0.000166056	-7.15548e-10	-1.07722
133708823	chr9:133708823:GA:G	4.12812e-19	-7.15548e-10	-1.01246	0.000174642	-7.15548e-10	-1.0268
133709016	chr9:133709016:TCAGA:T	3.83403e-19	-7.15548e-10	-1.08637	0.000163254	-7.15548e-10	-1.09424
133709122	chr9:133709122:A:G	3.12141e-19	-7.15548e-10	-1.292	0.00013072	-7.15548e-10	-1.31649
133709165	chr9:133709165:C:T	6.87787e-20	-1.74951	-1.05505	2.65358e-05	-1.83407	-1.07698
133709172	chr9:133709172:G:A	3.67482e-19	-7.15548e-10	-1.12878	0.00015968	-7.15548e-10	-1.11637
133709206	chr9:133709206:G:A	3.74385e-19	-7.15548e-10	-1.11017	0.000164467	-7.15548e-10	-1.08683
133709358	chr9:133709358:C:T	4.42109e-20	-2.19035	-1.05613	1.90297e-05	-2.19726	-1.04628
133709953	chr9:133709953:G:C	3.76031e-20	-2.19518	-1.21319	1.62781e-05	-2.19372	-1.206
133710055	chr9:133710055:C:T	2.91374e-19	-7.15548e-10	-1.36085	0.000125285	-7.15548e-10	-1.35895
133710135	chr9:133710135:A:G	3.02213e-19	-7.15548e-10	-1.32432	0.000128474	-7.15548e-10	-1.33382
133710201	chr9:133710201:C:A	6.00179e-19	-7.15548e-10	-0.638228	0.000271982	-7.15548e-10	-0.583807
133710204	chr9:133710204:C:T	7.25976e-19	-7.15548e-10	-0.447939	0.000303757	-7.15548e-10	-0.473315
133710429	chr9:133710429:G:C	1.96543e-19	-1.75457	-6.63902e-10	6.92521e-05	-1.95179	-6.63902e-10
133710478	chr9:133710478:G:A	6.96422e-20	-1.80647	-0.985611	2.82492e-05	-1.83158	-1.01689
133710640	chr9:133710640:C:T	3.86462e-19	-7.15548e-10	-1.07842	0.000162662	-7.15548e-10	-1.09787
133710980	chr9:133710980:T:C	3.89177e-19	-7.15548e-10	-1.07142	0.00017268	-7.15548e-10	-1.0381
133711174	chr9:133711174:G:A	1.74894e-18	-7.15548e-10	0.431308	0.000698387	-7.15548e-10	0.359231
133711313	chr9:133711313:A:G	3.26221e-20	-2.19322	-1.35724	1.39953e-05	-2.19547	-1.35535
133711424	chr9:133711424:A:G	3.76295e-20	-2.19662	-1.21105	1.64536e-05	-2.1965	-1.1925
133711582	chr9:133711582:G:C	4.5001e-20	-2.19732	-1.03145	1.83308e-05	-2.17353	-1.10743
133711683	chr9:133711683:G:A	2.91273e-19	-7.15548e-10	-1.36119	0.000125052	-7.15548e-10	-1.36081
133711820	chr9:133711820:G:A	4.59262e-20	-2.19884	-1.00958	1.85107e-05	-2.18308	-1.08811
133711938	chr9:133711938:G:A	4.53496e-20	-2.0759	-1.14515	1.98915e-05	-2.06512	-1.13414
133712092	chr9:133712092:T:C	3.73824e-20	-2.15653	-1.25772	1.55774e-05	-2.15466	-1.28906
133712232	chr9:133712232:C:T	1.10273e-19	-1.05126	-1.28124	3.78699e-05	-1.28801	-1.26738
133712586	chr9:133712586:G:A	1.25361e-19	-0.941349	-1.26291	4.24912e-05	-1.18785	-1.2524
133712726	chr9:133712726:C:T	3.58348e-20	-2.18932	-1.26721	1.547e-05	-2.17002	-1.28062
133712952	chr9:133712952:G:A	3.08881e-19	-7.15548e-10	-1.3025	0.000133133	-7.15548e-10	-1.29819
133713334	chr9:133713334:G:T	3.42937e-19	-7.15548e-10	-1.19791	0.000146551	-7.15548e-10	-1.20217
133713340	chr9:133713340:A:G	6.64788e-20	-2.1983	-0.640272	2.56162e-05	-2.18971	-0.75661
133713342	chr9:133713342:C:G	9.6306e-19	-7.15548e-10	-0.165339	0.00042209	-7.15548e-10	-0.144325
133713527	chr9:133713527:A:G	1.31928e-19	-2.01	-0.143201	5.52182e-05	-2.02776	-0.150491
133713871	chr9:133713871:A:G	3.57958e-19	-7.15548e-10	-1.15504	0.000158323	-7.15548e-10	-1.12491
133713991	chr9:133713991:C:T	1.02573e-18	-7.15548e-10	-0.102294	0.000451155	-7.15548e-10	-0.0777316
133713995	chr9:133713995:C:G	1.10447e-18	-7.15548e-10	-0.028337	0.000485919	-7.15548e-10	-0.00350081
133714029	chr9:133714029:C:T	7.05305e-19	-7.15548e-10	-0.476825	0.000279951	-7.15548e-10	-0.554926
133714355	chr9:133714355:G:A	1.03375e-18	-7.15548e-10	-0.0945078	0.000454208	-7.15548e-10	-0.0709867
133714467	chr9:133714467:G:A	1.15839e-19	-1.43175	-0.851505	4.84664e-05	-1.51525	-0.793424
133714472	chr9:133714472:C:T	5.97098e-20	-1.70674	-1.23922	2.3137e-05	-1.81253	-1.23558
133714473	chr9:133714473:G:A	3.38561e-19	-7.15548e-10	-1.21075	0.000143942	-7.15548e-10	-1.22013
133714574	chr9:133714574:C:T	4.71911e-20	-2.03109	-1.15015	1.95223e-05	-2.04796	-1.17002
133714851	chr9:133714851:C:T	2.98293e-19	-7.15548e-10	-1.33738	0.000127125	-7.15548e-10	-1.34437
133714922	chr9:133714922:T:A	6.3382e-20	-2.18759	-0.698683	2.49381e-05	-2.19483	-0.778321
133715007	chr9:133715007:G:A	4.02381e-19	-7.15548e-10	-1.03806	0.000176	-7.15548e-10	-1.01906
133715403	chr9:133715403:C:A	3.06416e-19	-7.15548e-10	-1.31051	0.000131605	-7.15548e-10	-1.30974
133715445	chr9:133715445:C:T	1.29125e-19	-2.17468	-6.63902e-10	5.57518e-05	-2.16863	-6.63902e-10
133716111	chr9:133716111:C:T	3.55235e-19	-7.15548e-10	-1.16268	0.000151407	-7.15548e-10	-1.16957
133716541	chr9:133716541:C:T	3.40819e-19	-7.15548e-10	-1.2041	0.000145348	-7.15548e-10	-1.21041
133716598	chr9:133716598:C:T	1.51123e-19	-1.51238	-0.504977	5.80737e-05	-1.62741	-0.500419
133716655	chr9:133716655:G:A	1.3504e-19	-1.57222	-0.557665	5.2168e-05	-1.68277	-0.5523
133716913	chr9:133716913:ATCAGGGAAGGTC:A	2.50422e-19	-2.11448	0.602173	0.000106284	-2.10557	0.58215
133717146	chr9:133717146:T:C	5.33693e-19	-7.15548e-10	-0.755635	0.000237075	-7.15548e-10	-0.721165
133717257	chr9:133717257:A:G	2.99864e-19	-7.15548e-10	-1.33212	0.000128964	-7.15548e-10	-1.33001
133717273	chr9:133717273:A:G	1.26969e-19	-1.21783	-0.973683	4.71637e-05	-1.36162	-0.974301
133717360	chr9:133717360:C:A	1.33593e-19	-2.14065	-6.63902e-10	5.80392e-05	-2.12842	-6.63902e-10
133717880	chr9:133717880:T:A	3.03854e-19	-7.15548e-10	-1.31891	0.000128983	-7.15548e-10	-1.32986
133717886	chr9:133717886:A:G	1.42613e-19	-1.05584	-1.01948	5.20557e-05	-1.21616	-1.02107
133717929	chr9:133717929:TG:T	3.03e-19	-7.15548e-10	-1.32172	0.000128815	-7.15548e-10	-1.33116
133718311	chr9:133718311:G:A	3.12342e-19	-7.15548e-10	-1.29136	0.000132265	-7.15548e-10	-1.30473
133718440	chr9:133718440:T:C	1.29027e-19	-2.17544	-6.63902e-10	5.58267e-05	-2.16729	-6.63902e-10
133718496	chr9:133718496:G:A	2.91388e-19	-7.15548e-10	-1.3608	0.000125024	-7.15548e-10	-1.36103
133718598	chr9:133718598:G:A	3.88725e-19	-7.15548e-10	-1.07258	0.000165342	-7.15548e-10	-1.08152
133718640	chr9:133718640:A:T	2.93177e-19	-7.15548e-10	-1.35468	0.000126554	-7.15548e-10	-1.34887
133718678	chr9:133718678:T:C	1.30236e-19	-2.16611	-6.63902e-10	5.55675e-05	-2.17194	-6.63902e-10
133718768	chr9:133718768:C:T	3.17143e-19	-7.15548e-10	-1.2761	0.000133904	-7.15548e-10	-1.29242
133718960	chr9:133718960:G:A	2.91385e-19	-7.15548e-10	-1.36081	0.000125327	-7.15548e-10	-1.35862
133719010	chr9:133719010:A:G	2.91898e-19	-7.15548e-10	-1.35905	0.000125032	-7.15548e-10	-1.36097
133719075	chr9:133719075:C:T	3.05454e-19	-7.15548e-10	-1.31365	0.000129625	-7.15548e-10	-1.3249
133719146	chr9:133719146:C:T	3.02238e-19	-7.15548e-10	-1.32424	0.000128518	-7.15548e-10	-1.33347
133719377	chr9:133719377:T:C	5.89765e-20	-2.18969	-0.76863	2.67526e-05	-2.18698	-0.715934
133719428	chr9:133719428:AG:A	3.11823e-19	-7.15548e-10	-1.29302	0.000131716	-7.15548e-10	-1.30889
133719434	chr9:133719434:G:T	3.11823e-19	-7.15548e-10	-1.29302	0.000131716	-7.15548e-10	-1.30889
133719437	chr9:133719437:A:G	3.11823e-19	-7.15548e-10	-1.29302	0.000131716	-7.15548e-10	-1.30889
133719438	chr9:133719438:C:G	3.12024e-19	-7.15548e-10	-1.29238	0.000131789	-7.15548e-10	-1.30834
133719776	chr9:133719776:C:T	3.6488e-19	-7.15548e-10	-1.13589	0.000156039	-7.15548e-10	-1.13944
133719972	chr9:133719972:G:A	2.99249e-19	-7.15548e-10	-1.33418	0.000127933	-7.15548e-10	-1.33803
133720192	chr9:133720192:C:T	9.16259e-19	-7.15548e-10	-0.215156	0.000377309	-7.15548e-10	-0.256479
133720218	chr9:133720218:G:C	3.40459e-19	-1.20516	-6.63902e-10	0.000102225	-1.56237	-6.63902e-10
133720258	chr9:133720258:C:A	4.97904e-20	-1.76831	-1.35932	2.08622e-05	-1.79405	-1.35756
133720517	chr9:133720517:T:C	5.23663e-20	-1.72397	-1.35322	2.12384e-05	-1.77909	-1.35464
133720519	chr9:133720519:C:A	4.04206e-20	-1.99225	-1.34386	1.53405e-05	-2.10233	-1.35671
133720937	chr9:133720937:C:T	3.08735e-19	-7.15548e-10	-1.30297	0.000130613	-7.15548e-10	-1.3173
133721141	chr9:133721141:G:A	3.82246e-20	-2.15037	-1.2416	1.54914e-05	-2.18408	-1.26518
133721245	chr9:133721245:A:G	4.84243e-20	-1.80653	-1.34892	2.06406e-05	-1.81726	-1.34502
133721532	chr9:133721532:G:A	3.47608e-19	-7.15548e-10	-1.18438	0.000147577	-7.15548e-10	-1.19519
133721667	chr9:133721667:G:A	2.91843e-19	-7.15548e-10	-1.35924	0.00012509	-7.15548e-10	-1.36051
133721673	chr9:133721673:G:A	5.48853e-20	-1.69987	-1.33034	2.29068e-05	-1.71781	-1.3403
133721801	chr9:133721801:G:C	5.58859e-19	-7.15548e-10	-0.709558	0.000234257	-7.15548e-10	-0.733125
133721832	chr9:133721832:C:T	4.21102e-20	-1.95073	-1.34443	1.64817e-05	-2.03232	-1.35497
133722090	chr9:133722090:T:C	3.96659e-20	-2.13459	-1.22037	1.64731e-05	-2.1469	-1.24091
133722574	chr9:133722574:T:C	4.29601e-19	-7.15548e-10	-0.972599	0.000190328	-7.15548e-10	-0.940794
133722759	chr9:133722759:G:C	3.19298e-19	-7.15548e-10	-1.26933	0.000134613	-7.15548e-10	-1.28714
133723163	chr9:133723163:G:A	2.92684e-19	-7.15548e-10	-1.35636	0.000125161	-7.15548e-10	-1.35994
133723216	chr9:133723216:A:G	3.00865e-19	-7.15548e-10	-1.32879	0.000129584	-7.15548e-10	-1.32521
133723635	chr9:133723635:C:A	4.09129e-20	-2.01586	-1.30815	1.61692e-05	-2.0793	-1.32713
133723752	chr9:133723752:G:A	3.76063e-19	-7.15548e-10	-1.1057	0.000164855	-7.15548e-10	-1.08448
133723817	chr9:133723817:G:A	3.14647e-19	-7.15548e-10	-1.284	0.00013291	-7.15548e-10	-1.29987
133724070	chr9:133724070:A:G	3.02194e-19	-7.15548e-10	-1.32438	0.000131112	-7.15548e-10	-1.31349
133724603	chr9:133724603:C:T	3.80218e-20	-2.06831	-1.32898	1.5949e-05	-2.08064	-1.3395
133724852	chr9:133724852:T:C	3.1235e-19	-7.15548e-10	-1.29133	0.000132486	-7.15548e-10	-1.30307
133725093	chr9:133725093:G:A	3.71564e-20	-2.16811	-1.25221	1.52337e-05	-2.19333	-1.27271
133725132	chr9:133725132:C:T	3.06043e-19	-7.15548e-10	-1.31173	0.000129764	-7.15548e-10	-1.32383
133725247	chr9:133725247:T:C	4.78473e-20	-1.95892	-1.20852	1.92877e-05	-1.98872	-1.24135
133725256	chr9:133725256:T:C	4.68539e-20	-1.98078	-1.20764	1.89403e-05	-2.0077	-1.24055
133725501	chr9:133725501:C:T	3.25208e-19	-7.15548e-10	-1.25099	0.000138328	-7.15548e-10	-1.25992
133725968	chr9:133725968:T:C	3.33185e-20	-2.18366	-1.34568	1.45903e-05	-2.15527	-1.35391
133725972	chr9:133725972:C:A	3.14594e-19	-7.15548e-10	-1.28417	0.000132889	-7.15548e-10	-1.30003
133726593	chr9:133726593:G:T	3.06299e-19	-7.15548e-10	-1.31089	0.000133441	-7.15548e-10	-1.29588
133726696	chr9:133726696:G:A	4.76616e-20	-1.84601	-1.32531	2.01341e-05	-1.86514	-1.32199
133726800	chr9:133726800:G:A	4.84957e-20	-1.81409	-1.33989	2.03142e-05	-1.84015	-1.33807
133727220	chr9:133727220:C:A	3.50681e-20	-2.17438	-1.30378	1.44974e-05	-2.19673	-1.31885
133727377	chr9:133727377:A:G	4.93343e-20	-2.18847	-0.948367	2.10808e-05	-2.16484	-0.976339
133727789	chr9:133727789:C:G	5.85379e-19	-7.15548e-10	-0.663196	0.000252335	-7.15548e-10	-0.658786
133727973	chr9:133727973:G:A	2.9241e-19	-7.15548e-10	-1.3573	0.000126463	-7.15548e-10	-1.34959
133728254	chr9:133728254:C:T	5.36236e-19	-7.15548e-10	-0.75088	0.000232228	-7.15548e-10	-0.741824
133728423	chr9:133728423:C:A	3.06043e-19	-7.15548e-10	-1.31173	0.000129764	-7.15548e-10	-1.32383
133729061	chr9:133729061:G:A	3.06976e-19	-7.15548e-10	-1.30868	0.000130089	-7.15548e-10	-1.32132
133729286	chr9:133729286:C:T	4.73437e-19	-7.15548e-10	-0.875437	0.000203286	-7.15548e-10	-0.874928
133729435	chr9:133729435:C:T	3.06681e-19	-7.15548e-10	-1.30965	0.000129977	-7.15548e-10	-1.32219
133729511	chr9:133729511:G:A	4.73437e-19	-7.15548e-10	-0.875437	0.000203286	-7.15548e-10	-0.874928
133729706	chr9:133729706:C:T	3.01812e-19	-7.15548e-10	-1.32565	0.000131048	-7.15548e-10	-1.31398
133729742	chr9:133729742:A:G	4.5744e-20	-2.19883	-1.01356	1.8726e-05	-2.18886	-1.07077
133730052	chr9:133730052:T:C	2.99942e-19	-7.15548e-10	-1.33187	0.00012758	-7.15548e-10	-1.3408
133730131	chr9:133730131:C:T	4.21562e-19	-7.15548e-10	-0.991489	0.000182295	-7.15548e-10	-0.983917
133730318	chr9:133730318:G:A	4.60039e-20	-1.87039	-1.33634	1.92153e-05	-1.90102	-1.33281
133730336	chr9:133730336:G:A	1.37496e-19	-2.11186	-6.63902e-10	5.65948e-05	-2.15363	-6.63902e-10
133730634	chr9:133730634:AG:A	4.93755e-20	-1.81799	-1.31801	1.84425e-05	-1.92911	-1.34577
133730751	chr9:133730751:G:T	1.81914e-19	-1.83192	-6.63902e-10	6.53546e-05	-2.00971	-6.63902e-10
133730818	chr9:133730818:A:C	6.34019e-19	-7.15548e-10	-0.583376	0.000281529	-7.15548e-10	-0.549308
133730927	chr9:133730927:T:A	3.84596e-20	-2.19607	-1.18978	1.63635e-05	-2.18024	-1.21424
133730992	chr9:133730992:A:C	5.85087e-19	-7.15548e-10	-0.663695	0.000244667	-7.15548e-10	-0.689644
133731255	chr9:133731255:G:A	2.99942e-19	-7.15548e-10	-1.33187	0.00012758	-7.15548e-10	-1.3408
133731275	chr9:133731275:G:A	4.70228e-20	-1.82726	-1.35756	1.78756e-05	-1.9451	-1.361
133731622	chr9:133731622:G:A	3.48505e-19	-7.15548e-10	-1.1818	0.000145367	-7.15548e-10	-1.21028
133731628	chr9:133731628:C:T	5.37213e-20	-1.71308	-1.33857	1.93475e-05	-1.86991	-1.35707
133731748	chr9:133731748:T:C	2.96967e-19	-7.15548e-10	-1.34184	0.000128083	-7.15548e-10	-1.33686
133732761	chr9:133732761:A:G	5.92482e-20	-2.19688	-0.756838	2.41442e-05	-2.19607	-0.809428
133732857	chr9:133732857:T:C	7.68254e-20	-1.34275	-1.35117	2.44236e-05	-1.63744	-1.35655
133733006	chr9:133733006:T:G	3.95307e-20	-1.99779	-1.36059	1.53677e-05	-2.09638	-1.36089
133733090	chr9:133733090:C:T	2.95467e-19	-7.15548e-10	-1.3469	0.000125968	-7.15548e-10	-1.35352
133733162	chr9:133733162:A:G	6.35635e-20	-1.52475	-1.35867	2.10875e-05	-1.78279	-1.35807
133733337	chr9:133733337:C:T	5.90783e-20	-2.1974	-0.759195	2.15738e-05	-2.19289	-0.925175
133733412	chr9:133733412:C:A	3.1085e-19	-7.15548e-10	-1.29614	0.000131591	-7.15548e-10	-1.30985
133733434	chr9:133733434:A:C	3.03629e-19	-7.15548e-10	-1.31965	0.000128954	-7.15548e-10	-1.33009
133733528	chr9:133733528:G:A	1.21903e-18	-7.15548e-10	0.0703574	0.000509516	-7.15548e-10	0.0439189
133733804	chr9:133733804:C:G	3.53069e-20	-2.11791	-1.35347	1.45549e-05	-2.1588	-1.35282
133733992	chr9:133733992:C:T	3.12053e-19	-7.15548e-10	-1.29228	0.000135469	-7.15548e-10	-1.2808
133734024	chr9:133734024:C:T	3.28468e-20	-2.19089	-1.35271	1.39515e-05	-2.19871	-1.35525
133734481	chr9:133734481:T:C	7.25062e-19	-7.15548e-10	-0.449198	0.000336484	-7.15548e-10	-0.370993
133734535	chr9:133734535:A:G	3.43775e-20	-2.13803	-1.36003	1.61658e-05	-2.05234	-1.35431
133734647	chr9:133734647:G:A	1.14526e-19	-2.05693	-0.237723	3.97201e-05	-2.15656	-0.351121
133735079	chr9:133735079:T:C	3.28399e-20	-2.18259	-1.36122	1.39212e-05	-2.19652	-1.35961
133735147	chr9:133735147:C:T	3.24672e-19	-7.15548e-10	-1.25264	0.000137345	-7.15548e-10	-1.26705
133735362	chr9:133735362:G:A	2.96746e-19	-7.15548e-10	-1.34258	0.000126949	-7.15548e-10	-1.34575
133735443	chr9:133735443:C:T	2.99852e-19	-7.15548e-10	-1.33216	0.000127479	-7.15548e-10	-1.34159
133735466	chr9:133735466:T:C	3.84424e-20	-2.15161	-1.23469	1.62856e-05	-2.18623	-1.21304
133735609	chr9:133735609:A:C	8.04482e-19	-7.15548e-10	-0.345257	0.000319554	-7.15548e-10	-0.422616
133735651	chr9:133735651:C:T	3.25773e-20	-2.1967	-1.35514	1.39152e-05	-2.19811	-1.35845
133735896	chr9:133735896:C:T	4.53905e-19	-7.15548e-10	-0.917568	0.000202548	-7.15548e-10	-0.878567
133735926	chr9:133735926:G:A	4.96613e-20	-1.77364	-1.35659	1.78901e-05	-1.95139	-1.3539
133736066	chr9:133736066:A:T	3.36264e-20	-2.16159	-1.35855	1.52303e-05	-2.10574	-1.36052
133736268	chr9:133736268:T:C	3.54886e-19	-7.15548e-10	-1.16366	0.000151577	-7.15548e-10	-1.16845
133736288	chr9:133736288:C:T	3.01492e-19	-7.15548e-10	-1.32671	0.000130117	-7.15548e-10	-1.32111
133736552	chr9:133736552:T:C	9.98754e-19	-7.15548e-10	-0.128946	0.000410974	-7.15548e-10	-0.171012
133736647	chr9:133736647:C:T	3.61116e-20	-2.10255	-1.34629	1.47863e-05	-2.14771	-1.34813
133736987	chr9:133736987:A:G	2.53992e-18	-7.15548e-10	0.804435	0.00112722	-7.15548e-10	0.837966
133737157	chr9:133737157:C:A	3.14226e-19	-7.15548e-10	-1.28534	0.000133117	-7.15548e-10	-1.29831
133737614	chr9:133737614:C:T	7.52354e-19	-7.15548e-10	-0.412249	0.000350336	-7.15548e-10	-0.330649
133737715	chr9:133737715:G:C	8.65083e-19	-7.15548e-10	-0.27263	0.000369497	-7.15548e-10	-0.2774
133737936	chr9:133737936:C:T	3.69746e-20	-2.073	-1.35222	1.52144e-05	-2.11584	-1.35146
133737988	chr9:133737988:C:G	4.31025e-19	-7.15548e-10	-0.96929	0.000182132	-7.15548e-10	-0.984809
133738081	chr9:133738081:A:T	3.54361e-20	-2.12499	-1.34274	1.48044e-05	-2.1561	-1.33852
133738192	chr9:133738192:A:C	1.30393e-18	-7.15548e-10	0.137686	0.000541992	-7.15548e-10	0.105708
133738473	chr9:133738473:C:T	3.71922e-19	-7.15548e-10	-1.11677	0.000166769	-7.15548e-10	-1.07293
133738539	chr9:133738539:C:T	3.62256e-19	0.171945	-1.31505	8.42943e-05	-0.441765	-1.31346
133738605	chr9:133738605:T:C	4.274e-19	-7.15548e-10	-0.977735	0.000173858	-7.15548e-10	-1.0313
133738730	chr9:133738730:C:T	3.48218e-20	-2.13215	-1.35306	1.44766e-05	-2.16228	-1.35473
133739658	chr9:133739658:C:T	2.92668e-19	-7.15548e-10	-1.35642	0.000125064	-7.15548e-10	-1.36072
133740172	chr9:133740172:C:T	3.66175e-19	-7.15548e-10	-1.13234	0.000150047	-7.15548e-10	-1.17859
133740302	chr9:133740302:G:A	3.91574e-19	-7.15548e-10	-1.06528	0.000175831	-7.15548e-10	-1.02002
133740790	chr9:133740790:T:C	3.45058e-19	-7.15548e-10	-1.19174	0.000144688	-7.15548e-10	-1.21497
133741096	chr9:133741096:C:A	7.20548e-20	-1.39977	-1.35826	2.19441e-05	-1.74398	-1.35706
133741301	chr9:133741301:A:G	3.1413e-19	-7.15548e-10	-1.28565	0.000136752	-7.15548e-10	-1.27137
133741855	chr9:133741855:C:T	2.92469e-19	-7.15548e-10	-1.3571	0.000125485	-7.15548e-10	-1.35736
133742054	chr9:133742054:A:G	3.06917e-19	-7.15548e-10	-1.30888	0.000131174	-7.15548e-10	-1.31301
133742185	chr9:133742185:G:A	5.16581e-19	-7.15548e-10	-0.788224	0.000230964	-7.15548e-10	-0.747282
133742339	chr9:133742339:A:G	3.51817e-20	-2.15214	-1.32279	1.50313e-05	-2.1491	-1.3303
133742490	chr9:133742490:G:T	5.37154e-19	-7.15548e-10	-0.749171	0.000242337	-7.15548e-10	-0.699212
133743104	chr9:133743104:C:G	3.48364e-19	-1.18221	-6.63902e-10	0.000120856	-1.39494	-6.63902e-10
133743144	chr9:133743144:C:T	5.85955e-18	-7.15548e-10	1.64037	0.00254092	-7.15548e-10	1.65074
133743177	chr9:133743177:A:G	5.02862e-19	-7.15548e-10	-0.81514	0.000226412	-7.15548e-10	-0.767187
133743283	chr9:133743283:C:T	2.98954e-18	-7.15548e-10	0.967418	0.00124133	-7.15548e-10	0.934395
133743336	chr9:133743336:A:G	3.63321e-18	-7.15548e-10	1.16242	0.0015033	-7.15548e-10	1.12588
133743728	chr9:133743728:T:C	4.20485e-20	-2.02798	-1.26865	1.89105e-05	-1.97192	-1.2779
133744163	chr9:133744163:T:C	2.27886e-19	-1.07457	-0.532044	9.43176e-05	-1.20076	-0.442116
133744213	chr9:133744213:G:A	4.88205e-19	-7.15548e-10	-0.844719	0.00020764	-7.15548e-10	-0.853738
133744685	chr9:133744685:C:T	4.19402e-19	-7.15548e-10	-0.996625	0.000185374	-7.15548e-10	-0.967167
133744977	chr9:133744977:C:T	6.04617e-18	-7.15548e-10	1.67172	0.00256006	-7.15548e-10	1.65824
133744998	chr9:133744998:C:T	4.19995e-20	-2.14914	-1.14866	1.78742e-05	-2.1532	-1.15298
133745123	chr9:133745123:A:G	1.41542e-19	-2.08286	-6.63902e-10	6.27137e-05	-2.05096	-6.63902e-10
133745241	chr9:133745241:C:T	4.70175e-19	-7.15548e-10	-0.88235	0.000207158	-7.15548e-10	-0.85606
133745273	chr9:133745273:C:T	6.02566e-20	-2.00604	-0.930798	2.27311e-05	-2.02785	-1.03796
133745948	chr9:133745948:G:T	4.62323e-19	-7.15548e-10	-0.899191	0.000194804	-7.15548e-10	-0.917551
133746031	chr9:133746031:G:A	2.21772e-19	-1.6338	-6.63902e-10	9.75892e-05	-1.60878	-6.63902e-10
133746043	chr9:133746043:C:G	4.80336e-19	-7.15548e-10	-0.860969	0.00020513	-7.15548e-10	-0.865897
133746230	chr9:133746230:G:T	3.50785e-19	-7.15548e-10	-1.17528	0.000154463	-7.15548e-10	-1.14959
133746528	chr9:133746528:G:C	3.4258e-19	-7.15548e-10	-1.19895	0.000147496	-7.15548e-10	-1.19574
133746651	chr9:133746651:A:G	6.80428e-19	-7.15548e-10	-0.512734	0.000289546	-7.15548e-10	-0.521229
133746698	chr9:133746698:G:C	2.91425e-19	-7.15548e-10	-1.36067	0.000124999	-7.15548e-10	-1.36123
133746977	chr9:133746977:A:G	3.39214e-19	-7.15548e-10	-1.20882	0.000147059	-7.15548e-10	-1.19871
133747118	chr9:133747118:A:C	1.07785e-19	-2.15741	-0.1979	5.3368e-05	-2.13739	-0.0749438
133747304	chr9:133747304:A:G	1.18369e-19	-2.19438	-0.0672672	5.95159e-05	-2.17855	0.0752532
133747340	chr9:133747340:A:G	1.73699e-19	-1.66832	-0.209812	7.4289e-05	-1.68549	-0.196092
133747694	chr9:133747694:G:A	6.58553e-19	-7.15548e-10	-0.545409	0.000297867	-7.15548e-10	-0.492897
133748018	chr9:133748018:T:C	2.91299e-19	-7.15548e-10	-1.36111	0.000125007	-7.15548e-10	-1.36117
133748224	chr9:133748224:A:G	2.99917e-19	-7.15548e-10	-1.33195	0.000128756	-7.15548e-10	-1.33163
133748394	chr9:133748394:T:C	4.98618e-19	-2.02187	1.19826	0.000275634	-1.98787	1.4174
133748426	chr9:133748426:G:A	5.76357e-19	-2.16122	1.48249	0.000292609	-2.19019	1.67948
133748500	chr9:133748500:T:A	3.81699e-19	-7.15548e-10	-1.09082	0.000160622	-7.15548e-10	-1.11049
133748502	chr9:133748502:A:T	2.91366e-19	-7.15548e-10	-1.36087	0.000125003	-7.15548e-10	-1.36121
133748629	chr9:133748629:A:G	3.25794e-19	-7.15548e-10	-1.24919	0.00013792	-7.15548e-10	-1.26287
133748658	chr9:133748658:T:C	6.56731e-19	-7.15548e-10	-0.548181	0.000297057	-7.15548e-10	-0.49562
133748881	chr9:133748881:C:T	7.04396e-19	-7.15548e-10	-0.478114	0.000316698	-7.15548e-10	-0.431594
133749310	chr9:133749310:C:T	8.86581e-20	-1.63196	-0.918704	3.81368e-05	-1.61317	-0.935195
133749361	chr9:133749361:C:T	3.04889e-19	-7.15548e-10	-1.31551	0.000131696	-7.15548e-10	-1.30904
133749484	chr9:133749484:A:G	4.03729e-19	-7.15548e-10	-1.03471	0.000163926	-7.15548e-10	-1.09012
133749560	chr9:133749560:T:C	2.91408e-19	-7.15548e-10	-1.36073	0.000125041	-7.15548e-10	-1.3609
133749583	chr9:133749583:A:G	5.3574e-19	-2.14203	1.39022	0.000271431	-2.18071	1.59488
133749702	chr9:133749702:T:A	3.07999e-19	-7.15548e-10	-1.30536	0.000133476	-7.15548e-10	-1.29562
133750587	chr9:133750587:T:G	7.32923e-19	-7.15548e-10	-0.438414	0.000335603	-7.15548e-10	-0.373614
133750984	chr9:133750984:T:G	2.96155e-19	-7.15548e-10	-1.34457	0.000127232	-7.15548e-10	-1.34353
133751063	chr9:133751063:G:A	6.40271e-19	-7.15548e-10	-0.573563	0.0002863	-7.15548e-10	-0.532504
133751261	chr9:133751261:T:C	4.11632e-19	-7.15548e-10	-1.01532	0.000167616	-7.15548e-10	-1.06787
133751452	chr9:133751452:C:T	7.31575e-20	-1.39119	-1.35165	3.27659e-05	-1.34853	-1.35163
133751504	chr9:133751504:G:A	5.09811e-20	-1.75602	-1.34797	2.28033e-05	-1.71245	-1.35019
133751726	chr9:133751726:C:T	2.92765e-19	-7.15548e-10	-1.35608	0.000125763	-7.15548e-10	-1.35514
133751728	chr9:133751728:T:G	5.68337e-20	-1.64098	-1.35435	2.53751e-05	-1.60068	-1.3551
133751750	chr9:133751750:G:A	2.919e-19	-7.15548e-10	-1.35904	0.000125209	-7.15548e-10	-1.35956
133751973	chr9:133751973:C:T	3.06991e-19	-1.30864	-6.63902e-10	0.000137435	-1.26639	-6.63902e-10
133752119	chr9:133752119:T:C	5.40499e-20	-2.18013	-0.865417	2.15276e-05	-2.1835	-0.936706
133752270	chr9:133752270:C:T	6.47642e-19	0.321278	-0.883395	0.000250013	0.292999	-0.961029
133752359	chr9:133752359:G:A	4.5997e-19	-7.15548e-10	-0.904295	0.000196065	-7.15548e-10	-0.911097
133752584	chr9:133752584:G:A	1.08829e-18	0.319719	-0.362809	0.000394682	0.261477	-0.472939
133752683	chr9:133752683:A:T	6.28527e-19	-0.00494481	-0.587132	0.000238112	-0.0290584	-0.687743
133752782	chr9:133752782:C:T	3.10983e-19	-7.15548e-10	-1.29572	0.00013325	-7.15548e-10	-1.29732
133752802	chr9:133752802:G:C	3.20225e-19	-7.15548e-10	-1.26643	0.000133675	-7.15548e-10	-1.29413
133752826	chr9:133752826:A:G	6.22156e-19	-0.0741745	-0.52809	0.000234749	-0.104417	-0.626607
133752835	chr9:133752835:G:C	6.04571e-19	-0.0949705	-0.535965	0.000228298	-0.124821	-0.634072
133752945	chr9:133752945:A:T	6.95574e-19	-0.1563	-0.334418	0.000257084	-0.194824	-0.445315
133753116	chr9:133753116:C:T	6.48225e-19	-7.15548e-10	-0.561218	0.000289626	-7.15548e-10	-0.520951
133753192	chr9:133753192:G:A	2.95662e-19	-0.38955	-0.956689	0.000114065	-0.433288	-1.01948
133753408	chr9:133753408:A:G	2.94619e-19	-7.15548e-10	-1.34977	0.000126577	-7.15548e-10	-1.34869
133753520	chr9:133753520:T:C	2.92127e-19	-7.15548e-10	-1.35827	0.000125373	-7.15548e-10	-1.35825
133753594	chr9:133753594:C:T	2.62476e-19	-0.573061	-0.892233	0.000103466	-0.582368	-0.967932
133753678	chr9:133753678:TAAGG:T	2.23491e-19	-0.615438	-1.01065	8.90668e-05	-0.625664	-1.07449
133753829	chr9:133753829:G:A	3.11958e-19	-7.15548e-10	-1.29259	0.0001336	-7.15548e-10	-1.29469
133753991	chr9:133753991:G:A	1.47946e-19	-2.04761	0.00899648	6.26853e-05	-2.03417	-0.0172503
133754014	chr9:133754014:GAGCT:G	2.50032e-19	-0.624254	-0.889614	9.87824e-05	-0.630412	-0.966211
133754077	chr9:133754077:C:T	2.40339e-19	-0.658819	-0.894586	9.46027e-05	-0.668396	-0.971461
133754156	chr9:133754156:A:G	2.18744e-19	-0.810538	-0.837014	8.63842e-05	-0.815841	-0.914897
133754360	chr9:133754360:T:C	2.94766e-19	-7.15548e-10	-1.34927	0.000125645	-7.15548e-10	-1.35608
133754629	chr9:133754629:C:G	6.90836e-19	-7.15548e-10	-0.497552	0.000273989	-7.15548e-10	-0.576455
133754637	chr9:133754637:C:T	2.25754e-19	-0.562629	-1.05338	8.98806e-05	-0.576473	-1.11459
133754649	chr9:133754649:T:TGTCA	2.42575e-19	-0.531889	-1.01226	9.62757e-05	-0.545395	-1.07693
133754686	chr9:133754686:A:C	2.39882e-19	-0.563554	-0.991756	9.51288e-05	-0.57578	-1.05853
133754734	chr9:133754734:C:CA	2.43535e-19	-0.54949	-0.990703	9.66487e-05	-0.560882	-1.05758
133754822	chr9:133754822:A:G	4.56311e-19	-7.15548e-10	-0.91228	0.000199096	-7.15548e-10	-0.895756
133755116	chr9:133755116:C:T	1.67465e-18	-7.15548e-10	0.387904	0.000685862	-7.15548e-10	0.341133
133755136	chr9:133755136:C:T	3.43778e-19	-7.15548e-10	-1.19546	0.000155068	-7.15548e-10	-1.14568
133755375	chr9:133755375:CTT:C	1.46063e-19	-2.05142	-6.63902e-10	5.70155e-05	-2.14622	-6.63902e-10
133755446	chr9:133755446:C:A	2.79579e-19	-0.402173	-0.999997	0.000112817	-0.398319	-1.06546
133755917	chr9:133755917:G:A	3.17273e-19	-7.15548e-10	-1.27569	0.000135683	-7.15548e-10	-1.27922
133756027	chr9:133756027:C:T	1.43976e-19	-0.939486	-1.12633	5.81661e-05	-0.946119	-1.18012
133756087	chr9:133756087:C:T	3.6165e-19	-7.15548e-10	-1.14478	0.00016807	-7.15548e-10	-1.06516
133756185	chr9:133756185:G:A	3.02577e-19	-7.15548e-10	-1.32312	0.000130111	-7.15548e-10	-1.32116
133756278	chr9:133756278:T:C	8.57828e-19	-7.15548e-10	-0.281051	0.000338818	-7.15548e-10	-0.36408
133756380	chr9:133756380:C:T	3.72862e-20	-2.19874	-1.2181	1.61887e-05	-2.14684	-1.25839
133756418	chr9:133756418:T:C	4.15268e-19	-7.15548e-10	-1.00653	0.0001847	-7.15548e-10	-0.970808
133756712	chr9:133756712:A:G	1.26147e-19	-2.198	-6.63902e-10	5.42093e-05	-2.19669	-6.63902e-10
133756988	chr9:133756988:T:C	7.28326e-20	-1.68931	-1.05799	2.98714e-05	-1.74191	-1.05073
133757279	chr9:133757279:T:C	8.1584e-20	-1.56408	-1.06974	3.73925e-05	-1.52722	-1.04085
133757280	chr9:133757280:G:T	7.63022e-20	-1.59304	-1.10771	3.48033e-05	-1.55836	-1.08147
133757458	chr9:133757458:A:G	7.76083e-20	-1.59988	-1.0839	3.42812e-05	-1.59805	-1.05689
133757522	chr9:133757522:C:G	3.6955e-19	-7.15548e-10	-1.12317	0.000161106	-7.15548e-10	-1.10748
133757612	chr9:133757612:T:C	2.91312e-19	-7.15548e-10	-1.36106	0.000125008	-7.15548e-10	-1.36117
133757695	chr9:133757695:C:T	3.73694e-19	-7.15548e-10	-1.11202	0.000165164	-7.15548e-10	-1.0826
133757896	chr9:133757896:C:T	1.3437e-19	-2.13486	-6.63902e-10	5.97699e-05	-2.09904	-6.63902e-10
133758070	chr9:133758070:T:C	4.53542e-19	-7.15548e-10	-0.918368	0.000192134	-7.15548e-10	-0.931352
133758498	chr9:133758498:C:T	3.48285e-19	-7.15548e-10	-1.18243	0.000153447	-7.15548e-10	-1.15618
133758506	chr9:133758506:G:A	3.61961e-20	-2.11721	-1.3293	1.84064e-05	-1.95716	-1.31969
133758816	chr9:133758816:T:C	9.03605e-20	-1.8893	-0.642349	3.93358e-05	-1.81184	-0.705569
133758983	chr9:133758983:G:A	2.99777e-19	-7.15548e-10	-1.33242	0.000128483	-7.15548e-10	-1.33374
133758990	chr9:133758990:T:C	2.66626e-19	-1.91499	0.465384	0.000102106	-1.95881	0.395271
133759003	chr9:133759003:G:A	2.60029e-19	-1.92352	0.448856	9.97603e-05	-1.9653	0.378532
133759310	chr9:133759310:C:T	6.07683e-20	-1.67517	-1.25322	2.86617e-05	-1.54931	-1.28467
133759850	chr9:133759850:G:A	2.91454e-19	-7.15548e-10	-1.36057	0.000125145	-7.15548e-10	-1.36007
133759883	chr9:133759883:T:A	2.35382e-19	-2.17519	0.60094	8.63744e-05	-2.18899	0.458139
133761249	chr9:133761249:G:A	7.82525e-20	-1.48858	-1.18694	3.72551e-05	-1.34731	-1.22445
133761317	chr9:133761317:T:G	7.33207e-20	-1.51468	-1.22593	3.50273e-05	-1.37445	-1.25897
133761397	chr9:133761397:G:A	1.09355e-19	-1.85997	-0.480893	5.3011e-05	-1.87311	-0.34593
133761488	chr9:133761488:G:A	4.08219e-19	-7.15548e-10	-1.02365	0.000180931	-7.15548e-10	-0.991426
133761637	chr9:133761637:C:A	2.9546e-19	-7.15548e-10	-1.34692	0.000125807	-7.15548e-10	-1.35479
133761645	chr9:133761645:T:C	1.52884e-19	-2.00763	0.00185765	6.44089e-05	-2.00978	-0.0145101
133761963	chr9:133761963:C:T	4.61e-19	-7.15548e-10	-0.902057	0.000195614	-7.15548e-10	-0.913399
133761987	chr9:133761987:C:T	3.84778e-19	-7.15548e-10	-1.08279	0.000166785	-7.15548e-10	-1.07284
133761988	chr9:133761988:G:A	9.11075e-20	-1.54749	-0.975929	4.24489e-05	-1.41383	-1.02741
133762614	chr9:133762614:T:TC	3.14841e-19	-7.15548e-10	-1.28339	0.000134547	-7.15548e-10	-1.28763
133763099	chr9:133763099:G:A	1.38264e-19	-1.9435	-0.162793	6.52292e-05	-1.96496	-0.0466751
133763184	chr9:133763184:C:G	9.89679e-19	-7.15548e-10	-0.138074	0.00037956	-7.15548e-10	-0.250529
133763211	chr9:133763211:CCT:C	1.26531e-19	-2.19497	-6.63902e-10	5.52038e-05	-2.17851	-6.63902e-10
133763269	chr9:133763269:G:A	3.33113e-19	-7.15548e-10	-1.22697	0.000145548	-7.15548e-10	-1.20904
133763320	chr9:133763320:G:A	8.56543e-19	-7.15548e-10	-0.28255	0.00035299	-7.15548e-10	-0.323103
133763439	chr9:133763439:T:A	3.0796e-19	-7.15548e-10	-1.30548	0.000131075	-7.15548e-10	-1.31377
133763793	chr9:133763793:G:A	3.13549e-19	-7.15548e-10	-1.2875	0.000133059	-7.15548e-10	-1.29875
133763934	chr9:133763934:T:C	2.95734e-19	-7.15548e-10	-1.34599	0.000128004	-7.15548e-10	-1.33748
133764176	chr9:133764176:A:G	9.08363e-18	1.32225	0.756525	0.00583289	1.59004	0.891681
133764232	chr9:133764232:A:G	2.92249e-19	-7.15548e-10	-1.35785	0.00012505	-7.15548e-10	-1.36083
133764252	chr9:133764252:G:T	2.92276e-19	-7.15548e-10	-1.35775	0.000125054	-7.15548e-10	-1.36079
133764277	chr9:133764277:G:A	1.06113e-17	1.90835	0.325869	0.00701282	2.14334	0.522609
133764421	chr9:133764421:TTCAG:T	1.48797e-19	-2.03287	-6.63902e-10	5.99714e-05	-2.09567	-6.63902e-10
133765066	chr9:133765066:G:C	5.93837e-19	-7.15548e-10	-0.64885	0.000269793	-7.15548e-10	-0.591888
133765106	chr9:133765106:C:T	5.01739e-19	-0.138097	-0.679278	0.000267805	0.0111084	-0.61039
133765276	chr9:133765276:T:C	4.58893e-19	0.332944	-1.23958	0.000258031	0.639053	-1.27551
133765328	chr9:133765328:T:C	2.93334e-19	-7.15548e-10	-1.35414	0.000125315	-7.15548e-10	-1.35871
133765586	chr9:133765586:G:A	4.09425e-19	-0.108908	-0.911793	0.000216279	0.0486423	-0.861614
133765629	chr9:133765629:C:T	8.6924e-19	0.227007	-0.494843	0.000471924	0.389199	-0.421923
133765843	chr9:133765843:T:C	4.63682e-19	0.253636	-1.14989	0.000256659	0.536167	-1.17796
133765899	chr9:133765899:C:T	4.55012e-19	-7.15548e-10	-0.915131	0.000191834	-7.15548e-10	-0.932914
133765911	chr9:133765911:G:GA	3.2219e-19	-7.15548e-10	-1.26031	0.000135303	-7.15548e-10	-1.28203
133766134	chr9:133766134:G:A	4.45884e-19	0.2554	-1.1908	0.000250906	0.552045	-1.21651
133766256	chr9:133766256:T:C	3.60045e-19	-0.498065	-0.651162	0.000173168	-0.474071	-0.561208
```
