## Supplementary material for "Characterization of shared and ancestry-specific signals driving complex traits using multi-ancestry fine-mapping": susiex_nc2.cs80.summary

```
# chr9:132766456-133766456
CS_ID	CS_LENGTH	CS_PURITY	MAX_PIP_SNP	BP	REF_ALLELE	ALT_ALLELE	REF_FRQ	BETA	SE	-LOG10P	MAX_PIP	POST-HOC_PROB_POP1	POST-HOC_PROB_POP2
1	3	0.998306	chr9:133266456:T:C	133266456	C,C	T,T	1,1	inf,inf	inf,inf	18.4757,2.80994	0.497147	1	0.951928
2	1968	0	chr9:133695933:G:C	133695933	NA,C	NA,G	NA,1	NA,inf	NA,inf	NA,2.82822	0.0119627	0.394757	0.376304
```
