## Supplementary material for "Characterization of shared and ancestry-specific signals driving complex traits using multi-ancestry fine-mapping": susiex_nc3.cs80.cs

```
CS_ID	SNP	BP	REF_ALLELE	ALT_ALLELE	REF_FRQ	BETA	SE	-LOG10P	CS_PIP	OVRL_PIP
1	chr9:133266456:T:C	133266456	C,C	T,T	1,1	inf,inf	inf,inf	18.4757,2.80994	0.496879	0.496887
1	chr9:133273983:A:G	133273983	G,G	A,A	1,1	inf,inf	inf,inf	18.236,2.64775	0.210733	0.210745
1	chr9:133274414:A:G	133274414	G,G	A,A	1,1	inf,inf	inf,inf	18.1672,2.61018	0.167937	0.16795
2	chr9:133695933:G:C	133695933	NA,C	NA,G	NA,1	NA,inf	NA,inf	NA,2.82822	0.0113224	0.0113224
2	chr9:133581792:G:A	133581792	A,A	G,G	1,1	inf,inf	inf,inf	1.19449,2.67771	0.00667589	0.00667589
2	chr9:133764277:G:A	133764277	A,A	G,G	1,1	-inf,inf	inf,inf	2.4641,1.26616	0.0063675	0.0063675
2	chr9:133234353:C:A	133234353	A,NA	C,NA	1,NA	inf,NA	inf,NA	2.43474,NA	0.00622741	0.00622741
2	chr9:133234794:G:A	133234794	A,NA	G,NA	1,NA	inf,NA	inf,NA	2.39815,NA	0.00581477	0.00581477
2	chr9:133650208:C:T	133650208	T,T	C,C	1,1	-inf,-inf	inf,inf	1.77201,2.03098	0.00570681	0.00570681
2	chr9:133764176:A:G	133764176	G,G	A,A	1,1	-inf,inf	inf,inf	2.17487,1.50614	0.00531329	0.00531329
2	chr9:133499740:A:T	133499740	NA,T	NA,A	NA,1	NA,-inf	NA,inf	NA,2.28034	0.00521446	0.00521446
2	chr9:133267332:G:A	133267332	NA,A	NA,G	NA,1	NA,inf	NA,inf	NA,2.51345	0.00514891	0.00514891
2	chr9:133113719:C:A	133113719	A,NA	C,NA	1,NA	-inf,NA	inf,NA	2.20195,NA	0.0051146	0.0051146
2	chr9:133589541:C:A	133589541	A,NA	C,NA	1,NA	inf,NA	inf,NA	1.8803,NA	0.00455838	0.00455838
2	chr9:133463314:G:A	133463314	NA,A	NA,G	NA,1	NA,-inf	NA,inf	NA,2.15036	0.00441526	0.00441526
2	chr9:133235128:G:A	133235128	A,NA	G,NA	1,NA	inf,NA	inf,NA	2.22398,NA	0.00398005	0.00398005
2	chr9:132794414:C:T	132794414	NA,T	NA,C	NA,1	NA,inf	NA,inf	NA,2.11953	0.00383948	0.00383948
2	chr9:133027834:G:A	133027834	NA,A	NA,G	NA,1	NA,inf	NA,inf	NA,2.40031	0.00382642	0.00382642
2	chr9:132963335:T:C	132963335	NA,C	NA,T	NA,1	NA,inf	NA,inf	NA,2.2899	0.00372519	0.00372519
2	chr9:132867315:C:T	132867315	NA,T	NA,C	NA,1	NA,inf	NA,inf	NA,2.25349	0.0036233	0.0036233
2	chr9:133568586:TC:T	133568586	T,NA	TC,NA	1,NA	inf,NA	inf,NA	1.80397,NA	0.0036145	0.0036145
2	chr9:133592197:C:T	133592197	T,T	C,C	1,1	inf,-inf	inf,inf	3.39263,0.00795598	0.00337835	0.00337835
2	chr9:133117092:C:T	133117092	T,NA	C,NA	1,NA	-inf,NA	inf,NA	2.01623,NA	0.00329008	0.00329008
2	chr9:133055564:G:A	133055564	NA,A	NA,G	NA,1	NA,inf	NA,inf	NA,2.25014	0.00320465	0.00320465
2	chr9:132865024:T:C	132865024	C,NA	T,NA	1,NA	-inf,NA	inf,NA	1.6342,NA	0.00318916	0.00318916
2	chr9:133215442:G:A	133215442	A,A	G,G	1,1	-inf,inf	inf,inf	2.29294,2.25451	0.00314249	0.00314249
2	chr9:132794461:C:T	132794461	NA,T	NA,C	NA,1	NA,inf	NA,inf	NA,2.14793	0.00302079	0.00302079
2	chr9:133255935:G:T	133255935	T,T	G,G	1,1	inf,inf	inf,inf	2.70995,3.02758	0.0029674	0.0029674
2	chr9:133499068:G:A	133499068	NA,A	NA,G	NA,1	NA,-inf	NA,inf	NA,1.97951	0.00294076	0.00294076
2	chr9:133232142:A:G	133232142	G,G	A,A	1,1	inf,-inf	inf,inf	1.89786,1.187	0.00292309	0.00292309
2	chr9:133403863:G:A	133403863	NA,A	NA,G	NA,1	NA,-inf	NA,inf	NA,1.97757	0.00287408	0.00287408
2	chr9:133594555:C:T	133594555	T,T	C,C	1,1	inf,-inf	inf,inf	3.1298,0.338858	0.00285924	0.00285924
2	chr9:133254260:G:A	133254260	A,A	G,G	1,1	inf,inf	inf,inf	2.61299,3.06233	0.00281458	0.00281458
2	chr9:133336789:T:C	133336789	NA,C	NA,T	NA,1	NA,-inf	NA,inf	NA,1.88903	0.00278772	0.00278772
2	chr9:133299103:C:T	133299103	T,T	C,C	1,1	-inf,-inf	inf,inf	1.90136,3.7856	0.00275495	0.00275495
2	chr9:132829102:A:G	132829102	G,NA	A,NA	1,NA	-inf,NA	inf,NA	1.55078,NA	0.00272882	0.00272882
2	chr9:133594260:C:T	133594260	T,T	C,C	1,1	inf,-inf	inf,inf	3.10524,0.335039	0.00272484	0.00272484
2	chr9:132786482:A:G	132786482	NA,G	NA,A	NA,1	NA,inf	NA,inf	NA,2.08679	0.00269461	0.00269461
2	chr9:133052968:G:T	133052968	NA,T	NA,G	NA,1	NA,inf	NA,inf	NA,2.13719	0.00267222	0.00267222
2	chr9:133744977:C:T	133744977	NA,T	NA,C	NA,1	NA,inf	NA,inf	NA,1.98383	0.0026349	0.0026349
2	chr9:133743144:C:T	133743144	NA,T	NA,C	NA,1	NA,inf	NA,inf	NA,1.9673	0.00261522	0.00261522
2	chr9:133256028:C:T	133256028	T,T	C,C	1,1	inf,inf	inf,inf	2.53037,3.05497	0.00252932	0.00252932
2	chr9:133213972:A:C	133213972	NA,C	NA,A	NA,1	NA,-inf	NA,inf	NA,1.80521	0.00252687	0.00252687
2	chr9:133255801:C:T	133255801	T,T	C,C	1,1	inf,inf	inf,inf	2.6055,2.99988	0.00250203	0.00250203
2	chr9:133643642:C:T	133643642	NA,T	NA,C	NA,1	NA,-inf	NA,inf	NA,1.9144	0.00236315	0.00236315
2	chr9:133633078:C:T	133633078	NA,T	NA,C	NA,1	NA,inf	NA,inf	NA,1.91655	0.00236015	0.00236015
2	chr9:133594768:A:G	133594768	G,G	A,A	1,1	inf,-inf	inf,inf	3.0395,0.301596	0.00234231	0.00234231
2	chr9:133100412:G:A	133100412	NA,A	NA,G	NA,1	NA,-inf	NA,inf	NA,1.85372	0.00233534	0.00233534
2	chr9:133256074:G:A	133256074	A,A	G,G	1,1	inf,inf	inf,inf	2.52417,2.98481	0.00221767	0.00221767
2	chr9:133216321:A:G	133216321	G,NA	A,NA	1,NA	inf,NA	inf,NA	2.00904,NA	0.00218893	0.00218893
2	chr9:133227055:T:C	133227055	C,C	T,T	1,1	inf,-inf	inf,inf	1.96122,1.06061	0.00217527	0.00217527
2	chr9:133234523:C:A	133234523	NA,A	NA,C	NA,1	NA,-inf	NA,inf	NA,1.53417	0.00216396	0.00216396
2	chr9:133593391:C:T	133593391	T,T	C,C	1,1	inf,-inf	inf,inf	3.02228,0.251282	0.00214069	0.00214069
2	chr9:133633593:C:T	133633593	NA,T	NA,C	NA,1	NA,inf	NA,inf	NA,1.85281	0.00210999	0.00210999
2	chr9:133667763:T:C	133667763	C,C	T,T	1,1	inf,-inf	inf,inf	1.07463,2.33049	0.00209113	0.00209113
2	chr9:133240643:T:C	133240643	C,NA	T,NA	1,NA	inf,NA	inf,NA	2.6966,NA	0.00196028	0.00196028
2	chr9:133131516:C:T	133131516	NA,T	NA,C	NA,1	NA,-inf	NA,inf	NA,1.74974	0.00195059	0.00195059
2	chr9:133131731:AG:A	133131731	NA,A	NA,AG	NA,1	NA,-inf	NA,inf	NA,1.74974	0.00195059	0.00195059
2	chr9:133593770:C:T	133593770	T,T	C,C	1,1	inf,-inf	inf,inf	2.95138,0.294663	0.00194854	0.00194854
2	chr9:133306900:C:A	133306900	NA,A	NA,C	NA,1	NA,inf	NA,inf	NA,1.94107	0.00191474	0.00191474
2	chr9:133594106:A:G	133594106	G,G	A,A	1,1	inf,-inf	inf,inf	2.93576,0.286862	0.0018786	0.0018786
2	chr9:133593498:A:G	133593498	G,G	A,A	1,1	inf,-inf	inf,inf	2.93372,0.29313	0.0018711	0.0018711
2	chr9:133644755:C:T	133644755	NA,T	NA,C	NA,1	NA,-inf	NA,inf	NA,1.72502	0.00184921	0.00184921
2	chr9:133224580:G:T	133224580	NA,T	NA,G	NA,1	NA,-inf	NA,inf	NA,1.45859	0.00184605	0.00184605
2	chr9:133100820:T:C	133100820	NA,C	NA,T	NA,1	NA,-inf	NA,inf	NA,1.73301	0.00182739	0.00182739
2	chr9:133223157:AGG:A	133223157	NA,A	NA,AGG	NA,1	NA,-inf	NA,inf	NA,1.60445	0.00180907	0.00180907
2	chr9:133616063:T:C	133616063	NA,C	NA,T	NA,1	NA,inf	NA,inf	NA,1.7325	0.0017975	0.0017975
2	chr9:133593237:T:C	133593237	C,C	T,T	1,1	inf,-inf	inf,inf	2.90565,0.291606	0.00178709	0.00178709
2	chr9:133030482:A:C	133030482	NA,C	NA,A	NA,1	NA,inf	NA,inf	NA,1.85617	0.00177806	0.00177806
2	chr9:133576144:A:AG	133576144	AG,AG	A,A	1,1	inf,inf	inf,inf	1.53323,1.5499	0.00175929	0.00175929
2	chr9:133257129:G:A	133257129	A,A	G,G	1,1	inf,inf	inf,inf	3.04689,2.61753	0.00168769	0.00168769
2	chr9:133224464:A:G	133224464	NA,G	NA,A	NA,1	NA,inf	NA,inf	NA,2.07514	0.00168632	0.00168632
2	chr9:133593282:T:C	133593282	C,C	T,T	1,1	inf,-inf	inf,inf	2.88144,0.295881	0.00168597	0.00168597
2	chr9:133603744:C:A	133603744	A,A	C,C	1,1	inf,-inf	inf,inf	2.15659,1.68588	0.00166742	0.00166742
2	chr9:133634917:G:C	133634917	NA,C	NA,G	NA,1	NA,inf	NA,inf	NA,1.7326	0.00163871	0.00163871
2	chr9:132973251:A:T	132973251	NA,T	NA,A	NA,1	NA,inf	NA,inf	NA,1.82821	0.00163048	0.00163048
2	chr9:133181617:C:T	133181617	NA,T	NA,C	NA,1	NA,-inf	NA,inf	NA,1.8164	0.00162781	0.00162781
2	chr9:133129151:C:T	133129151	NA,T	NA,C	NA,1	NA,-inf	NA,inf	NA,1.64518	0.00161887	0.00161887
2	chr9:133615886:A:C	133615886	NA,C	NA,A	NA,1	NA,-inf	NA,inf	NA,1.64501	0.00160335	0.00160335
2	chr9:133613621:G:A	133613621	NA,A	NA,G	NA,1	NA,-inf	NA,inf	NA,1.67212	0.00159071	0.00159071
2	chr9:133059699:A:G	133059699	NA,G	NA,A	NA,1	NA,-inf	NA,inf	NA,1.51962	0.00158197	0.00158197
2	chr9:133502421:A:T	133502421	NA,T	NA,A	NA,1	NA,-inf	NA,inf	NA,1.61366	0.00155056	0.00155056
2	chr9:133256508:C:T	133256508	T,T	C,C	1,1	inf,inf	inf,inf	2.93582,2.63732	0.00154424	0.00154424
2	chr9:133374096:A:G	133374096	NA,G	NA,A	NA,1	NA,-inf	NA,inf	NA,1.79793	0.00153628	0.00153628
2	chr9:133043697:A:G	133043697	NA,G	NA,A	NA,1	NA,-inf	NA,inf	NA,1.56692	0.00152972	0.00152972
2	chr9:132775406:G:A	132775406	NA,A	NA,G	NA,1	NA,-inf	NA,inf	NA,1.59944	0.00152609	0.00152609
2	chr9:133257138:T:C	133257138	C,C	T,T	1,1	inf,inf	inf,inf	2.97421,2.60354	0.00152541	0.00152541
2	chr9:133194006:T:C	133194006	NA,C	NA,T	NA,1	NA,inf	NA,inf	NA,1.84719	0.00151732	0.00151732
2	chr9:133234843:C:T	133234843	NA,T	NA,C	NA,1	NA,-inf	NA,inf	NA,1.33747	0.00151314	0.00151314
2	chr9:133130620:G:T	133130620	NA,T	NA,G	NA,1	NA,inf	NA,inf	NA,1.6348	0.00150906	0.00150906
2	chr9:133743336:A:G	133743336	NA,G	NA,A	NA,1	NA,inf	NA,inf	NA,1.74172	0.00148401	0.00148401
2	chr9:133594265:A:G	133594265	G,G	A,A	1,1	inf,inf	inf,inf	1.86724,1.4514	0.00147818	0.00147818
2	chr9:133586749:A:G	133586749	G,G	A,A	1,1	-inf,-inf	inf,inf	1.22832,2.12501	0.00147223	0.00147223
2	chr9:133021273:C:G	133021273	NA,G	NA,C	NA,1	NA,inf	NA,inf	NA,1.70083	0.00145908	0.00145908
2	chr9:133587445:C:T	133587445	T,T	C,C	1,1	-inf,-inf	inf,inf	1.21728,2.12501	0.00144073	0.00144073
2	chr9:133589136:C:T	133589136	T,T	C,C	1,1	-inf,-inf	inf,inf	1.684,1.30319	0.00141645	0.00141645
2	chr9:133588152:G:A	133588152	A,A	G,G	1,1	-inf,-inf	inf,inf	1.24274,2.08619	0.00140745	0.00140745
2	chr9:132996286:C:T	132996286	T,T	C,C	1,1	inf,-inf	inf,inf	2.45343,0.183975	0.00139526	0.00139526
2	chr9:133097143:C:T	133097143	NA,T	NA,C	NA,1	NA,-inf	NA,inf	NA,1.58707	0.00137432	0.00137432
2	chr9:132957724:A:C	132957724	NA,C	NA,A	NA,1	NA,inf	NA,inf	NA,1.76422	0.00136959	0.00136959
2	chr9:132812353:C:T	132812353	T,NA	C,NA	1,NA	-inf,NA	inf,NA	1.83415,NA	0.00134633	0.00134633
2	chr9:133130970:G:A	133130970	NA,A	NA,G	NA,1	NA,inf	NA,inf	NA,1.56894	0.00133087	0.00133087
2	chr9:133136337:C:T	133136337	NA,T	NA,C	NA,1	NA,-inf	NA,inf	NA,1.54181	0.00131411	0.00131411
2	chr9:133235110:T:C	133235110	NA,C	NA,T	NA,1	NA,-inf	NA,inf	NA,1.26963	0.00131291	0.00131291
2	chr9:133588983:C:T	133588983	T,T	C,C	1,1	-inf,-inf	inf,inf	1.20111,2.08861	0.00131034	0.00131034
2	chr9:133043287:C:T	133043287	NA,T	NA,C	NA,1	NA,inf	NA,inf	NA,1.70642	0.00127826	0.00127826
2	chr9:133228405:A:T	133228405	NA,T	NA,A	NA,1	NA,-inf	NA,inf	NA,1.44951	0.00127367	0.00127367
2	chr9:132945946:T:C	132945946	NA,C	NA,T	NA,1	NA,-inf	NA,inf	NA,1.49987	0.00126565	0.00126565
2	chr9:133743283:C:T	133743283	NA,T	NA,C	NA,1	NA,inf	NA,inf	NA,1.63591	0.00122952	0.00122952
2	chr9:133210396:T:C	133210396	C,C	T,T	1,1	-inf,inf	inf,inf	2.33968,2.17791	0.00122713	0.00122713
2	chr9:133167054:C:T	133167054	NA,T	NA,C	NA,1	NA,inf	NA,inf	NA,1.68831	0.00119948	0.00119948
2	chr9:133641246:G:A	133641246	NA,A	NA,G	NA,1	NA,inf	NA,inf	NA,1.51523	0.00119173	0.00119173
2	chr9:133539025:C:T	133539025	T,NA	C,NA	1,NA	inf,NA	inf,NA	2.53072,NA	0.00118903	0.00118903
2	chr9:133594000:A:C	133594000	C,C	A,A	1,1	inf,inf	inf,inf	1.84628,1.34161	0.00118384	0.00118384
2	chr9:133040190:A:G	133040190	NA,G	NA,A	NA,1	NA,-inf	NA,inf	NA,1.43052	0.00117887	0.00117887
2	chr9:133135939:T:G	133135939	NA,G	NA,T	NA,1	NA,-inf	NA,inf	NA,1.44022	0.0011774	0.0011774
2	chr9:133401093:G:T	133401093	NA,T	NA,G	NA,1	NA,-inf	NA,inf	NA,1.65621	0.00117277	0.00117277
2	chr9:133045322:C:T	133045322	NA,T	NA,C	NA,1	NA,inf	NA,inf	NA,1.68204	0.0011711	0.0011711
2	chr9:133736987:A:G	133736987	NA,G	NA,A	NA,1	NA,inf	NA,inf	NA,1.52489	0.00115984	0.00115984
2	chr9:133035683:GT:G	133035683	NA,G	NA,GT	NA,1	NA,-inf	NA,inf	NA,1.42115	0.00115675	0.00115675
2	chr9:133374290:C:T	133374290	NA,T	NA,C	NA,1	NA,inf	NA,inf	NA,1.54081	0.00114928	0.00114928
2	chr9:133225679:C:G	133225679	NA,G	NA,C	NA,1	NA,inf	NA,inf	NA,1.7786	0.0011483	0.0011483
2	chr9:133690094:G:A	133690094	NA,A	NA,G	NA,1	NA,-inf	NA,inf	NA,1.48335	0.00112837	0.00112837
2	chr9:133215709:G:A	133215709	A,A	G,G	1,1	-inf,inf	inf,inf	2.27832,2.15872	0.00112563	0.00112563
2	chr9:133105769:G:A	133105769	NA,A	NA,G	NA,1	NA,inf	NA,inf	NA,1.18876	0.00112502	0.00112502
2	chr9:133336941:G:A	133336941	NA,A	NA,G	NA,1	NA,-inf	NA,inf	NA,1.62615	0.00112494	0.00112494
2	chr9:132784976:G:A	132784976	A,NA	G,NA	1,NA	-inf,NA	inf,NA	1.69102,NA	0.00112138	0.00112138
2	chr9:133561049:A:G	133561049	NA,G	NA,A	NA,1	NA,inf	NA,inf	NA,1.50896	0.00110988	0.00110988
2	chr9:133104957:G:A	133104957	NA,A	NA,G	NA,1	NA,inf	NA,inf	NA,1.1795	0.00110457	0.00110457
2	chr9:133253728:A:T	133253728	T,T	A,A	1,1	inf,inf	inf,inf	2.58869,2.46567	0.00110145	0.00110145
2	chr9:133672749:G:A	133672749	A,A	G,G	1,1	-inf,inf	inf,inf	0.183099,2.55331	0.00109548	0.00109548
2	chr9:133217372:C:A	133217372	A,A	C,C	1,1	-inf,inf	inf,inf	2.32906,2.12011	0.00108938	0.00108938
2	chr9:133036745:C:T	133036745	NA,T	NA,C	NA,1	NA,inf	NA,inf	NA,1.48917	0.00105799	0.00105799
2	chr9:133652364:G:A	133652364	A,NA	G,NA	1,NA	-inf,NA	inf,NA	1.85308,NA	0.00105398	0.00105398
2	chr9:133682658:G:A	133682658	NA,A	NA,G	NA,1	NA,inf	NA,inf	NA,1.55145	0.00105069	0.00105069
2	chr9:133217812:G:A	133217812	A,A	G,G	1,1	-inf,inf	inf,inf	2.28988,2.12011	0.00105008	0.00105008
2	chr9:133296538:T:A	133296538	NA,A	NA,T	NA,1	NA,-inf	NA,inf	NA,1.39388	0.001048	0.001048
2	chr9:133217626:C:T	133217626	T,T	C,C	1,1	-inf,inf	inf,inf	2.27835,2.12011	0.00103943	0.00103943
2	chr9:133048529:C:T	133048529	NA,T	NA,C	NA,1	NA,-inf	NA,inf	NA,1.36012	0.00103325	0.00103325
2	chr9:133211529:C:T	133211529	T,T	C,C	1,1	-inf,inf	inf,inf	2.27393,2.11761	0.00102736	0.00102736
2	chr9:133216422:C:T	133216422	T,T	C,C	1,1	-inf,inf	inf,inf	2.31725,2.09118	0.00101579	0.00101579
2	chr9:133216255:C:T	133216255	T,T	C,C	1,1	-inf,inf	inf,inf	2.26703,2.11265	0.00101201	0.00101201
2	chr9:133598074:A:T	133598074	T,T	A,A	1,1	inf,inf	inf,inf	1.77531,1.3332	0.00100286	0.00100286
2	chr9:133218763:C:A	133218763	A,A	C,C	1,1	-inf,inf	inf,inf	2.97597,1.62451	0.000982295	0.000982295
2	chr9:132950003:T:C	132950003	NA,C	NA,T	NA,1	NA,-inf	NA,inf	NA,1.36679	0.000978164	0.000978164
2	chr9:133600138:G:A	133600138	A,NA	G,NA	1,NA	-inf,NA	inf,NA	1.97627,NA	0.000977424	0.000977424
2	chr9:133218228:C:T	133218228	T,T	C,C	1,1	-inf,inf	inf,inf	4.57107,0.418921	0.000974609	0.000974609
2	chr9:132831651:AGATGACGGACTG:A	132831651	NA,A	NA,AGATGACGGACTG	NA,1	NA,-inf	NA,inf	NA,1.30831	0.000974427	0.000974427
2	chr9:133253171:T:C	133253171	C,C	T,T	1,1	inf,inf	inf,inf	2.43922,2.35225	0.000967778	0.000967778
2	chr9:133029471:C:T	133029471	NA,T	NA,C	NA,1	NA,-inf	NA,inf	NA,1.48489	0.00095391	0.00095391
2	chr9:133164881:G:A	133164881	NA,A	NA,G	NA,1	NA,-inf	NA,inf	NA,1.36324	0.000937769	0.000937769
2	chr9:133228190:C:T	133228190	NA,T	NA,C	NA,1	NA,inf	NA,inf	NA,1.46954	0.000930809	0.000930809
2	chr9:133257465:G:A	133257465	NA,A	NA,G	NA,1	NA,-inf	NA,inf	NA,1.11562	0.000920755	0.000920755
2	chr9:132901538:T:C	132901538	C,NA	T,NA	1,NA	inf,NA	inf,NA	2.03869,NA	0.000915077	0.000915077
2	chr9:133027679:G:A	133027679	NA,A	NA,G	NA,1	NA,inf	NA,inf	NA,1.58959	0.000915025	0.000915025
2	chr9:133292296:C:T	133292296	NA,T	NA,C	NA,1	NA,inf	NA,inf	NA,1.61118	0.00090239	0.00090239
2	chr9:132940533:T:C	132940533	C,NA	T,NA	1,NA	-inf,NA	inf,NA	1.58787,NA	0.00089447	0.00089447
2	chr9:133589350:T:G	133589350	NA,G	NA,T	NA,1	NA,inf	NA,inf	NA,1.36155	0.00089385	0.00089385
2	chr9:133035216:A:G	133035216	NA,G	NA,A	NA,1	NA,-inf	NA,inf	NA,1.26606	0.000882734	0.000882734
2	chr9:133205041:G:A	133205041	NA,A	NA,G	NA,1	NA,-inf	NA,inf	NA,1.22149	0.000869654	0.000869654
2	chr9:133645898:G:A	133645898	A,NA	G,NA	1,NA	-inf,NA	inf,NA	1.7401,NA	0.000863797	0.000863797
2	chr9:133356002:G:A	133356002	NA,A	NA,G	NA,1	NA,inf	NA,inf	NA,1.45164	0.000858319	0.000858319
2	chr9:133356146:G:A	133356146	NA,A	NA,G	NA,1	NA,inf	NA,inf	NA,1.45164	0.000858319	0.000858319
2	chr9:133193956:C:A	133193956	NA,A	NA,C	NA,1	NA,inf	NA,inf	NA,1.56247	0.000855342	0.000855342
2	chr9:132977786:C:T	132977786	NA,T	NA,C	NA,1	NA,inf	NA,inf	NA,1.35577	0.000854416	0.000854416
2	chr9:133196208:G:A	133196208	NA,A	NA,G	NA,1	NA,inf	NA,inf	NA,1.55773	0.000848011	0.000848011
2	chr9:133236763:C:G	133236763	NA,G	NA,C	NA,1	NA,-inf	NA,inf	NA,1.06454	0.000844436	0.000844436
2	chr9:133199073:T:C	133199073	NA,C	NA,T	NA,1	NA,inf	NA,inf	NA,1.50287	0.00082949	0.00082949
2	chr9:133278353:C:T	133278353	NA,T	NA,C	NA,1	NA,inf	NA,inf	NA,1.57651	0.000825878	0.000825878
2	chr9:132969380:C:T	132969380	NA,T	NA,C	NA,1	NA,inf	NA,inf	NA,1.44473	0.000823641	0.000823641
2	chr9:133195576:G:A	133195576	NA,A	NA,G	NA,1	NA,inf	NA,inf	NA,1.53713	0.000819818	0.000819818
2	chr9:133218281:G:A	133218281	NA,A	NA,G	NA,1	NA,-inf	NA,inf	NA,1.2178	0.000813482	0.000813482
2	chr9:133194323:C:T	133194323	NA,T	NA,C	NA,1	NA,inf	NA,inf	NA,1.53179	0.000813004	0.000813004
2	chr9:133196008:A:G	133196008	NA,G	NA,A	NA,1	NA,inf	NA,inf	NA,1.53199	0.000812846	0.000812846
2	chr9:133194715:T:C	133194715	NA,C	NA,T	NA,1	NA,inf	NA,inf	NA,1.53199	0.000812846	0.000812846
2	chr9:133195228:C:T	133195228	NA,T	NA,C	NA,1	NA,inf	NA,inf	NA,1.53199	0.000812846	0.000812846
2	chr9:132977540:C:T	132977540	T,NA	C,NA	1,NA	inf,NA	inf,NA	2.19462,NA	0.000803568	0.000803568
2	chr9:133623177:G:A	133623177	NA,A	NA,G	NA,1	NA,-inf	NA,inf	NA,1.25191	0.0007825	0.0007825
2	chr9:133194704:C:T	133194704	NA,T	NA,C	NA,1	NA,inf	NA,inf	NA,1.50857	0.000781703	0.000781703
2	chr9:133286265:G:A	133286265	A,A	G,G	1,1	-inf,-inf	inf,inf	1.74217,3.12218	0.000777729	0.000777729
2	chr9:133166736:TTTCATCTGGAAAATGGGCTTGTGAGGACTCATCTCTCGGTTTCTCCATAAA:T	133166736	NA,T	NA,TTTCATCTGGAAAATGGGCTTGTGAGGACTCATCTCTCGGTTTCTCCATAAA	NA,1	NA,-inf	NA,inf	NA,1.1299	0.000771354	0.000771354
2	chr9:133009607:G:A	133009607	NA,A	NA,G	NA,1	NA,inf	NA,inf	NA,1.42559	0.000769826	0.000769826
2	chr9:133478402:T:C	133478402	NA,C	NA,T	NA,1	NA,inf	NA,inf	NA,1.38461	0.000768159	0.000768159
2	chr9:133439462:G:A	133439462	NA,A	NA,G	NA,1	NA,inf	NA,inf	NA,1.31554	0.000763097	0.000763097
2	chr9:133337876:G:T	133337876	NA,T	NA,G	NA,1	NA,-inf	NA,inf	NA,1.17151	0.000757271	0.000757271
2	chr9:133449522:C:G	133449522	NA,G	NA,C	NA,1	NA,inf	NA,inf	NA,1.36928	0.000756883	0.000756883
2	chr9:133544134:C:G	133544134	NA,G	NA,C	NA,1	NA,inf	NA,inf	NA,1.34472	0.00074719	0.00074719
2	chr9:133210495:A:G	133210495	NA,G	NA,A	NA,1	NA,inf	NA,inf	NA,1.35826	0.000742921	0.000742921
2	chr9:133222828:C:T	133222828	T,T	C,C	1,1	inf,inf	inf,inf	1.81298,0.958303	0.000742216	0.000742216
2	chr9:133185894:C:G	133185894	G,G	C,C	1,1	-inf,-inf	inf,inf	2.44981,0.419304	0.000732137	0.000732137
2	chr9:133242015:T:C	133242015	C,NA	T,NA	1,NA	inf,NA	inf,NA	2.18285,NA	0.000730893	0.000730893
2	chr9:133755116:C:T	133755116	NA,T	NA,C	NA,1	NA,inf	NA,inf	NA,1.28113	0.000725284	0.000725284
2	chr9:133653872:G:C	133653872	NA,C	NA,G	NA,1	NA,inf	NA,inf	NA,1.19603	0.000723634	0.000723634
2	chr9:132937335:C:T	132937335	NA,T	NA,C	NA,1	NA,-inf	NA,inf	NA,1.14736	0.000723058	0.000723058
2	chr9:132984785:C:G	132984785	NA,G	NA,C	NA,1	NA,-inf	NA,inf	NA,1.19368	0.000722219	0.000722219
2	chr9:133155958:G:A	133155958	NA,A	NA,G	NA,1	NA,-inf	NA,inf	NA,1.18612	0.000721982	0.000721982
2	chr9:133711174:G:A	133711174	NA,A	NA,G	NA,1	NA,inf	NA,inf	NA,1.32125	0.000720267	0.000720267
2	chr9:133037159:C:T	133037159	NA,T	NA,C	NA,1	NA,-inf	NA,inf	NA,1.20362	0.000720011	0.000720011
2	chr9:133269228:A:G	133269228	NA,G	NA,A	NA,1	NA,-inf	NA,inf	NA,0.915895	0.000713823	0.000713823
2	chr9:132955120:G:A	132955120	A,NA	G,NA	1,NA	inf,NA	inf,NA	1.86397,NA	0.000711128	0.000711128
2	chr9:133257367:C:A	133257367	A,A	C,C	1,1	inf,inf	inf,inf	3.13905,1.92657	0.000705062	0.000705062
2	chr9:133210025:G:A	133210025	NA,A	NA,G	NA,1	NA,inf	NA,inf	NA,1.32346	0.000703763	0.000703763
2	chr9:133475977:G:A	133475977	NA,A	NA,G	NA,1	NA,-inf	NA,inf	NA,1.15419	0.000701889	0.000701889
2	chr9:133253216:T:C	133253216	C,C	T,T	1,1	inf,inf	inf,inf	5.19676,3.26252	0.000701741	0.000701741
2	chr9:133247632:C:T	133247632	NA,T	NA,C	NA,1	NA,-inf	NA,inf	NA,1.07907	0.0006989	0.0006989
2	chr9:133070934:C:G	133070934	NA,G	NA,C	NA,1	NA,-inf	NA,inf	NA,1.27481	0.000693102	0.000693102
2	chr9:133588405:T:G	133588405	NA,G	NA,T	NA,1	NA,inf	NA,inf	NA,1.22143	0.000691756	0.000691756
2	chr9:133446051:C:T	133446051	NA,T	NA,C	NA,1	NA,-inf	NA,inf	NA,1.06328	0.000690164	0.000690164
2	chr9:133598690:T:C	133598690	C,C	T,T	1,1	inf,inf	inf,inf	1.71525,1.17204	0.000689148	0.000689148
2	chr9:133385923:T:G	133385923	NA,G	NA,T	NA,1	NA,inf	NA,inf	NA,1.32843	0.00068467	0.00068467
2	chr9:133530579:G:A	133530579	NA,A	NA,G	NA,1	NA,-inf	NA,inf	NA,1.1671	0.000683282	0.000683282
2	chr9:133256518:T:C	133256518	C,C	T,T	1,1	inf,inf	inf,inf	5.77849,3.10074	0.000679866	0.000679866
2	chr9:133238602:G:C	133238602	NA,C	NA,G	NA,1	NA,-inf	NA,inf	NA,0.957798	0.000677771	0.000677771
2	chr9:133452199:G:A	133452199	NA,A	NA,G	NA,1	NA,inf	NA,inf	NA,1.32219	0.000676952	0.000676952
2	chr9:133075742:C:T	133075742	NA,T	NA,C	NA,1	NA,-inf	NA,inf	NA,1.27082	0.000675716	0.000675716
2	chr9:133193786:G:A	133193786	NA,A	NA,G	NA,1	NA,inf	NA,inf	NA,1.42268	0.000672706	0.000672706
2	chr9:133140680:G:T	133140680	NA,T	NA,G	NA,1	NA,inf	NA,inf	NA,1.18745	0.000668409	0.000668409
2	chr9:133256459:T:C	133256459	C,C	T,T	1,1	inf,inf	inf,inf	5.85676,3.0448	0.000666735	0.000666735
2	chr9:132790407:C:T	132790407	NA,T	NA,C	NA,1	NA,inf	NA,inf	NA,1.22844	0.000665683	0.000665683
2	chr9:133256963:T:C	133256963	C,C	T,T	1,1	inf,inf	inf,inf	5.85015,3.0476	0.000662523	0.000662523
2	chr9:133180372:G:C	133180372	C,C	G,G	1,1	-inf,-inf	inf,inf	2.27876,0.490624	0.000660881	0.000660881
2	chr9:133153658:G:A	133153658	A,NA	G,NA	1,NA	-inf,NA	inf,NA	1.02806,NA	0.000654129	0.000654129
2	chr9:133179185:T:C	133179185	NA,C	NA,T	NA,1	NA,inf	NA,inf	NA,1.29758	0.000652422	0.000652422
2	chr9:133319783:G:A	133319783	NA,A	NA,G	NA,1	NA,-inf	NA,inf	NA,1.05636	0.000651689	0.000651689
2	chr9:133519629:A:T	133519629	NA,T	NA,A	NA,1	NA,-inf	NA,inf	NA,1.10445	0.00065143	0.00065143
2	chr9:133373129:G:A	133373129	NA,A	NA,G	NA,1	NA,-inf	NA,inf	NA,1.09189	0.000651311	0.000651311
2	chr9:133593189:T:G	133593189	G,G	T,T	1,1	inf,-inf	inf,inf	2.6313,0.0107626	0.000645921	0.000645921
2	chr9:133233892:G:A	133233892	A,A	G,G	1,1	-inf,inf	inf,inf	4.05301,0.310057	0.000644816	0.000644816
2	chr9:133447630:C:T	133447630	NA,T	NA,C	NA,1	NA,inf	NA,inf	NA,1.27096	0.000642603	0.000642603
2	chr9:133352906:C:T	133352906	NA,T	NA,C	NA,1	NA,inf	NA,inf	NA,1.21381	0.000642056	0.000642056
2	chr9:132962985:G:A	132962985	NA,A	NA,G	NA,1	NA,-inf	NA,inf	NA,1.08932	0.000641499	0.000641499
2	chr9:133185962:C:T	133185962	T,T	C,C	1,1	-inf,-inf	inf,inf	2.33299,0.473153	0.000641207	0.000641207
2	chr9:132910265:C:T	132910265	NA,T	NA,C	NA,1	NA,-inf	NA,inf	NA,1.08169	0.000639968	0.000639968
2	chr9:133367176:C:T	133367176	NA,T	NA,C	NA,1	NA,-inf	NA,inf	NA,1.08557	0.000639213	0.000639213
2	chr9:133471364:C:T	133471364	NA,T	NA,C	NA,1	NA,inf	NA,inf	NA,1.26932	0.000638415	0.000638415
2	chr9:132960756:T:C	132960756	NA,C	NA,T	NA,1	NA,inf	NA,inf	NA,1.19491	0.00063758	0.00063758
2	chr9:133300577:A:G	133300577	NA,G	NA,A	NA,1	NA,-inf	NA,inf	NA,1.05782	0.000636786	0.000636786
2	chr9:133028646:A:C	133028646	NA,C	NA,A	NA,1	NA,-inf	NA,inf	NA,1.05869	0.000631739	0.000631739
2	chr9:133266772:C:T	133266772	T,T	C,C	1,1	inf,inf	inf,inf	2.66089,1.99525	0.000623954	0.000623954
2	chr9:133196205:A:G	133196205	G,NA	A,NA	1,NA	inf,NA	inf,NA	1.39185,NA	0.000622008	0.000622008
2	chr9:133571319:A:C	133571319	C,C	A,A	1,1	inf,inf	inf,inf	1.96702,0.120003	0.000618658	0.000618658
2	chr9:133253080:A:G	133253080	G,G	A,A	1,1	inf,inf	inf,inf	5.13851,3.19882	0.000617438	0.000617438
2	chr9:132957723:T:C	132957723	NA,C	NA,T	NA,1	NA,inf	NA,inf	NA,1.23496	0.000615483	0.000615483
2	chr9:133577183:A:G	133577183	G,G	A,A	1,1	inf,inf	inf,inf	1.87688,0.452159	0.000615465	0.000615465
2	chr9:133224133:T:G	133224133	G,G	T,T	1,1	-inf,-inf	inf,inf	4.48171,0.0682288	0.000615203	0.000615203
2	chr9:133009898:C:T	133009898	NA,T	NA,C	NA,1	NA,inf	NA,inf	NA,1.29846	0.000614	0.000614
2	chr9:133013645:T:C	133013645	NA,C	NA,T	NA,1	NA,inf	NA,inf	NA,1.29701	0.000612934	0.000612934
2	chr9:133127926:C:T	133127926	NA,T	NA,C	NA,1	NA,inf	NA,inf	NA,1.10411	0.000611099	0.000611099
2	chr9:133269042:A:G	133269042	G,G	A,A	1,1	inf,inf	inf,inf	2.63309,1.85288	0.000603746	0.000603746
2	chr9:133508939:G:A	133508939	NA,A	NA,G	NA,1	NA,-inf	NA,inf	NA,1.0758	0.000603471	0.000603471
2	chr9:133157200:C:T	133157200	T,T	C,C	1,1	inf,-inf	inf,inf	2.02817,0.898851	0.000602687	0.000602687
2	chr9:133273837:C:T	133273837	NA,T	NA,C	NA,1	NA,-inf	NA,inf	NA,1.04059	0.000602278	0.000602278
2	chr9:132793324:T:C	132793324	NA,C	NA,T	NA,1	NA,-inf	NA,inf	NA,1.03578	0.000593406	0.000593406
2	chr9:133392177:C:T	133392177	NA,T	NA,C	NA,1	NA,inf	NA,inf	NA,1.24299	0.000592911	0.000592911
2	chr9:133320549:T:A	133320549	NA,A	NA,T	NA,1	NA,-inf	NA,inf	NA,1.00505	0.000585274	0.000585274
2	chr9:133270880:T:C	133270880	C,C	T,T	1,1	inf,inf	inf,inf	2.63035,1.83091	0.000582145	0.000582145
2	chr9:133052703:C:T	133052703	NA,T	NA,C	NA,1	NA,-inf	NA,inf	NA,1.03027	0.000573522	0.000573522
2	chr9:133012910:G:A	133012910	NA,A	NA,G	NA,1	NA,inf	NA,inf	NA,1.25511	0.000571809	0.000571809
2	chr9:133541785:G:A	133541785	NA,A	NA,G	NA,1	NA,-inf	NA,inf	NA,1.07824	0.000568322	0.000568322
2	chr9:133451628:C:T	133451628	NA,T	NA,C	NA,1	NA,inf	NA,inf	NA,1.2017	0.000567364	0.000567364
2	chr9:133738192:A:C	133738192	NA,C	NA,A	NA,1	NA,inf	NA,inf	NA,1.14817	0.000566043	0.000566043
2	chr9:133052867:CTG:C	133052867	NA,C	NA,CTG	NA,1	NA,-inf	NA,inf	NA,1.16008	0.000564508	0.000564508
2	chr9:133196283:TAAC:T	133196283	NA,T	NA,TAAC	NA,1	NA,inf	NA,inf	NA,1.31206	0.000562154	0.000562154
2	chr9:132985612:G:A	132985612	NA,A	NA,G	NA,1	NA,-inf	NA,inf	NA,1.03642	0.000561697	0.000561697
2	chr9:133130797:G:T	133130797	NA,T	NA,G	NA,1	NA,-inf	NA,inf	NA,1.05668	0.000561621	0.000561621
2	chr9:133671923:G:A	133671923	NA,A	NA,G	NA,1	NA,inf	NA,inf	NA,1.12125	0.000558206	0.000558206
2	chr9:133175233:T:C	133175233	NA,C	NA,T	NA,1	NA,inf	NA,inf	NA,1.19343	0.00055625	0.00055625
2	chr9:133534331:G:A	133534331	NA,A	NA,G	NA,1	NA,inf	NA,inf	NA,1.23364	0.000553933	0.000553933
2	chr9:132955018:A:G	132955018	NA,G	NA,A	NA,1	NA,inf	NA,inf	NA,1.17091	0.000552713	0.000552713
2	chr9:133197286:T:C	133197286	NA,C	NA,T	NA,1	NA,inf	NA,inf	NA,1.29753	0.000550525	0.000550525
2	chr9:133318302:G:A	133318302	NA,A	NA,G	NA,1	NA,-inf	NA,inf	NA,0.932534	0.000549759	0.000549759
2	chr9:133206503:C:G	133206503	NA,G	NA,C	NA,1	NA,-inf	NA,inf	NA,0.921484	0.000549361	0.000549361
2	chr9:133222426:A:G	133222426	G,G	A,A	1,1	-inf,inf	inf,inf	4.32688,0.32497	0.0005467	0.0005467
2	chr9:133361588:T:C	133361588	NA,C	NA,T	NA,1	NA,-inf	NA,inf	NA,0.993631	0.000544678	0.000544678
2	chr9:133197559:G:A	133197559	NA,A	NA,G	NA,1	NA,inf	NA,inf	NA,1.28937	0.000543562	0.000543562
2	chr9:133575636:C:T	133575636	T,T	C,C	1,1	inf,inf	inf,inf	0.194265,2.25077	0.000542121	0.000542121
2	chr9:132903318:G:A	132903318	NA,A	NA,G	NA,1	NA,inf	NA,inf	NA,1.03607	0.000542048	0.000542048
2	chr9:133253056:T:C	133253056	NA,C	NA,T	NA,1	NA,-inf	NA,inf	NA,0.982303	0.000542043	0.000542043
2	chr9:133615854:C:T	133615854	NA,T	NA,C	NA,1	NA,inf	NA,inf	NA,1.06615	0.000541702	0.000541702
2	chr9:133197482:C:T	133197482	NA,T	NA,C	NA,1	NA,inf	NA,inf	NA,1.27849	0.000533833	0.000533833
2	chr9:133733528:G:A	133733528	NA,A	NA,G	NA,1	NA,inf	NA,inf	NA,1.10847	0.00053348	0.00053348
2	chr9:133196607:A:G	133196607	NA,G	NA,A	NA,1	NA,inf	NA,inf	NA,1.27816	0.000533216	0.000533216
2	chr9:133704217:G:C	133704217	NA,C	NA,G	NA,1	NA,-inf	NA,inf	NA,1.05371	0.000531252	0.000531252
2	chr9:132837124:T:C	132837124	NA,C	NA,T	NA,1	NA,-inf	NA,inf	NA,0.979778	0.000530501	0.000530501
2	chr9:133072461:G:A	133072461	A,A	G,G	1,1	-inf,inf	inf,inf	0.772161,1.84186	0.000525357	0.000525357
2	chr9:133198040:A:G	133198040	NA,G	NA,A	NA,1	NA,inf	NA,inf	NA,1.26246	0.000520184	0.000520184
2	chr9:132790566:T:C	132790566	NA,C	NA,T	NA,1	NA,-inf	NA,inf	NA,1.05065	0.000519598	0.000519598
2	chr9:133306383:G:A	133306383	NA,A	NA,G	NA,1	NA,inf	NA,inf	NA,1.26944	0.000518917	0.000518917
2	chr9:133198798:T:C	133198798	NA,C	NA,T	NA,1	NA,inf	NA,inf	NA,1.26083	0.000518509	0.000518509
2	chr9:133713995:C:G	133713995	NA,G	NA,C	NA,1	NA,-inf	NA,inf	NA,1.0432	0.000514921	0.000514921
2	chr9:133592005:G:A	133592005	NA,A	NA,G	NA,1	NA,inf	NA,inf	NA,1.09674	0.000513366	0.000513366
2	chr9:133197695:T:TA	133197695	NA,TA	NA,T	NA,1	NA,inf	NA,inf	NA,1.25213	0.000511878	0.000511878
2	chr9:133197298:A:G	133197298	NA,G	NA,A	NA,1	NA,inf	NA,inf	NA,1.25034	0.000510374	0.000510374
2	chr9:133199058:A:C	133199058	NA,C	NA,A	NA,1	NA,inf	NA,inf	NA,1.24496	0.000505629	0.000505629
2	chr9:133599141:A:G	133599141	NA,G	NA,A	NA,1	NA,inf	NA,inf	NA,1.07508	0.00050337	0.00050337
2	chr9:133174943:C:T	133174943	NA,T	NA,C	NA,1	NA,inf	NA,inf	NA,1.1263	0.000501779	0.000501779
2	chr9:133563087:C:T	133563087	NA,T	NA,C	NA,1	NA,inf	NA,inf	NA,1.05717	0.000501177	0.000501177
2	chr9:133263471:G:A	133263471	NA,A	NA,G	NA,1	NA,-inf	NA,inf	NA,0.799908	0.000499729	0.000499729
2	chr9:133033715:G:C	133033715	NA,C	NA,G	NA,1	NA,-inf	NA,inf	NA,0.954147	0.000498688	0.000498688
2	chr9:132976740:T:A	132976740	NA,A	NA,T	NA,1	NA,inf	NA,inf	NA,1.14031	0.000497651	0.000497651
2	chr9:132929760:A:AC	132929760	NA,AC	NA,A	NA,1	NA,inf	NA,inf	NA,1.16555	0.000496352	0.000496352
2	chr9:133167688:T:C	133167688	NA,C	NA,T	NA,1	NA,inf	NA,inf	NA,1.14276	0.00049488	0.00049488
2	chr9:133578005:A:G	133578005	G,G	A,A	1,1	inf,inf	inf,inf	1.7774,0.388868	0.000494278	0.000494278
2	chr9:133230176:A:C	133230176	C,NA	A,NA	1,NA	inf,NA	inf,NA	0.00163213,NA	0.000493659	0.000493659
2	chr9:133595400:C:T	133595400	NA,T	NA,C	NA,1	NA,inf	NA,inf	NA,0.997263	0.000492795	0.000492795
2	chr9:133266900:A:C	133266900	C,C	A,A	1,1	inf,inf	inf,inf	2.75295,1.70915	0.000490922	0.000490922
2	chr9:133467345:G:A	133467345	NA,A	NA,G	NA,1	NA,-inf	NA,inf	NA,1.01997	0.000489956	0.000489956
2	chr9:133456252:T:C	133456252	NA,C	NA,T	NA,1	NA,inf	NA,inf	NA,1.10902	0.000486663	0.000486663
2	chr9:132921080:T:C	132921080	C,NA	T,NA	1,NA	-inf,NA	inf,NA	1.31273,NA	0.000484368	0.000484368
2	chr9:132790837:T:C	132790837	NA,C	NA,T	NA,1	NA,-inf	NA,inf	NA,1.00853	0.000482424	0.000482424
2	chr9:132793082:A:G	132793082	NA,G	NA,A	NA,1	NA,-inf	NA,inf	NA,1.00823	0.000482156	0.000482156
2	chr9:132793027:C:T	132793027	NA,T	NA,C	NA,1	NA,-inf	NA,inf	NA,1.00823	0.000482156	0.000482156
2	chr9:133540191:G:A	133540191	NA,A	NA,G	NA,1	NA,-inf	NA,inf	NA,0.943691	0.000481482	0.000481482
2	chr9:133714355:G:A	133714355	NA,A	NA,G	NA,1	NA,-inf	NA,inf	NA,1.00478	0.000481393	0.000481393
2	chr9:133262254:C:T	133262254	T,T	C,C	1,1	inf,inf	inf,inf	2.66548,1.822	0.000479327	0.000479327
2	chr9:133713991:C:T	133713991	NA,T	NA,C	NA,1	NA,-inf	NA,inf	NA,1.00008	0.000478279	0.000478279
2	chr9:133436888:G:T	133436888	NA,T	NA,G	NA,1	NA,-inf	NA,inf	NA,0.882625	0.00047786	0.00047786
2	chr9:133565434:A:G	133565434	NA,G	NA,A	NA,1	NA,inf	NA,inf	NA,1.02912	0.000477232	0.000477232
2	chr9:133567276:C:T	133567276	NA,T	NA,C	NA,1	NA,inf	NA,inf	NA,1.02912	0.000477232	0.000477232
2	chr9:132972017:G:A	132972017	NA,A	NA,G	NA,1	NA,-inf	NA,inf	NA,0.934833	0.000473739	0.000473739
2	chr9:132767840:G:A	132767840	NA,A	NA,G	NA,1	NA,inf	NA,inf	NA,1.0805	0.000473029	0.000473029
2	chr9:133064283:A:C	133064283	NA,C	NA,A	NA,1	NA,-inf	NA,inf	NA,0.917028	0.000471182	0.000471182
2	chr9:133074887:A:T	133074887	NA,T	NA,A	NA,1	NA,-inf	NA,inf	NA,0.93364	0.00047026	0.00047026
2	chr9:133403810:T:C	133403810	NA,C	NA,T	NA,1	NA,-inf	NA,inf	NA,0.87021	0.000470225	0.000470225
2	chr9:133476483:A:G	133476483	NA,G	NA,A	NA,1	NA,inf	NA,inf	NA,1.04479	0.000469415	0.000469415
2	chr9:133691056:T:C	133691056	NA,C	NA,T	NA,1	NA,-inf	NA,inf	NA,0.994209	0.000468165	0.000468165
2	chr9:133257486:T:C	133257486	C,C	T,T	1,1	inf,inf	inf,inf	5.81126,2.78275	0.000466229	0.000466229
2	chr9:133591551:G:A	133591551	A,A	G,G	1,1	inf,-inf	inf,inf	2.61316,0.555932	0.000462818	0.000462818
2	chr9:133594162:G:A	133594162	A,A	G,G	1,1	inf,-inf	inf,inf	2.57694,0.602344	0.000462669	0.000462669
2	chr9:133528896:C:T	133528896	NA,T	NA,C	NA,1	NA,-inf	NA,inf	NA,0.86561	0.000458336	0.000458336
2	chr9:132900051:T:C	132900051	NA,C	NA,T	NA,1	NA,inf	NA,inf	NA,0.94852	0.000456949	0.000456949
2	chr9:133705106:C:A	133705106	NA,A	NA,C	NA,1	NA,inf	NA,inf	NA,1.04832	0.000456485	0.000456485
2	chr9:132920745:G:A	132920745	NA,A	NA,G	NA,1	NA,-inf	NA,inf	NA,0.894157	0.000456378	0.000456378
2	chr9:133649281:T:C	133649281	NA,C	NA,T	NA,1	NA,inf	NA,inf	NA,1.00214	0.000451947	0.000451947
2	chr9:133765629:C:T	133765629	T,T	C,C	1,1	-inf,inf	inf,inf	1.61509,0.781541	0.000451452	0.000451452
2	chr9:133455007:G:T	133455007	NA,T	NA,G	NA,1	NA,inf	NA,inf	NA,1.05748	0.000449581	0.000449581
2	chr9:133529528:C:T	133529528	NA,T	NA,C	NA,1	NA,-inf	NA,inf	NA,0.82676	0.000448363	0.000448363
2	chr9:133713342:C:G	133713342	NA,G	NA,C	NA,1	NA,-inf	NA,inf	NA,0.961858	0.000448331	0.000448331
2	chr9:133464031:G:A	133464031	NA,A	NA,G	NA,1	NA,-inf	NA,inf	NA,0.8688	0.000447465	0.000447465
2	chr9:133048357:TGTG:T	133048357	NA,T	NA,TGTG	NA,1	NA,-inf	NA,inf	NA,1.04895	0.000446037	0.000446037
2	chr9:133198879:A:G	133198879	NA,G	NA,A	NA,1	NA,inf	NA,inf	NA,1.16697	0.000445957	0.000445957
2	chr9:133455266:T:C	133455266	NA,C	NA,T	NA,1	NA,-inf	NA,inf	NA,0.867036	0.00044547	0.00044547
2	chr9:133242768:T:C	133242768	NA,C	NA,T	NA,1	NA,-inf	NA,inf	NA,0.767154	0.000445217	0.000445217
2	chr9:133640478:T:C	133640478	NA,C	NA,T	NA,1	NA,-inf	NA,inf	NA,0.937692	0.000442288	0.000442288
2	chr9:133172950:T:A	133172950	NA,A	NA,T	NA,1	NA,-inf	NA,inf	NA,0.826377	0.000439106	0.000439106
2	chr9:133198735:G:C	133198735	NA,C	NA,G	NA,1	NA,inf	NA,inf	NA,1.1562	0.00043721	0.00043721
2	chr9:133194779:G:A	133194779	NA,A	NA,G	NA,1	NA,inf	NA,inf	NA,1.08279	0.000437076	0.000437076
2	chr9:133736552:T:C	133736552	NA,C	NA,T	NA,1	NA,inf	NA,inf	NA,0.988798	0.000434258	0.000434258
2	chr9:133250222:C:T	133250222	NA,T	NA,C	NA,1	NA,inf	NA,inf	NA,1.11365	0.000433933	0.000433933
2	chr9:133221319:G:A	133221319	A,A	G,G	1,1	-inf,inf	inf,inf	4.15572,0.334702	0.000430885	0.000430885
2	chr9:133667944:C:T	133667944	T,T	C,C	1,1	inf,-inf	inf,inf	0.607535,1.84555	0.000429834	0.000429834
2	chr9:133423851:C:T	133423851	NA,T	NA,C	NA,1	NA,inf	NA,inf	NA,0.981588	0.000429223	0.000429223
2	chr9:133478286:G:A	133478286	NA,A	NA,G	NA,1	NA,-inf	NA,inf	NA,0.810879	0.000428108	0.000428108
2	chr9:133215928:A:T	133215928	NA,T	NA,A	NA,1	NA,-inf	NA,inf	NA,0.872233	0.000427975	0.000427975
2	chr9:133209554:C:T	133209554	T,T	C,C	1,1	-inf,inf	inf,inf	6.06579,0.125165	0.00042779	0.00042779
2	chr9:133221681:C:A	133221681	NA,A	NA,C	NA,1	NA,inf	NA,inf	NA,0.407805	0.000426959	0.000426959
2	chr9:133204155:A:G	133204155	G,G	A,A	1,1	-inf,inf	inf,inf	0.376492,2.01994	0.000426711	0.000426711
2	chr9:132962107:CAT:C	132962107	NA,C	NA,CAT	NA,1	NA,inf	NA,inf	NA,0.998536	0.000425818	0.000425818
2	chr9:133058109:TC:T	133058109	NA,T	NA,TC	NA,1	NA,inf	NA,inf	NA,0.75173	0.000424393	0.000424393
2	chr9:133431876:G:A	133431876	NA,A	NA,G	NA,1	NA,-inf	NA,inf	NA,0.735458	0.000424305	0.000424305
2	chr9:133430338:G:C	133430338	NA,C	NA,G	NA,1	NA,-inf	NA,inf	NA,0.818398	0.000423854	0.000423854
2	chr9:133707793:G:A	133707793	NA,A	NA,G	NA,1	NA,inf	NA,inf	NA,0.978534	0.000422586	0.000422586
2	chr9:132919180:G:A	132919180	NA,A	NA,G	NA,1	NA,inf	NA,inf	NA,0.900026	0.000421473	0.000421473
2	chr9:133160987:G:A	133160987	A,A	G,G	1,1	inf,-inf	inf,inf	2.92864,0.0876496	0.000419719	0.000419719
2	chr9:133430050:C:T	133430050	NA,T	NA,C	NA,1	NA,-inf	NA,inf	NA,0.808171	0.000417716	0.000417716
2	chr9:133188001:G:A	133188001	NA,A	NA,G	NA,1	NA,inf	NA,inf	NA,1.22385	0.000416967	0.000416967
2	chr9:133509890:G:A	133509890	NA,A	NA,G	NA,1	NA,inf	NA,inf	NA,1.09071	0.000414865	0.000414865
2	chr9:133090572:G:C	133090572	C,C	G,G	1,1	-inf,inf	inf,inf	0.301447,1.76977	0.000411201	0.000411201
2	chr9:133212272:A:G	133212272	NA,G	NA,A	NA,1	NA,inf	NA,inf	NA,1.06043	0.0004106	0.0004106
2	chr9:133165998:C:T	133165998	NA,T	NA,C	NA,1	NA,-inf	NA,inf	NA,0.826585	0.000410326	0.000410326
2	chr9:133227383:A:G	133227383	NA,G	NA,A	NA,1	NA,inf	NA,inf	NA,1.02403	0.000407556	0.000407556
2	chr9:133571467:C:A	133571467	NA,A	NA,C	NA,1	NA,inf	NA,inf	NA,1.02454	0.000407059	0.000407059
2	chr9:132772497:C:T	132772497	NA,T	NA,C	NA,1	NA,inf	NA,inf	NA,0.991898	0.000407034	0.000407034
2	chr9:133181839:G:T	133181839	NA,T	NA,G	NA,1	NA,inf	NA,inf	NA,1.20324	0.000406603	0.000406603
2	chr9:132937592:A:T	132937592	NA,T	NA,A	NA,1	NA,inf	NA,inf	NA,0.888482	0.000406585	0.000406585
2	chr9:133226888:TC:T	133226888	NA,T	NA,TC	NA,1	NA,inf	NA,inf	NA,1.05735	0.000404511	0.000404511
2	chr9:132867657:G:A	132867657	NA,A	NA,G	NA,1	NA,-inf	NA,inf	NA,0.901295	0.00040194	0.00040194
2	chr9:133466319:T:C	133466319	NA,C	NA,T	NA,1	NA,-inf	NA,inf	NA,0.859823	0.000401459	0.000401459
2	chr9:132784636:C:T	132784636	NA,T	NA,C	NA,1	NA,-inf	NA,inf	NA,0.822316	0.000400207	0.000400207
2	chr9:133720192:C:T	133720192	NA,T	NA,C	NA,1	NA,inf	NA,inf	NA,0.935343	0.000400081	0.000400081
2	chr9:132928134:G:A	132928134	NA,A	NA,G	NA,1	NA,-inf	NA,inf	NA,0.899479	0.000399921	0.000399921
2	chr9:133100849:C:T	133100849	NA,T	NA,C	NA,1	NA,inf	NA,inf	NA,0.929518	0.000398581	0.000398581
2	chr9:133529126:T:C	133529126	NA,C	NA,T	NA,1	NA,-inf	NA,inf	NA,0.759983	0.000398383	0.000398383
2	chr9:133763184:C:G	133763184	NA,G	NA,C	NA,1	NA,inf	NA,inf	NA,0.989747	0.000397704	0.000397704
2	chr9:133105473:C:T	133105473	NA,T	NA,C	NA,1	NA,-inf	NA,inf	NA,0.903247	0.000396169	0.000396169
2	chr9:133649417:T:G	133649417	G,G	T,T	1,1	-inf,-inf	inf,inf	1.1697,0.965019	0.000394687	0.000394687
2	chr9:133737715:G:C	133737715	NA,C	NA,G	NA,1	NA,-inf	NA,inf	NA,0.897272	0.000393765	0.000393765
2	chr9:133454541:G:A	133454541	NA,A	NA,G	NA,1	NA,inf	NA,inf	NA,0.977006	0.000393735	0.000393735
2	chr9:133222215:C:T	133222215	T,T	C,C	1,1	-inf,-inf	inf,inf	4.47746,0.0803315	0.00039097	0.00039097
2	chr9:132994671:C:T	132994671	NA,T	NA,C	NA,1	NA,inf	NA,inf	NA,0.952742	0.000390868	0.000390868
2	chr9:133589291:T:C	133589291	NA,C	NA,T	NA,1	NA,inf	NA,inf	NA,0.952525	0.000390398	0.000390398
2	chr9:132935664:C:T	132935664	NA,T	NA,C	NA,1	NA,-inf	NA,inf	NA,0.929798	0.000389071	0.000389071
2	chr9:133752584:G:A	133752584	A,A	G,G	1,1	inf,-inf	inf,inf	1.65017,0.86381	0.00038838	0.00038838
2	chr9:133600626:A:T	133600626	T,T	A,A	1,1	inf,inf	inf,inf	1.46366,0.99346	0.000386829	0.000386829
2	chr9:133211235:C:G	133211235	NA,G	NA,C	NA,1	NA,-inf	NA,inf	NA,0.713262	0.000386764	0.000386764
2	chr9:133641472:G:A	133641472	NA,A	NA,G	NA,1	NA,-inf	NA,inf	NA,0.865623	0.000385837	0.000385837
2	chr9:133144093:A:G	133144093	NA,G	NA,A	NA,1	NA,inf	NA,inf	NA,0.857091	0.000385183	0.000385183
2	chr9:133589975:C:A	133589975	NA,A	NA,C	NA,1	NA,inf	NA,inf	NA,0.897813	0.000383755	0.000383755
2	chr9:132811227:G:A	132811227	A,NA	G,NA	1,NA	inf,NA	inf,NA	1.22151,NA	0.000382892	0.000382892
2	chr9:133672672:G:C	133672672	NA,C	NA,G	NA,1	NA,inf	NA,inf	NA,0.930937	0.000382833	0.000382833
2	chr9:133475412:G:A	133475412	NA,A	NA,G	NA,1	NA,-inf	NA,inf	NA,0.756756	0.000382203	0.000382203
2	chr9:133100901:A:AG	133100901	NA,AG	NA,A	NA,1	NA,inf	NA,inf	NA,0.903344	0.000381807	0.000381807
2	chr9:133205501:C:T	133205501	NA,T	NA,C	NA,1	NA,-inf	NA,inf	NA,0.735766	0.000380018	0.000380018
2	chr9:132946586:CTACTT:C	132946586	NA,C	NA,CTACTT	NA,1	NA,inf	NA,inf	NA,0.846831	0.000379457	0.000379457
2	chr9:133554044:G:A	133554044	A,NA	G,NA	1,NA	-inf,NA	inf,NA	1.78099,NA	0.000378124	0.000378124
2	chr9:133205098:G:T	133205098	T,T	G,G	1,1	-inf,inf	inf,inf	3.08834,0.850927	0.000377651	0.000377651
2	chr9:132964412:A:C	132964412	NA,C	NA,A	NA,1	NA,inf	NA,inf	NA,0.921824	0.000376071	0.000376071
2	chr9:133737614:C:T	133737614	NA,T	NA,C	NA,1	NA,-inf	NA,inf	NA,0.808388	0.000375968	0.000375968
2	chr9:132983467:T:A	132983467	NA,A	NA,T	NA,1	NA,-inf	NA,inf	NA,0.814305	0.000375554	0.000375554
2	chr9:132980990:G:A	132980990	NA,A	NA,G	NA,1	NA,inf	NA,inf	NA,0.800137	0.00037508	0.00037508
2	chr9:133436206:C:T	133436206	NA,T	NA,C	NA,1	NA,-inf	NA,inf	NA,0.749441	0.000374953	0.000374953
2	chr9:133127135:G:C	133127135	NA,C	NA,G	NA,1	NA,-inf	NA,inf	NA,0.831299	0.000374654	0.000374654
2	chr9:133210203:C:T	133210203	NA,T	NA,C	NA,1	NA,inf	NA,inf	NA,1.0056	0.000374603	0.000374603
2	chr9:133196093:C:T	133196093	NA,T	NA,C	NA,1	NA,inf	NA,inf	NA,1.04915	0.000374304	0.000374304
2	chr9:132965488:C:T	132965488	NA,T	NA,C	NA,1	NA,-inf	NA,inf	NA,0.842258	0.000373946	0.000373946
2	chr9:133067895:C:T	133067895	NA,T	NA,C	NA,1	NA,-inf	NA,inf	NA,0.8668	0.000373742	0.000373742
2	chr9:133763320:G:A	133763320	NA,A	NA,G	NA,1	NA,inf	NA,inf	NA,0.89614	0.000373724	0.000373724
2	chr9:133524629:A:C	133524629	C,C	A,A	1,1	inf,-inf	inf,inf	2.08655,0.347002	0.000373445	0.000373445
2	chr9:133160916:A:G	133160916	G,G	A,A	1,1	inf,-inf	inf,inf	2.89613,0.00121288	0.000371931	0.000371931
2	chr9:133450919:G:A	133450919	NA,A	NA,G	NA,1	NA,-inf	NA,inf	NA,0.804166	0.000370586	0.000370586
2	chr9:133675813:GGGCATAGT:G	133675813	NA,G	NA,GGGCATAGT	NA,1	NA,inf	NA,inf	NA,0.875783	0.000370479	0.000370479
2	chr9:133018173:T:C	133018173	NA,C	NA,T	NA,1	NA,inf	NA,inf	NA,0.987612	0.000370188	0.000370188
2	chr9:133615757:C:T	133615757	NA,T	NA,C	NA,1	NA,inf	NA,inf	NA,0.820325	0.000369958	0.000369958
2	chr9:133593456:TC:T	133593456	T,T	TC,TC	1,1	inf,-inf	inf,inf	2.50709,0.522021	0.000368608	0.000368608
2	chr9:133206649:A:AGCATATCCTAACCTTT	133206649	NA,AGCATATCCTAACCTTT	NA,A	NA,1	NA,-inf	NA,inf	NA,0.762035	0.000368127	0.000368127
2	chr9:133214771:G:C	133214771	NA,C	NA,G	NA,1	NA,inf	NA,inf	NA,0.46002	0.000367839	0.000367839
2	chr9:133251979:C:T	133251979	T,T	C,C	1,1	inf,inf	inf,inf	1.37951,2.2179	0.000367291	0.000367291
2	chr9:133206657:G:GAC	133206657	NA,GAC	NA,G	NA,1	NA,-inf	NA,inf	NA,0.758985	0.000366026	0.000366026
2	chr9:133529131:G:C	133529131	NA,C	NA,G	NA,1	NA,-inf	NA,inf	NA,0.745332	0.00036586	0.00036586
2	chr9:133673212:C:T	133673212	T,T	C,C	1,1	inf,-inf	inf,inf	1.13555,1.40091	0.000365823	0.000365823
2	chr9:133187092:G:A	133187092	NA,A	NA,G	NA,1	NA,inf	NA,inf	NA,0.945749	0.000363366	0.000363366
2	chr9:133183544:T:C	133183544	NA,C	NA,T	NA,1	NA,-inf	NA,inf	NA,0.988372	0.000362901	0.000362901
2	chr9:133230603:C:T	133230603	NA,T	NA,C	NA,1	NA,inf	NA,inf	NA,0.974611	0.000362796	0.000362796
2	chr9:133530360:G:A	133530360	NA,A	NA,G	NA,1	NA,-inf	NA,inf	NA,0.738597	0.000362189	0.000362189
2	chr9:133223109:G:A	133223109	A,A	G,G	1,1	-inf,inf	inf,inf	3.15061,1.03126	0.000361485	0.000361485
2	chr9:133247301:G:A	133247301	NA,A	NA,G	NA,1	NA,-inf	NA,inf	NA,0.864374	0.000360134	0.000360134
2	chr9:133204433:A:T	133204433	NA,T	NA,A	NA,1	NA,-inf	NA,inf	NA,0.752446	0.000359828	0.000359828
2	chr9:133734481:T:C	133734481	NA,C	NA,T	NA,1	NA,-inf	NA,inf	NA,0.789024	0.000359265	0.000359265
2	chr9:133086559:G:A	133086559	NA,A	NA,G	NA,1	NA,-inf	NA,inf	NA,0.778134	0.000359237	0.000359237
2	chr9:133439770:T:C	133439770	C,NA	T,NA	1,NA	inf,NA	inf,NA	2.03549,NA	0.000357961	0.000357961
2	chr9:133477746:C:T	133477746	NA,T	NA,C	NA,1	NA,inf	NA,inf	NA,0.91103	0.000357455	0.000357455
2	chr9:133474633:T:C	133474633	C,C	T,T	1,1	inf,inf	inf,inf	6.18766,2.37058	0.00035706	0.00035706
2	chr9:133756278:T:C	133756278	NA,C	NA,T	NA,1	NA,inf	NA,inf	NA,0.903621	0.000355777	0.000355777
2	chr9:133354340:TGA:T	133354340	NA,T	NA,TGA	NA,1	NA,-inf	NA,inf	NA,1.56126	0.000355596	0.000355596
2	chr9:133597741:G:A	133597741	A,A	G,G	1,1	inf,inf	inf,inf	1.85381,0.514912	0.000355289	0.000355289
2	chr9:133183495:T:C	133183495	C,C	T,T	1,1	-inf,-inf	inf,inf	2.13837,0.301743	0.000354852	0.000354852
2	chr9:133674812:A:G	133674812	NA,G	NA,A	NA,1	NA,inf	NA,inf	NA,0.854826	0.00035468	0.00035468
2	chr9:132837235:C:T	132837235	NA,T	NA,C	NA,1	NA,-inf	NA,inf	NA,0.786366	0.000354372	0.000354372
2	chr9:133456177:C:T	133456177	NA,T	NA,C	NA,1	NA,inf	NA,inf	NA,0.884467	0.000354201	0.000354201
2	chr9:133533623:C:T	133533623	NA,T	NA,C	NA,1	NA,-inf	NA,inf	NA,0.726975	0.000353876	0.000353876
2	chr9:133562990:C:T	133562990	NA,T	NA,C	NA,1	NA,inf	NA,inf	NA,0.93241	0.000353587	0.000353587
2	chr9:133578178:C:CCCA	133578178	CCCA,CCCA	C,C	1,1	inf,inf	inf,inf	1.60449,0.416984	0.000353234	0.000353234
2	chr9:133227060:C:T	133227060	NA,T	NA,C	NA,1	NA,inf	NA,inf	NA,0.987397	0.000352506	0.000352506
2	chr9:133160920:C:G	133160920	G,G	C,C	1,1	inf,-inf	inf,inf	2.88389,0.146215	0.000352204	0.000352204
2	chr9:133224626:A:G	133224626	NA,G	NA,A	NA,1	NA,inf	NA,inf	NA,0.937541	0.00035194	0.00035194
2	chr9:133027320:T:C	133027320	NA,C	NA,T	NA,1	NA,inf	NA,inf	NA,0.994562	0.000351448	0.000351448
2	chr9:132774065:C:T	132774065	NA,T	NA,C	NA,1	NA,inf	NA,inf	NA,0.879031	0.000351435	0.000351435
2	chr9:133241072:G:A	133241072	NA,A	NA,G	NA,1	NA,inf	NA,inf	NA,0.119831	0.000350981	0.000350981
2	chr9:133242031:A:G	133242031	NA,G	NA,A	NA,1	NA,-inf	NA,inf	NA,0.638885	0.000349923	0.000349923
2	chr9:133228579:G:T	133228579	NA,T	NA,G	NA,1	NA,inf	NA,inf	NA,0.95148	0.000349895	0.000349895
2	chr9:133241511:G:A	133241511	NA,A	NA,G	NA,1	NA,-inf	NA,inf	NA,0.637991	0.000349349	0.000349349
2	chr9:133241514:G:A	133241514	NA,A	NA,G	NA,1	NA,-inf	NA,inf	NA,0.637991	0.000349349	0.000349349
2	chr9:133194073:G:A	133194073	NA,A	NA,G	NA,1	NA,-inf	NA,inf	NA,0.739475	0.000349336	0.000349336
2	chr9:133112346:C:T	133112346	NA,T	NA,C	NA,1	NA,inf	NA,inf	NA,0.944175	0.000349309	0.000349309
2	chr9:133529283:T:C	133529283	NA,C	NA,T	NA,1	NA,-inf	NA,inf	NA,0.70793	0.000349078	0.000349078
2	chr9:132771088:A:G	132771088	NA,G	NA,A	NA,1	NA,inf	NA,inf	NA,0.874063	0.00034877	0.00034877
2	chr9:133249012:G:A	133249012	A,A	G,G	1,1	-inf,-inf	inf,inf	1.51042,0.00876493	0.000347982	0.000347982
2	chr9:133605927:T:A	133605927	NA,A	NA,T	NA,1	NA,-inf	NA,inf	NA,0.79379	0.000347708	0.000347708
2	chr9:133241506:C:T	133241506	NA,T	NA,C	NA,1	NA,-inf	NA,inf	NA,0.634224	0.000346951	0.000346951
2	chr9:133750587:T:G	133750587	NA,G	NA,T	NA,1	NA,inf	NA,inf	NA,0.817523	0.000346923	0.000346923
2	chr9:133249045:A:G	133249045	G,G	A,A	1,1	-inf,-inf	inf,inf	1.51272,0.0152135	0.000345743	0.000345743
2	chr9:133223111:T:G	133223111	G,G	T,T	1,1	-inf,inf	inf,inf	3.10906,1.03126	0.000344748	0.000344748
2	chr9:133170180:A:G	133170180	G,G	A,A	1,1	-inf,-inf	inf,inf	1.90589,0.815463	0.00034396	0.00034396
2	chr9:133533135:A:G	133533135	NA,G	NA,A	NA,1	NA,-inf	NA,inf	NA,0.707083	0.000342413	0.000342413
2	chr9:132990624:T:C	132990624	NA,C	NA,T	NA,1	NA,-inf	NA,inf	NA,0.75512	0.00034215	0.00034215
2	chr9:133242194:T:TC	133242194	NA,TC	NA,T	NA,1	NA,-inf	NA,inf	NA,0.626267	0.000341877	0.000341877
2	chr9:133177723:C:T	133177723	T,NA	C,NA	1,NA	-inf,NA	inf,NA	0.826808,NA	0.000341374	0.000341374
2	chr9:133305099:G:A	133305099	NA,A	NA,G	NA,1	NA,-inf	NA,inf	NA,0.795305	0.000341088	0.000341088
2	chr9:133212803:C:T	133212803	NA,T	NA,C	NA,1	NA,inf	NA,inf	NA,0.336377	0.000340651	0.000340651
2	chr9:133529936:C:T	133529936	NA,T	NA,C	NA,1	NA,-inf	NA,inf	NA,0.692461	0.000340028	0.000340028
2	chr9:133412623:G:A	133412623	NA,A	NA,G	NA,1	NA,-inf	NA,inf	NA,0.720435	0.000339904	0.000339904
2	chr9:133192215:C:A	133192215	NA,A	NA,C	NA,1	NA,inf	NA,inf	NA,0.818311	0.00033921	0.00033921
2	chr9:133735609:A:C	133735609	NA,C	NA,A	NA,1	NA,inf	NA,inf	NA,0.857986	0.000339188	0.000339188
2	chr9:133197650:T:C	133197650	NA,C	NA,T	NA,1	NA,-inf	NA,inf	NA,0.72565	0.00033915	0.00033915
2	chr9:133169145:G:A	133169145	NA,A	NA,G	NA,1	NA,-inf	NA,inf	NA,0.68685	0.000338958	0.000338958
2	chr9:133241830:C:T	133241830	NA,T	NA,C	NA,1	NA,-inf	NA,inf	NA,0.687828	0.000338558	0.000338558
2	chr9:133642351:G:A	133642351	A,A	G,G	1,1	-inf,inf	inf,inf	1.57271,0.645977	0.000338273	0.000338273
2	chr9:133192250:T:C	133192250	NA,C	NA,T	NA,1	NA,-inf	NA,inf	NA,0.710904	0.000338155	0.000338155
2	chr9:133748881:C:T	133748881	NA,T	NA,C	NA,1	NA,inf	NA,inf	NA,0.772345	0.00033732	0.00033732
2	chr9:133253692:A:G	133253692	G,G	A,A	1,1	inf,inf	inf,inf	4.76131,3.12453	0.000336705	0.000336705
2	chr9:133526809:C:G	133526809	NA,G	NA,C	NA,1	NA,-inf	NA,inf	NA,0.700153	0.000336471	0.000336471
2	chr9:132895553:G:A	132895553	NA,A	NA,G	NA,1	NA,inf	NA,inf	NA,0.860889	0.000334356	0.000334356
2	chr9:133214824:C:T	133214824	NA,T	NA,C	NA,1	NA,-inf	NA,inf	NA,0.632642	0.000334289	0.000334289
2	chr9:132988664:A:G	132988664	NA,G	NA,A	NA,1	NA,inf	NA,inf	NA,0.753906	0.000333764	0.000333764
2	chr9:132989383:T:C	132989383	NA,C	NA,T	NA,1	NA,inf	NA,inf	NA,0.753906	0.000333764	0.000333764
2	chr9:133512650:C:T	133512650	NA,T	NA,C	NA,1	NA,-inf	NA,inf	NA,0.783188	0.000333611	0.000333611
2	chr9:133175878:G:A	133175878	A,A	G,G	1,1	-inf,-inf	inf,inf	2.25318,0.692479	0.000333033	0.000333033
2	chr9:133227900:G:A	133227900	NA,A	NA,G	NA,1	NA,inf	NA,inf	NA,0.896889	0.00033249	0.00033249
2	chr9:133210436:G:A	133210436	A,A	G,G	1,1	-inf,inf	inf,inf	3.75246,0.473978	0.000331905	0.000331905
2	chr9:132970772:C:T	132970772	NA,T	NA,C	NA,1	NA,inf	NA,inf	NA,0.849775	0.000331872	0.000331872
2	chr9:132971338:C:T	132971338	NA,T	NA,C	NA,1	NA,inf	NA,inf	NA,0.849775	0.000331872	0.000331872
2	chr9:133167449:C:A	133167449	NA,A	NA,C	NA,1	NA,-inf	NA,inf	NA,0.738715	0.000331596	0.000331596
2	chr9:133328255:T:C	133328255	NA,C	NA,T	NA,1	NA,-inf	NA,inf	NA,1.32074	0.000331536	0.000331536
2	chr9:132789111:C:T	132789111	NA,T	NA,C	NA,1	NA,-inf	NA,inf	NA,0.721556	0.000330966	0.000330966
2	chr9:133589391:T:C	133589391	C,C	T,T	1,1	-inf,-inf	inf,inf	1.62814,0.583193	0.000330315	0.000330315
2	chr9:133024280:G:C	133024280	C,NA	G,NA	1,NA	inf,NA	inf,NA	1.16491,NA	0.000329471	0.000329471
2	chr9:133597279:A:G	133597279	G,G	A,A	1,1	inf,inf	inf,inf	1.84244,0.469979	0.00032864	0.00032864
2	chr9:133684040:TCTC:T	133684040	NA,T	NA,TCTC	NA,1	NA,-inf	NA,inf	NA,0.784792	0.00032861	0.00032861
2	chr9:133396343:G:A	133396343	NA,A	NA,G	NA,1	NA,inf	NA,inf	NA,0.0931444	0.000328589	0.000328589
2	chr9:133222862:T:C	133222862	C,C	T,T	1,1	-inf,inf	inf,inf	3.20908,0.933465	0.000327848	0.000327848
2	chr9:133107654:G:A	133107654	NA,A	NA,G	NA,1	NA,-inf	NA,inf	NA,0.787435	0.000327446	0.000327446
2	chr9:133223104:T:C	133223104	NA,C	NA,T	NA,1	NA,inf	NA,inf	NA,0.910533	0.000327198	0.000327198
2	chr9:133577967:A:G	133577967	G,G	A,A	1,1	inf,inf	inf,inf	1.58544,0.390021	0.000327044	0.000327044
2	chr9:133329794:T:C	133329794	NA,C	NA,T	NA,1	NA,inf	NA,inf	NA,0.87775	0.000326892	0.000326892
2	chr9:133537293:G:C	133537293	NA,C	NA,G	NA,1	NA,inf	NA,inf	NA,0.797397	0.000326127	0.000326127
2	chr9:133073077:T:C	133073077	NA,C	NA,T	NA,1	NA,-inf	NA,inf	NA,0.730134	0.000326027	0.000326027
2	chr9:133632277:C:T	133632277	T,NA	C,NA	1,NA	inf,NA	inf,NA	1.04205,NA	0.000325935	0.000325935
2	chr9:133551282:C:T	133551282	NA,T	NA,C	NA,1	NA,-inf	NA,inf	NA,0.743435	0.000325748	0.000325748
2	chr9:133139418:G:A	133139418	NA,A	NA,G	NA,1	NA,-inf	NA,inf	NA,0.772123	0.000325676	0.000325676
2	chr9:132942406:G:A	132942406	NA,A	NA,G	NA,1	NA,inf	NA,inf	NA,0.827576	0.000325566	0.000325566
2	chr9:132973001:C:T	132973001	NA,T	NA,C	NA,1	NA,inf	NA,inf	NA,0.835019	0.000325257	0.000325257
2	chr9:132978485:G:A	132978485	NA,A	NA,G	NA,1	NA,inf	NA,inf	NA,0.802872	0.000323897	0.000323897
2	chr9:133692232:G:A	133692232	NA,A	NA,G	NA,1	NA,-inf	NA,inf	NA,0.793709	0.000323829	0.000323829
2	chr9:133710204:C:T	133710204	NA,T	NA,C	NA,1	NA,inf	NA,inf	NA,0.793949	0.000322725	0.000322725
2	chr9:133577602:G:A	133577602	A,A	G,G	1,1	inf,inf	inf,inf	1.59221,0.362004	0.000322606	0.000322606
2	chr9:133644466:C:T	133644466	T,T	C,C	1,1	-inf,-inf	inf,inf	1.4592,0.747973	0.000322585	0.000322585
2	chr9:133204885:T:C	133204885	C,C	T,T	1,1	-inf,inf	inf,inf	2.24433,1.22571	0.000322495	0.000322495
2	chr9:132994860:G:A	132994860	NA,A	NA,G	NA,1	NA,-inf	NA,inf	NA,0.777706	0.000322107	0.000322107
2	chr9:133521031:C:T	133521031	NA,T	NA,C	NA,1	NA,inf	NA,inf	NA,0.775577	0.000321577	0.000321577
2	chr9:133683143:A:C	133683143	NA,C	NA,A	NA,1	NA,-inf	NA,inf	NA,0.771706	0.00032132	0.00032132
2	chr9:133332070:G:A	133332070	NA,A	NA,G	NA,1	NA,inf	NA,inf	NA,0.928657	0.000321245	0.000321245
2	chr9:133141502:AG:A	133141502	NA,A	NA,AG	NA,1	NA,inf	NA,inf	NA,0.858751	0.000320573	0.000320573
2	chr9:133226067:A:T	133226067	NA,T	NA,A	NA,1	NA,inf	NA,inf	NA,0.901202	0.000320079	0.000320079
2	chr9:133179324:G:A	133179324	NA,A	NA,G	NA,1	NA,inf	NA,inf	NA,0.882561	0.000319495	0.000319495
2	chr9:132959965:C:T	132959965	NA,T	NA,C	NA,1	NA,inf	NA,inf	NA,0.814801	0.000319392	0.000319392
2	chr9:133529917:GA:G	133529917	NA,G	NA,GA	NA,1	NA,inf	NA,inf	NA,0.639593	0.000319365	0.000319365
2	chr9:133578137:C:T	133578137	T,T	C,C	1,1	inf,inf	inf,inf	1.54251,0.438229	0.000318475	0.000318475
2	chr9:133294427:TCCTGAGAGCTG:T	133294427	NA,T	NA,TCCTGAGAGCTG	NA,1	NA,inf	NA,inf	NA,0.870977	0.000317954	0.000317954
2	chr9:133109985:G:A	133109985	NA,A	NA,G	NA,1	NA,inf	NA,inf	NA,0.796826	0.000317895	0.000317895
2	chr9:133212660:G:A	133212660	A,A	G,G	1,1	-inf,inf	inf,inf	3.71984,0.473219	0.000317772	0.000317772
2	chr9:133189650:G:A	133189650	NA,A	NA,G	NA,1	NA,inf	NA,inf	NA,0.866174	0.000317698	0.000317698
2	chr9:133606057:C:G	133606057	NA,G	NA,C	NA,1	NA,inf	NA,inf	NA,0.764874	0.000317301	0.000317301
2	chr9:132995805:C:T	132995805	NA,T	NA,C	NA,1	NA,inf	NA,inf	NA,0.801648	0.000316744	0.000316744
2	chr9:133588134:C:T	133588134	T,T	C,C	1,1	-inf,-inf	inf,inf	1.64346,0.539778	0.000316738	0.000316738
2	chr9:133411922:A:G	133411922	NA,G	NA,A	NA,1	NA,inf	NA,inf	NA,0.0826658	0.000316687	0.000316687
2	chr9:133436698:C:T	133436698	NA,T	NA,C	NA,1	NA,-inf	NA,inf	NA,0.635505	0.000316681	0.000316681
2	chr9:133652546:C:G	133652546	NA,G	NA,C	NA,1	NA,-inf	NA,inf	NA,0.702815	0.000316353	0.000316353
2	chr9:133748426:G:A	133748426	A,A	G,G	1,1	-inf,inf	inf,inf	0.109188,1.85631	0.000316347	0.000316347
2	chr9:133128311:C:T	133128311	NA,T	NA,C	NA,1	NA,-inf	NA,inf	NA,0.766015	0.000316315	0.000316315
2	chr9:133588219:G:A	133588219	A,A	G,G	1,1	-inf,-inf	inf,inf	1.65145,0.527222	0.000315907	0.000315907
2	chr9:132859893:C:A	132859893	NA,A	NA,C	NA,1	NA,inf	NA,inf	NA,0.873911	0.000315519	0.000315519
2	chr9:133679917:T:C	133679917	C,C	T,T	1,1	inf,inf	inf,inf	2.14077,0.0914521	0.000315189	0.000315189
2	chr9:133601595:C:T	133601595	T,T	C,C	1,1	inf,-inf	inf,inf	2.20953,0.724135	0.000314914	0.000314914
2	chr9:133392197:C:T	133392197	NA,T	NA,C	NA,1	NA,inf	NA,inf	NA,0.932538	0.000314218	0.000314218
2	chr9:133587225:C:T	133587225	NA,T	NA,C	NA,1	NA,inf	NA,inf	NA,0.77096	0.000313665	0.000313665
2	chr9:133459696:C:T	133459696	NA,T	NA,C	NA,1	NA,-inf	NA,inf	NA,0.664955	0.00031161	0.00031161
2	chr9:133115832:A:G	133115832	NA,G	NA,A	NA,1	NA,inf	NA,inf	NA,0.588517	0.000311446	0.000311446
2	chr9:133705482:C:T	133705482	NA,T	NA,C	NA,1	NA,-inf	NA,inf	NA,0.762562	0.000311095	0.000311095
2	chr9:133045928:T:C	133045928	NA,C	NA,T	NA,1	NA,-inf	NA,inf	NA,0.745609	0.000310213	0.000310213
2	chr9:133746651:A:G	133746651	NA,G	NA,A	NA,1	NA,-inf	NA,inf	NA,0.747849	0.000309933	0.000309933
2	chr9:133048544:T:C	133048544	NA,C	NA,T	NA,1	NA,-inf	NA,inf	NA,0.745216	0.000309885	0.000309885
2	chr9:133583372:G:A	133583372	A,A	G,G	1,1	inf,inf	inf,inf	0.0868438,2.00556	0.000309847	0.000309847
2	chr9:133753116:C:T	133753116	NA,T	NA,C	NA,1	NA,-inf	NA,inf	NA,0.71882	0.000309435	0.000309435
2	chr9:132777892:T:G	132777892	NA,G	NA,T	NA,1	NA,inf	NA,inf	NA,0.790421	0.000309074	0.000309074
2	chr9:133699975:G:A	133699975	NA,A	NA,G	NA,1	NA,inf	NA,inf	NA,0.769159	0.000308862	0.000308862
2	chr9:133747694:G:A	133747694	NA,A	NA,G	NA,1	NA,inf	NA,inf	NA,0.749984	0.000308667	0.000308667
2	chr9:133043498:T:C	133043498	NA,C	NA,T	NA,1	NA,-inf	NA,inf	NA,0.741275	0.000308511	0.000308511
2	chr9:133208714:T:C	133208714	C,C	T,T	1,1	inf,inf	inf,inf	1.86998,0.103927	0.000308267	0.000308267
2	chr9:133748658:T:C	133748658	NA,C	NA,T	NA,1	NA,inf	NA,inf	NA,0.748219	0.000307843	0.000307843
2	chr9:133698681:A:G	133698681	NA,G	NA,A	NA,1	NA,inf	NA,inf	NA,0.787753	0.0003064	0.0003064
2	chr9:133686207:C:T	133686207	NA,T	NA,C	NA,1	NA,inf	NA,inf	NA,0.801101	0.000306023	0.000306023
2	chr9:133588285:T:G	133588285	G,G	T,T	1,1	-inf,-inf	inf,inf	1.6275,0.536474	0.000305983	0.000305983
2	chr9:133497800:A:C	133497800	NA,C	NA,A	NA,1	NA,inf	NA,inf	NA,0.80966	0.000305476	0.000305476
2	chr9:133681417:G:A	133681417	NA,A	NA,G	NA,1	NA,inf	NA,inf	NA,0.770234	0.000305452	0.000305452
2	chr9:133456673:G:A	133456673	NA,A	NA,G	NA,1	NA,-inf	NA,inf	NA,0.656063	0.000305318	0.000305318
2	chr9:132944097:T:C	132944097	NA,C	NA,T	NA,1	NA,-inf	NA,inf	NA,0.735896	0.000305271	0.000305271
2	chr9:133588158:T:C	133588158	C,C	T,T	1,1	-inf,-inf	inf,inf	1.63727,0.523094	0.000304841	0.000304841
2	chr9:133203174:C:T	133203174	T,T	C,C	1,1	inf,inf	inf,inf	1.3505,1.76805	0.000304236	0.000304236
2	chr9:133450736:C:T	133450736	NA,T	NA,C	NA,1	NA,-inf	NA,inf	NA,0.650989	0.000304129	0.000304129
2	chr9:133043439:G:T	133043439	NA,T	NA,G	NA,1	NA,-inf	NA,inf	NA,0.731341	0.000303652	0.000303652
2	chr9:133517391:C:T	133517391	NA,T	NA,C	NA,1	NA,-inf	NA,inf	NA,0.624822	0.000302669	0.000302669
2	chr9:132953452:G:A	132953452	NA,A	NA,G	NA,1	NA,-inf	NA,inf	NA,0.699643	0.000302642	0.000302642
2	chr9:133137000:C:T	133137000	NA,T	NA,C	NA,1	NA,-inf	NA,inf	NA,0.650276	0.000302536	0.000302536
2	chr9:133599386:C:G	133599386	G,G	C,C	1,1	inf,inf	inf,inf	0.273395,1.75654	0.000302455	0.000302455
2	chr9:133145185:T:C	133145185	NA,C	NA,T	NA,1	NA,inf	NA,inf	NA,0.738939	0.000302407	0.000302407
2	chr9:133496384:A:G	133496384	NA,G	NA,A	NA,1	NA,inf	NA,inf	NA,0.797664	0.000302337	0.000302337
2	chr9:133279374:C:T	133279374	NA,T	NA,C	NA,1	NA,-inf	NA,inf	NA,0.0287535	0.000301874	0.000301874
2	chr9:133472926:T:G	133472926	NA,G	NA,T	NA,1	NA,-inf	NA,inf	NA,0.687987	0.000301319	0.000301319
2	chr9:133505539:G:A	133505539	NA,A	NA,G	NA,1	NA,-inf	NA,inf	NA,0.631475	0.000300071	0.000300071
2	chr9:133653488:T:C	133653488	NA,C	NA,T	NA,1	NA,inf	NA,inf	NA,0.789105	0.000299626	0.000299626
2	chr9:133443213:A:G	133443213	NA,G	NA,A	NA,1	NA,-inf	NA,inf	NA,0.544975	0.000299582	0.000299582
2	chr9:133477062:G:A	133477062	NA,A	NA,G	NA,1	NA,-inf	NA,inf	NA,0.722198	0.00029942	0.00029942
2	chr9:133186261:C:T	133186261	T,T	C,C	1,1	-inf,-inf	inf,inf	1.7142,0.515143	0.000299306	0.000299306
2	chr9:133620922:A:G	133620922	NA,G	NA,A	NA,1	NA,inf	NA,inf	NA,0.770027	0.000299041	0.000299041
2	chr9:133730818:A:C	133730818	NA,C	NA,A	NA,1	NA,-inf	NA,inf	NA,0.708097	0.000298969	0.000298969
2	chr9:133191038:G:A	133191038	NA,A	NA,G	NA,1	NA,-inf	NA,inf	NA,0.60751	0.000298915	0.000298915
2	chr9:133692624:T:C	133692624	NA,C	NA,T	NA,1	NA,inf	NA,inf	NA,0.79653	0.000298877	0.000298877
2	chr9:133748394:T:C	133748394	C,C	T,T	1,1	-inf,inf	inf,inf	0.257597,1.70658	0.000298844	0.000298844
2	chr9:133641085:C:G	133641085	NA,G	NA,C	NA,1	NA,inf	NA,inf	NA,0.729406	0.000298672	0.000298672
2	chr9:132838402:T:C	132838402	NA,C	NA,T	NA,1	NA,inf	NA,inf	NA,0.723651	0.000298002	0.000298002
2	chr9:133600652:G:C	133600652	C,C	G,G	1,1	inf,inf	inf,inf	1.61396,0.632338	0.000297991	0.000297991
2	chr9:133714029:C:T	133714029	NA,T	NA,C	NA,1	NA,inf	NA,inf	NA,0.776277	0.000297501	0.000297501
2	chr9:133480222:C:T	133480222	NA,T	NA,C	NA,1	NA,inf	NA,inf	NA,0.711479	0.000297447	0.000297447
2	chr9:133751063:G:A	133751063	NA,A	NA,G	NA,1	NA,inf	NA,inf	NA,0.731882	0.000296982	0.000296982
2	chr9:133588276:C:T	133588276	T,T	C,C	1,1	-inf,-inf	inf,inf	1.61819,0.527422	0.000296477	0.000296477
2	chr9:132972602:G:A	132972602	A,A	G,G	1,1	inf,-inf	inf,inf	1.96096,0.56295	0.000296427	0.000296427
2	chr9:133177520:G:C	133177520	NA,C	NA,G	NA,1	NA,inf	NA,inf	NA,0.978983	0.000294808	0.000294808
2	chr9:133670935:T:C	133670935	C,C	T,T	1,1	inf,-inf	inf,inf	1.18461,1.20399	0.000294695	0.000294695
2	chr9:133578446:A:G	133578446	G,G	A,A	1,1	inf,inf	inf,inf	1.51393,0.417079	0.000294146	0.000294146
2	chr9:132922607:C:T	132922607	NA,T	NA,C	NA,1	NA,inf	NA,inf	NA,0.741421	0.000293401	0.000293401
2	chr9:133749583:A:G	133749583	G,G	A,A	1,1	-inf,inf	inf,inf	0.1368,1.80794	0.000293257	0.000293257
2	chr9:132990058:A:G	132990058	NA,G	NA,A	NA,1	NA,inf	NA,inf	NA,0.682234	0.000292342	0.000292342
2	chr9:133445552:G:A	133445552	NA,A	NA,G	NA,1	NA,-inf	NA,inf	NA,0.533309	0.000292117	0.000292117
2	chr9:133451471:C:T	133451471	NA,T	NA,C	NA,1	NA,-inf	NA,inf	NA,0.626369	0.000291942	0.000291942
2	chr9:133577560:G:A	133577560	A,A	G,G	1,1	inf,-inf	inf,inf	1.34679,0.295097	0.000291773	0.000291773
2	chr9:133030719:C:T	133030719	T,NA	C,NA	1,NA	-inf,NA	inf,NA	1.14576,NA	0.000291732	0.000291732
2	chr9:132960968:C:T	132960968	NA,T	NA,C	NA,1	NA,-inf	NA,inf	NA,0.671681	0.000291466	0.000291466
2	chr9:132846234:C:T	132846234	NA,T	NA,C	NA,1	NA,inf	NA,inf	NA,0.709117	0.000291378	0.000291378
2	chr9:133439744:T:C	133439744	NA,C	NA,T	NA,1	NA,-inf	NA,inf	NA,0.589001	0.000291272	0.000291272
2	chr9:133230189:C:T	133230189	NA,T	NA,C	NA,1	NA,inf	NA,inf	NA,0.72591	0.000291237	0.000291237
2	chr9:133452402:C:G	133452402	NA,G	NA,C	NA,1	NA,-inf	NA,inf	NA,0.623967	0.000290754	0.000290754
2	chr9:133096009:T:A	133096009	NA,A	NA,T	NA,1	NA,inf	NA,inf	NA,0.728447	0.000290708	0.000290708
2	chr9:133710201:C:A	133710201	NA,A	NA,C	NA,1	NA,-inf	NA,inf	NA,0.670455	0.000290322	0.000290322
2	chr9:133248939:T:C	133248939	NA,C	NA,T	NA,1	NA,-inf	NA,inf	NA,0.50154	0.000290069	0.000290069
2	chr9:133444936:G:A	133444936	NA,A	NA,G	NA,1	NA,inf	NA,inf	NA,0.798162	0.000288807	0.000288807
2	chr9:133206552:G:T	133206552	NA,T	NA,G	NA,1	NA,-inf	NA,inf	NA,0.634789	0.000288641	0.000288641
2	chr9:133754629:C:G	133754629	NA,G	NA,C	NA,1	NA,inf	NA,inf	NA,0.770186	0.000288558	0.000288558
2	chr9:133450086:C:G	133450086	NA,G	NA,C	NA,1	NA,inf	NA,inf	NA,0.809226	0.00028848	0.00028848
2	chr9:133671005:T:C	133671005	C,C	T,T	1,1	inf,-inf	inf,inf	1.19557,1.18106	0.000288165	0.000288165
2	chr9:132972635:C:T	132972635	NA,T	NA,C	NA,1	NA,-inf	NA,inf	NA,0.688105	0.000287928	0.000287928
2	chr9:133100311:C:T	133100311	NA,T	NA,C	NA,1	NA,inf	NA,inf	NA,0.72554	0.000287782	0.000287782
2	chr9:133103853:G:A	133103853	NA,A	NA,G	NA,1	NA,inf	NA,inf	NA,0.82447	0.000287729	0.000287729
2	chr9:133078821:C:T	133078821	T,NA	C,NA	1,NA	-inf,NA	inf,NA	1.10448,NA	0.000287309	0.000287309
2	chr9:132839193:C:T	132839193	T,NA	C,NA	1,NA	inf,NA	inf,NA	1.63966,NA	0.00028666	0.00028666
2	chr9:133765066:G:C	133765066	NA,C	NA,G	NA,1	NA,inf	NA,inf	NA,0.667178	0.00028664	0.00028664
2	chr9:133589578:A:G	133589578	G,G	A,A	1,1	-inf,-inf	inf,inf	1.55321,0.5774	0.000286367	0.000286367
2	chr9:133704162:G:C	133704162	NA,C	NA,G	NA,1	NA,-inf	NA,inf	NA,0.71079	0.000285421	0.000285421
2	chr9:133127901:G:A	133127901	NA,A	NA,G	NA,1	NA,-inf	NA,inf	NA,0.614812	0.000285011	0.000285011
2	chr9:133586169:GC:G	133586169	NA,G	NA,GC	NA,1	NA,-inf	NA,inf	NA,0.649885	0.000284737	0.000284737
2	chr9:133272809:T:C	133272809	NA,C	NA,T	NA,1	NA,inf	NA,inf	NA,0.822137	0.000284595	0.000284595
2	chr9:133273282:A:G	133273282	NA,G	NA,A	NA,1	NA,inf	NA,inf	NA,0.815972	0.000284435	0.000284435
2	chr9:133515395:T:TC	133515395	NA,TC	NA,T	NA,1	NA,inf	NA,inf	NA,0.669029	0.000284248	0.000284248
2	chr9:133440354:C:T	133440354	NA,T	NA,C	NA,1	NA,-inf	NA,inf	NA,0.571573	0.000283422	0.000283422
2	chr9:133442727:G:A	133442727	NA,A	NA,G	NA,1	NA,-inf	NA,inf	NA,0.571573	0.000283422	0.000283422
2	chr9:133528238:C:T	133528238	NA,T	NA,C	NA,1	NA,inf	NA,inf	NA,0.707013	0.000282543	0.000282543
2	chr9:133575722:G:A	133575722	NA,A	NA,G	NA,1	NA,-inf	NA,inf	NA,0.629354	0.000282357	0.000282357
2	chr9:133604510:A:C	133604510	NA,C	NA,A	NA,1	NA,inf	NA,inf	NA,0.692191	0.000282253	0.000282253
2	chr9:133016693:C:T	133016693	NA,T	NA,C	NA,1	NA,-inf	NA,inf	NA,0.727516	0.000282219	0.000282219
2	chr9:133548698:T:TG	133548698	NA,TG	NA,T	NA,1	NA,-inf	NA,inf	NA,0.673028	0.000281698	0.000281698
2	chr9:133095169:C:T	133095169	NA,T	NA,C	NA,1	NA,inf	NA,inf	NA,0.710938	0.000281549	0.000281549
2	chr9:133186671:C:T	133186671	NA,T	NA,C	NA,1	NA,inf	NA,inf	NA,0.821219	0.000281417	0.000281417
2	chr9:133165599:T:C	133165599	C,C	T,T	1,1	-inf,-inf	inf,inf	3.45468,1.26318	0.00028114	0.00028114
2	chr9:133472893:C:T	133472893	NA,T	NA,C	NA,1	NA,inf	NA,inf	NA,0.787286	0.000280032	0.000280032
2	chr9:133606759:TC:T	133606759	NA,T	NA,TC	NA,1	NA,inf	NA,inf	NA,0.683968	0.00027929	0.00027929
2	chr9:133531860:T:C	133531860	NA,C	NA,T	NA,1	NA,-inf	NA,inf	NA,0.623033	0.00027884	0.00027884
2	chr9:133468350:G:A	133468350	NA,A	NA,G	NA,1	NA,-inf	NA,inf	NA,0.59415	0.000278394	0.000278394
2	chr9:133611780:C:T	133611780	T,T	C,C	1,1	inf,inf	inf,inf	0.355511,1.72621	0.000278177	0.000278177
2	chr9:133445437:T:A	133445437	NA,A	NA,T	NA,1	NA,-inf	NA,inf	NA,0.504985	0.000277865	0.000277865
2	chr9:133604323:T:C	133604323	NA,C	NA,T	NA,1	NA,inf	NA,inf	NA,0.679509	0.000277521	0.000277521
2	chr9:133159520:C:T	133159520	T,T	C,C	1,1	inf,inf	inf,inf	2.71055,0.0533217	0.000277498	0.000277498
2	chr9:133092423:T:C	133092423	NA,C	NA,T	NA,1	NA,inf	NA,inf	NA,0.701487	0.000277298	0.000277298
2	chr9:132804240:C:A	132804240	NA,A	NA,C	NA,1	NA,inf	NA,inf	NA,0.773365	0.000276279	0.000276279
2	chr9:133705890:G:C	133705890	NA,C	NA,G	NA,1	NA,inf	NA,inf	NA,0.711173	0.000275977	0.000275977
2	chr9:133529124:C:T	133529124	NA,T	NA,C	NA,1	NA,-inf	NA,inf	NA,0.580332	0.00027592	0.00027592
2	chr9:133260099:G:A	133260099	NA,A	NA,G	NA,1	NA,inf	NA,inf	NA,0.786941	0.000274908	0.000274908
2	chr9:133687351:G:A	133687351	NA,A	NA,G	NA,1	NA,inf	NA,inf	NA,0.632923	0.000274731	0.000274731
2	chr9:133673397:C:T	133673397	T,T	C,C	1,1	-inf,inf	inf,inf	1.55422,0.874417	0.000274613	0.000274613
2	chr9:133232483:C:G	133232483	NA,G	NA,C	NA,1	NA,inf	NA,inf	NA,0.788837	0.000274348	0.000274348
2	chr9:132794366:C:T	132794366	NA,T	NA,C	NA,1	NA,inf	NA,inf	NA,0.580343	0.000274315	0.000274315
2	chr9:132862387:G:A	132862387	A,NA	G,NA	1,NA	inf,NA	inf,NA	1.60761,NA	0.000274199	0.000274199
2	chr9:133647221:G:A	133647221	NA,A	NA,G	NA,1	NA,inf	NA,inf	NA,0.623444	0.000274059	0.000274059
2	chr9:133466210:C:G	133466210	NA,G	NA,C	NA,1	NA,inf	NA,inf	NA,0.769806	0.000274029	0.000274029
2	chr9:132993165:G:A	132993165	NA,A	NA,G	NA,1	NA,-inf	NA,inf	NA,0.736218	0.000273645	0.000273645
2	chr9:133469866:C:T	133469866	NA,T	NA,C	NA,1	NA,inf	NA,inf	NA,0.769008	0.00027338	0.00027338
2	chr9:133225436:G:A	133225436	NA,A	NA,G	NA,1	NA,inf	NA,inf	NA,0.795995	0.000272529	0.000272529
2	chr9:133114504:A:G	133114504	NA,G	NA,A	NA,1	NA,inf	NA,inf	NA,0.680143	0.000270772	0.000270772
2	chr9:133205029:A:G	133205029	G,G	A,A	1,1	-inf,inf	inf,inf	0.964668,1.35746	0.000270219	0.000270219
2	chr9:133686312:G:A	133686312	NA,A	NA,G	NA,1	NA,inf	NA,inf	NA,0.729393	0.000270139	0.000270139
2	chr9:133115734:C:T	133115734	NA,T	NA,C	NA,1	NA,inf	NA,inf	NA,0.678582	0.000270137	0.000270137
2	chr9:133435617:C:A	133435617	NA,A	NA,C	NA,1	NA,-inf	NA,inf	NA,0.542538	0.000269801	0.000269801
2	chr9:133092006:G:A	133092006	NA,A	NA,G	NA,1	NA,inf	NA,inf	NA,0.682827	0.000269662	0.000269662
2	chr9:133022368:G:T	133022368	NA,T	NA,G	NA,1	NA,inf	NA,inf	NA,0.676226	0.00026965	0.00026965
2	chr9:133595379:C:T	133595379	T,T	C,C	1,1	inf,-inf	inf,inf	2.29643,0.54069	0.000269427	0.000269427
2	chr9:133267780:G:T	133267780	NA,T	NA,G	NA,1	NA,inf	NA,inf	NA,0.7833	0.000269399	0.000269399
2	chr9:133520562:G:A	133520562	NA,A	NA,G	NA,1	NA,inf	NA,inf	NA,0.728392	0.000269103	0.000269103
2	chr9:133536800:A:G	133536800	NA,G	NA,A	NA,1	NA,inf	NA,inf	NA,0.672137	0.000269034	0.000269034
2	chr9:133267034:A:T	133267034	NA,T	NA,A	NA,1	NA,inf	NA,inf	NA,0.781985	0.000268847	0.000268847
2	chr9:133590682:G:A	133590682	NA,A	NA,G	NA,1	NA,inf	NA,inf	NA,0.664452	0.000268685	0.000268685
2	chr9:133469788:T:C	133469788	C,C	T,T	1,1	inf,inf	inf,inf	5.61006,2.23341	0.000268595	0.000268595
2	chr9:133635081:C:T	133635081	T,T	C,C	1,1	inf,inf	inf,inf	0.706778,1.49007	0.000268515	0.000268515
2	chr9:133328964:G:A	133328964	NA,A	NA,G	NA,1	NA,inf	NA,inf	NA,0.811146	0.000268409	0.000268409
2	chr9:133264872:C:T	133264872	NA,T	NA,C	NA,1	NA,inf	NA,inf	NA,0.779418	0.000267935	0.000267935
2	chr9:132778738:A:G	132778738	NA,G	NA,A	NA,1	NA,inf	NA,inf	NA,0.65953	0.000267733	0.000267733
2	chr9:133533118:G:A	133533118	NA,A	NA,G	NA,1	NA,-inf	NA,inf	NA,0.806057	0.000267011	0.000267011
2	chr9:133416637:G:A	133416637	NA,A	NA,G	NA,1	NA,inf	NA,inf	NA,0.748488	0.000266973	0.000266973
2	chr9:133581285:C:T	133581285	T,T	C,C	1,1	inf,inf	inf,inf	1.21142,0.619617	0.000266799	0.000266799
2	chr9:133464924:TACTA:T	133464924	NA,T	NA,TACTA	NA,1	NA,-inf	NA,inf	NA,0.674209	0.000266669	0.000266669
2	chr9:133038186:G:C	133038186	NA,C	NA,G	NA,1	NA,inf	NA,inf	NA,0.593876	0.000266384	0.000266384
2	chr9:132819185:G:A	132819185	NA,A	NA,G	NA,1	NA,inf	NA,inf	NA,0.737707	0.000265812	0.000265812
2	chr9:133658505:G:A	133658505	NA,A	NA,G	NA,1	NA,-inf	NA,inf	NA,0.686355	0.000264794	0.000264794
2	chr9:133621718:A:G	133621718	NA,G	NA,A	NA,1	NA,-inf	NA,inf	NA,0.627619	0.000264717	0.000264717
2	chr9:133607597:G:C	133607597	NA,C	NA,G	NA,1	NA,inf	NA,inf	NA,0.648297	0.000264608	0.000264608
2	chr9:133226812:T:C	133226812	C,C	T,T	1,1	-inf,inf	inf,inf	2.85696,1.0293	0.000263963	0.000263963
2	chr9:133705650:C:T	133705650	NA,T	NA,C	NA,1	NA,inf	NA,inf	NA,0.70261	0.000263619	0.000263619
2	chr9:133300365:A:G	133300365	NA,G	NA,A	NA,1	NA,-inf	NA,inf	NA,0.54828	0.000263363	0.000263363
2	chr9:133209622:G:A	133209622	NA,A	NA,G	NA,1	NA,-inf	NA,inf	NA,0.575122	0.000263127	0.000263127
2	chr9:133221474:G:A	133221474	NA,A	NA,G	NA,1	NA,-inf	NA,inf	NA,0.536072	0.000262891	0.000262891
2	chr9:133432991:C:A	133432991	NA,A	NA,C	NA,1	NA,-inf	NA,inf	NA,0.505354	0.000262552	0.000262552
2	chr9:133074221:G:T	133074221	T,T	G,G	1,1	inf,inf	inf,inf	0.254728,1.62445	0.000262014	0.000262014
2	chr9:132862362:C:G	132862362	G,NA	C,NA	1,NA	inf,NA	inf,NA	1.57768,NA	0.000261753	0.000261753
2	chr9:133727789:C:G	133727789	NA,G	NA,C	NA,1	NA,inf	NA,inf	NA,0.675628	0.000261604	0.000261604
2	chr9:133102938:C:T	133102938	NA,T	NA,C	NA,1	NA,inf	NA,inf	NA,0.581972	0.000260692	0.000260692
2	chr9:133202988:G:C	133202988	C,C	G,G	1,1	-inf,inf	inf,inf	4.36777,0.987576	0.000260586	0.000260586
2	chr9:133476759:T:C	133476759	NA,C	NA,T	NA,1	NA,inf	NA,inf	NA,0.689797	0.000260446	0.000260446
2	chr9:133152376:G:T	133152376	NA,T	NA,G	NA,1	NA,inf	NA,inf	NA,0.651762	0.000260431	0.000260431
2	chr9:133730992:A:C	133730992	NA,C	NA,A	NA,1	NA,inf	NA,inf	NA,0.657153	0.000260274	0.000260274
2	chr9:133683013:C:T	133683013	NA,T	NA,C	NA,1	NA,inf	NA,inf	NA,0.724718	0.000259104	0.000259104
2	chr9:133560208:G:A	133560208	A,A	G,G	1,1	inf,-inf	inf,inf	1.35731,0.243153	0.000259012	0.000259012
2	chr9:133431353:G:T	133431353	NA,T	NA,G	NA,1	NA,-inf	NA,inf	NA,0.51497	0.000258906	0.000258906
2	chr9:133682835:C:A	133682835	NA,A	NA,C	NA,1	NA,inf	NA,inf	NA,0.670945	0.000258867	0.000258867
2	chr9:133426453:G:A	133426453	NA,A	NA,G	NA,1	NA,inf	NA,inf	NA,0.699986	0.000258763	0.000258763
2	chr9:133765106:C:T	133765106	T,T	C,C	1,1	-inf,inf	inf,inf	1.42509,0.66294	0.000258625	0.000258625
2	chr9:133645943:A:G	133645943	NA,G	NA,A	NA,1	NA,inf	NA,inf	NA,0.636799	0.000258449	0.000258449
2	chr9:133438885:C:T	133438885	NA,T	NA,C	NA,1	NA,-inf	NA,inf	NA,0.614022	0.000258048	0.000258048
2	chr9:133079052:T:C	133079052	NA,C	NA,T	NA,1	NA,-inf	NA,inf	NA,0.6803	0.000257915	0.000257915
2	chr9:133107812:T:TG	133107812	NA,TG	NA,T	NA,1	NA,-inf	NA,inf	NA,0.589145	0.000257234	0.000257234
2	chr9:133167805:A:G	133167805	G,G	A,A	1,1	-inf,inf	inf,inf	3.34049,0.0659558	0.000257089	0.000257089
2	chr9:133160988:C:T	133160988	NA,T	NA,C	NA,1	NA,inf	NA,inf	NA,0.683029	0.000257082	0.000257082
2	chr9:133474570:T:C	133474570	NA,C	NA,T	NA,1	NA,inf	NA,inf	NA,0.69778	0.000256678	0.000256678
2	chr9:133151350:C:T	133151350	NA,T	NA,C	NA,1	NA,inf	NA,inf	NA,0.717036	0.000256671	0.000256671
2	chr9:133273815:T:C	133273815	NA,C	NA,T	NA,1	NA,inf	NA,inf	NA,0.729065	0.000256491	0.000256491
2	chr9:133636771:G:A	133636771	NA,A	NA,G	NA,1	NA,-inf	NA,inf	NA,0.621493	0.000256374	0.000256374
2	chr9:133518150:G:A	133518150	NA,A	NA,G	NA,1	NA,inf	NA,inf	NA,0.623648	0.000255754	0.000255754
2	chr9:133267122:T:C	133267122	NA,C	NA,T	NA,1	NA,inf	NA,inf	NA,0.745094	0.00025573	0.00025573
2	chr9:132800293:T:C	132800293	NA,C	NA,T	NA,1	NA,-inf	NA,inf	NA,0.560199	0.000255601	0.000255601
2	chr9:132788291:C:T	132788291	NA,T	NA,C	NA,1	NA,-inf	NA,inf	NA,0.578887	0.000255109	0.000255109
2	chr9:132807575:A:T	132807575	NA,T	NA,A	NA,1	NA,inf	NA,inf	NA,0.718116	0.000254799	0.000254799
2	chr9:133520664:G:A	133520664	NA,A	NA,G	NA,1	NA,inf	NA,inf	NA,0.677031	0.000254696	0.000254696
2	chr9:133752945:A:T	133752945	T,T	A,A	1,1	inf,-inf	inf,inf	1.4029,0.881295	0.000254569	0.000254569
2	chr9:133705226:C:T	133705226	NA,T	NA,C	NA,1	NA,inf	NA,inf	NA,0.612962	0.000254553	0.000254553
2	chr9:133021442:A:G	133021442	NA,G	NA,A	NA,1	NA,-inf	NA,inf	NA,0.546065	0.000254488	0.000254488
2	chr9:133144588:G:A	133144588	NA,A	NA,G	NA,1	NA,inf	NA,inf	NA,0.679335	0.000254058	0.000254058
2	chr9:133578043:C:T	133578043	T,T	C,C	1,1	inf,inf	inf,inf	1.42118,0.521385	0.000253954	0.000253954
2	chr9:132821314:C:T	132821314	NA,T	NA,C	NA,1	NA,inf	NA,inf	NA,0.714006	0.000253933	0.000253933
2	chr9:133579457:G:A	133579457	NA,A	NA,G	NA,1	NA,inf	NA,inf	NA,0.646485	0.000253815	0.000253815
2	chr9:133650542:C:T	133650542	NA,T	NA,C	NA,1	NA,-inf	NA,inf	NA,0.571546	0.000253694	0.000253694
2	chr9:133466696:C:T	133466696	NA,T	NA,C	NA,1	NA,inf	NA,inf	NA,0.115354	0.000253423	0.000253423
2	chr9:133657480:G:C	133657480	NA,C	NA,G	NA,1	NA,inf	NA,inf	NA,0.544898	0.000253003	0.000253003
2	chr9:133717146:T:C	133717146	NA,C	NA,T	NA,1	NA,inf	NA,inf	NA,0.594818	0.000252993	0.000252993
2	chr9:133599259:C:T	133599259	NA,T	NA,C	NA,1	NA,inf	NA,inf	NA,0.671294	0.000252935	0.000252935
2	chr9:133582748:C:G	133582748	G,G	C,C	1,1	inf,inf	inf,inf	1.14062,0.665188	0.000252916	0.000252916
2	chr9:132807950:C:T	132807950	NA,T	NA,C	NA,1	NA,inf	NA,inf	NA,0.655262	0.000252809	0.000252809
2	chr9:133210674:C:T	133210674	NA,T	NA,C	NA,1	NA,-inf	NA,inf	NA,0.50025	0.000252759	0.000252759
2	chr9:133237183:C:T	133237183	T,T	C,C	1,1	inf,-inf	inf,inf	1.73822,0.945475	0.000252435	0.000252435
2	chr9:133765276:T:C	133765276	C,C	T,T	1,1	inf,-inf	inf,inf	1.66694,0.232268	0.000252159	0.000252159
2	chr9:133562974:CT:C	133562974	NA,C	NA,CT	NA,1	NA,inf	NA,inf	NA,0.680699	0.000251764	0.000251764
2	chr9:133168480:C:T	133168480	NA,T	NA,C	NA,1	NA,-inf	NA,inf	NA,0.575726	0.00025176	0.00025176
2	chr9:133742490:G:T	133742490	NA,T	NA,G	NA,1	NA,inf	NA,inf	NA,0.618194	0.000251545	0.000251545
2	chr9:133512433:G:A	133512433	NA,A	NA,G	NA,1	NA,-inf	NA,inf	NA,0.594371	0.000251148	0.000251148
2	chr9:133283728:G:A	133283728	NA,A	NA,G	NA,1	NA,inf	NA,inf	NA,0.729427	0.000250814	0.000250814
2	chr9:133440735:C:T	133440735	NA,T	NA,C	NA,1	NA,inf	NA,inf	NA,0.768308	0.00025069	0.00025069
2	chr9:133321223:C:T	133321223	NA,T	NA,C	NA,1	NA,inf	NA,inf	NA,0.693153	0.000250598	0.000250598
2	chr9:133150658:A:G	133150658	NA,G	NA,A	NA,1	NA,inf	NA,inf	NA,0.690731	0.000250224	0.000250224
2	chr9:133765843:T:C	133765843	C,C	T,T	1,1	-inf,inf	inf,inf	1.62661,0.316901	0.000250126	0.000250126
2	chr9:133339693:A:G	133339693	NA,G	NA,A	NA,1	NA,inf	NA,inf	NA,0.695714	0.000249989	0.000249989
2	chr9:133721801:G:C	133721801	NA,C	NA,G	NA,1	NA,inf	NA,inf	NA,0.627115	0.000249248	0.000249248
2	chr9:132913587:G:A	132913587	NA,A	NA,G	NA,1	NA,inf	NA,inf	NA,0.678703	0.000249068	0.000249068
2	chr9:133632451:A:G	133632451	NA,G	NA,A	NA,1	NA,inf	NA,inf	NA,0.652627	0.000248915	0.000248915
2	chr9:133112034:G:A	133112034	NA,A	NA,G	NA,1	NA,inf	NA,inf	NA,0.728402	0.00024887	0.00024887
2	chr9:133229818:T:C	133229818	NA,C	NA,T	NA,1	NA,inf	NA,inf	NA,0.629706	0.000248457	0.000248457
2	chr9:133600685:C:T	133600685	NA,T	NA,C	NA,1	NA,inf	NA,inf	NA,0.654511	0.000248395	0.000248395
2	chr9:133211660:T:C	133211660	C,C	T,T	1,1	-inf,inf	inf,inf	3.85525,0.248635	0.000248102	0.000248102
2	chr9:133111590:C:T	133111590	NA,T	NA,C	NA,1	NA,inf	NA,inf	NA,0.710348	0.000247802	0.000247802
2	chr9:132790311:C:T	132790311	NA,T	NA,C	NA,1	NA,-inf	NA,inf	NA,0.543384	0.000247555	0.000247555
2	chr9:133752270:C:T	133752270	T,T	C,C	1,1	inf,-inf	inf,inf	1.65169,0.525481	0.00024754	0.00024754
2	chr9:133444343:G:A	133444343	NA,A	NA,G	NA,1	NA,-inf	NA,inf	NA,0.465051	0.00024674	0.00024674
2	chr9:132834733:A:G	132834733	NA,G	NA,A	NA,1	NA,-inf	NA,inf	NA,0.565814	0.000246667	0.000246667
2	chr9:132959592:A:G	132959592	NA,G	NA,A	NA,1	NA,inf	NA,inf	NA,0.644075	0.000245889	0.000245889
2	chr9:133440431:G:A	133440431	NA,A	NA,G	NA,1	NA,-inf	NA,inf	NA,0.438357	0.000245885	0.000245885
2	chr9:133648675:G:A	133648675	NA,A	NA,G	NA,1	NA,-inf	NA,inf	NA,0.593679	0.000245726	0.000245726
2	chr9:133766134:G:A	133766134	A,A	G,G	1,1	-inf,inf	inf,inf	1.62756,0.279193	0.00024486	0.00024486
2	chr9:133728254:C:T	133728254	NA,T	NA,C	NA,1	NA,inf	NA,inf	NA,0.607116	0.000244471	0.000244471
2	chr9:133671404:T:C	133671404	NA,C	NA,T	NA,1	NA,inf	NA,inf	NA,0.615475	0.000244162	0.000244162
2	chr9:132974792:A:G	132974792	NA,G	NA,A	NA,1	NA,inf	NA,inf	NA,0.574223	0.000244133	0.000244133
2	chr9:133638134:A:G	133638134	G,G	A,A	1,1	-inf,-inf	inf,inf	1.60803,0.331362	0.00024382	0.00024382
2	chr9:132829364:A:G	132829364	NA,G	NA,A	NA,1	NA,inf	NA,inf	NA,0.631756	0.000243694	0.000243694
2	chr9:133599575:T:G	133599575	G,G	T,T	1,1	inf,inf	inf,inf	0.278754,1.63329	0.000243621	0.000243621
2	chr9:133673238:A:G	133673238	G,G	A,A	1,1	inf,-inf	inf,inf	1.07841,1.21971	0.000243593	0.000243593
2	chr9:132952236:T:C	132952236	NA,C	NA,T	NA,1	NA,inf	NA,inf	NA,0.605848	0.000243399	0.000243399
2	chr9:133168084:G:A	133168084	A,A	G,G	1,1	-inf,-inf	inf,inf	3.34245,0.0198078	0.000243353	0.000243353
2	chr9:133672048:C:G	133672048	G,G	C,C	1,1	inf,-inf	inf,inf	1.2727,1.06186	0.000243297	0.000243297
2	chr9:133672261:C:T	133672261	T,T	C,C	1,1	inf,-inf	inf,inf	1.31488,1.02056	0.000242823	0.000242823
2	chr9:133684700:G:C	133684700	NA,C	NA,G	NA,1	NA,inf	NA,inf	NA,0.60119	0.000242775	0.000242775
2	chr9:133531561:G:A	133531561	NA,A	NA,G	NA,1	NA,-inf	NA,inf	NA,0.745735	0.000242201	0.000242201
2	chr9:132994012:A:G	132994012	NA,G	NA,A	NA,1	NA,inf	NA,inf	NA,0.569363	0.000242159	0.000242159
2	chr9:133207873:T:C	133207873	NA,C	NA,T	NA,1	NA,inf	NA,inf	NA,0.580128	0.000242046	0.000242046
2	chr9:133348895:T:C	133348895	NA,C	NA,T	NA,1	NA,inf	NA,inf	NA,0.67678	0.000241906	0.000241906
2	chr9:132776110:T:C	132776110	NA,C	NA,T	NA,1	NA,inf	NA,inf	NA,0.674664	0.000241862	0.000241862
2	chr9:133561397:C:G	133561397	NA,G	NA,C	NA,1	NA,-inf	NA,inf	NA,0.534368	0.000241246	0.000241246
2	chr9:133211425:C:G	133211425	G,G	C,C	1,1	-inf,inf	inf,inf	3.90419,0.197601	0.000241136	0.000241136
2	chr9:133240351:G:A	133240351	NA,A	NA,G	NA,1	NA,-inf	NA,inf	NA,0.374344	0.000240434	0.000240434
2	chr9:132931475:T:C	132931475	NA,C	NA,T	NA,1	NA,inf	NA,inf	NA,0.650562	0.000240384	0.000240384
2	chr9:133742185:G:A	133742185	NA,A	NA,G	NA,1	NA,inf	NA,inf	NA,0.591206	0.000240122	0.000240122
2	chr9:133505261:G:A	133505261	NA,A	NA,G	NA,1	NA,inf	NA,inf	NA,0.517107	0.000240028	0.000240028
2	chr9:133221748:ATAG:A	133221748	NA,A	NA,ATAG	NA,1	NA,inf	NA,inf	NA,0.714923	0.000239094	0.000239094
2	chr9:133157139:C:T	133157139	NA,T	NA,C	NA,1	NA,-inf	NA,inf	NA,0.539319	0.000239035	0.000239035
2	chr9:133078784:T:C	133078784	NA,C	NA,T	NA,1	NA,inf	NA,inf	NA,0.668371	0.00023875	0.00023875
2	chr9:132895859:G:A	132895859	NA,A	NA,G	NA,1	NA,inf	NA,inf	NA,0.633732	0.00023865	0.00023865
2	chr9:133252214:G:A	133252214	A,A	G,G	1,1	-inf,-inf	inf,inf	2.9124,0.859398	0.000238498	0.000238498
2	chr9:133352739:G:A	133352739	NA,A	NA,G	NA,1	NA,inf	NA,inf	NA,0.571263	0.000238468	0.000238468
2	chr9:133038023:T:C	133038023	NA,C	NA,T	NA,1	NA,-inf	NA,inf	NA,0.575652	0.000238131	0.000238131
2	chr9:133312568:T:A	133312568	A,A	T,T	1,1	-inf,-inf	inf,inf	2.26868,2.95701	0.000238023	0.000238023
2	chr9:133322036:GGA:G	133322036	NA,G	NA,GGA	NA,1	NA,-inf	NA,inf	NA,0.585587	0.000237531	0.000237531
2	chr9:133245606:A:G	133245606	NA,G	NA,A	NA,1	NA,inf	NA,inf	NA,0.693958	0.000237392	0.000237392
2	chr9:133403025:C:T	133403025	NA,T	NA,C	NA,1	NA,-inf	NA,inf	NA,0.545857	0.000237042	0.000237042
2	chr9:133656438:T:C	133656438	NA,C	NA,T	NA,1	NA,-inf	NA,inf	NA,0.517832	0.000236929	0.000236929
2	chr9:133023549:T:C	133023549	NA,C	NA,T	NA,1	NA,-inf	NA,inf	NA,0.531249	0.000236254	0.000236254
2	chr9:133594420:G:A	133594420	NA,A	NA,G	NA,1	NA,-inf	NA,inf	NA,0.54634	0.000236151	0.000236151
2	chr9:133574681:C:T	133574681	T,T	C,C	1,1	inf,inf	inf,inf	1.55406,0.0317384	0.000235961	0.000235961
2	chr9:133752683:A:T	133752683	T,T	A,A	1,1	inf,-inf	inf,inf	1.48311,0.723589	0.000235751	0.000235751
2	chr9:133111276:A:G	133111276	NA,G	NA,A	NA,1	NA,inf	NA,inf	NA,0.683905	0.000235681	0.000235681
2	chr9:133743177:A:G	133743177	NA,G	NA,A	NA,1	NA,inf	NA,inf	NA,0.573069	0.000235368	0.000235368
2	chr9:132779309:T:A	132779309	NA,A	NA,T	NA,1	NA,-inf	NA,inf	NA,0.511644	0.000235312	0.000235312
2	chr9:133168083:T:C	133168083	C,C	T,T	1,1	-inf,-inf	inf,inf	3.31821,0.0193174	0.00023524	0.00023524
2	chr9:132973245:G:A	132973245	A,A	G,G	1,1	inf,-inf	inf,inf	1.82108,0.567229	0.000235151	0.000235151
2	chr9:133658837:G:A	133658837	A,A	G,G	1,1	-inf,-inf	inf,inf	1.66263,0.420612	0.000235076	0.000235076
2	chr9:133488067:G:A	133488067	NA,A	NA,G	NA,1	NA,inf	NA,inf	NA,0.634128	0.000235039	0.000235039
2	chr9:133623972:G:A	133623972	NA,A	NA,G	NA,1	NA,-inf	NA,inf	NA,0.546376	0.000234966	0.000234966
2	chr9:133111343:T:C	133111343	NA,C	NA,T	NA,1	NA,inf	NA,inf	NA,0.679063	0.00023496	0.00023496
2	chr9:133020428:G:C	133020428	NA,C	NA,G	NA,1	NA,inf	NA,inf	NA,0.675132	0.000234828	0.000234828
2	chr9:133435151:A:G	133435151	NA,G	NA,A	NA,1	NA,inf	NA,inf	NA,0.654296	0.000233731	0.000233731
2	chr9:133307080:T:C	133307080	NA,C	NA,T	NA,1	NA,inf	NA,inf	NA,0.722944	0.000233091	0.000233091
2	chr9:133286448:G:T	133286448	NA,T	NA,G	NA,1	NA,-inf	NA,inf	NA,0.434669	0.000232716	0.000232716
2	chr9:133122666:A:T	133122666	NA,T	NA,A	NA,1	NA,inf	NA,inf	NA,0.567068	0.000232556	0.000232556
2	chr9:133214142:T:C	133214142	C,C	T,T	1,1	-inf,inf	inf,inf	3.77041,0.274425	0.000232504	0.000232504
2	chr9:133752826:A:G	133752826	G,G	A,A	1,1	inf,-inf	inf,inf	1.44705,0.7612	0.000232389	0.000232389
2	chr9:133687143:G:A	133687143	NA,A	NA,G	NA,1	NA,inf	NA,inf	NA,0.571444	0.000232234	0.000232234
2	chr9:132897083:T:C	132897083	NA,C	NA,T	NA,1	NA,inf	NA,inf	NA,0.612362	0.000231427	0.000231427
2	chr9:133159773:G:A	133159773	NA,A	NA,G	NA,1	NA,-inf	NA,inf	NA,0.460517	0.000231266	0.000231266
2	chr9:132977698:T:C	132977698	C,NA	T,NA	1,NA	-inf,NA	inf,NA	1.01458,NA	0.00023121	0.00023121
2	chr9:133158168:CCAG:C	133158168	C,C	CCAG,CCAG	1,1	inf,inf	inf,inf	2.60593,0.00201628	0.000230996	0.000230996
2	chr9:133435903:T:C	133435903	NA,C	NA,T	NA,1	NA,-inf	NA,inf	NA,0.411763	0.000229651	0.000229651
2	chr9:132983697:C:T	132983697	NA,T	NA,C	NA,1	NA,-inf	NA,inf	NA,0.512835	0.000229608	0.000229608
2	chr9:133247331:G:A	133247331	A,NA	G,NA	1,NA	-inf,NA	inf,NA	0.50162,NA	0.000229446	0.000229446
2	chr9:133167970:C:T	133167970	T,T	C,C	1,1	-inf,-inf	inf,inf	3.29988,0.0193161	0.000229377	0.000229377
2	chr9:133512590:G:A	133512590	NA,A	NA,G	NA,1	NA,-inf	NA,inf	NA,0.510485	0.000229376	0.000229376
2	chr9:133149216:G:A	133149216	NA,A	NA,G	NA,1	NA,inf	NA,inf	NA,0.621409	0.000229297	0.000229297
2	chr9:133682088:G:A	133682088	NA,A	NA,G	NA,1	NA,-inf	NA,inf	NA,0.527962	0.000229287	0.000229287
2	chr9:133688377:G:A	133688377	NA,A	NA,G	NA,1	NA,inf	NA,inf	NA,0.558521	0.000229235	0.000229235
2	chr9:133200492:A:G	133200492	G,G	A,A	1,1	inf,inf	inf,inf	1.23008,1.61225	0.000229013	0.000229013
2	chr9:133659287:C:T	133659287	NA,T	NA,C	NA,1	NA,inf	NA,inf	NA,0.5616	0.00022888	0.00022888
2	chr9:133708470:C:T	133708470	NA,T	NA,C	NA,1	NA,-inf	NA,inf	NA,0.558215	0.000228741	0.000228741
2	chr9:132767833:G:A	132767833	NA,A	NA,G	NA,1	NA,inf	NA,inf	NA,0.498933	0.00022849	0.00022849
2	chr9:133651839:G:A	133651839	NA,A	NA,G	NA,1	NA,-inf	NA,inf	NA,0.530304	0.000227939	0.000227939
2	chr9:132914232:G:A	132914232	NA,A	NA,G	NA,1	NA,-inf	NA,inf	NA,0.505399	0.000227781	0.000227781
2	chr9:132772179:T:C	132772179	NA,C	NA,T	NA,1	NA,inf	NA,inf	NA,0.61597	0.000227568	0.000227568
2	chr9:133181061:G:A	133181061	NA,A	NA,G	NA,1	NA,-inf	NA,inf	NA,0.468319	0.000227138	0.000227138
2	chr9:133106200:C:CT	133106200	NA,CT	NA,C	NA,1	NA,-inf	NA,inf	NA,0.514196	0.000226973	0.000226973
2	chr9:132920397:G:A	132920397	NA,A	NA,G	NA,1	NA,inf	NA,inf	NA,0.518589	0.000226709	0.000226709
2	chr9:133476807:G:A	133476807	NA,A	NA,G	NA,1	NA,inf	NA,inf	NA,0.661108	0.000226364	0.000226364
2	chr9:133752835:G:C	133752835	C,C	G,G	1,1	inf,-inf	inf,inf	1.43621,0.756216	0.000226081	0.000226081
2	chr9:132941234:A:G	132941234	NA,G	NA,A	NA,1	NA,inf	NA,inf	NA,0.538964	0.000225769	0.000225769
2	chr9:133164803:G:T	133164803	NA,T	NA,G	NA,1	NA,inf	NA,inf	NA,0.609132	0.000225693	0.000225693
2	chr9:133599925:TGTGA:T	133599925	NA,T	NA,TGTGA	NA,1	NA,inf	NA,inf	NA,0.553581	0.000225659	0.000225659
2	chr9:133056570:C:T	133056570	NA,T	NA,C	NA,1	NA,inf	NA,inf	NA,0.49302	0.00022562	0.00022562
2	chr9:133461493:T:G	133461493	NA,G	NA,T	NA,1	NA,inf	NA,inf	NA,0.0412621	0.000225493	0.000225493
2	chr9:133224922:T:C	133224922	NA,C	NA,T	NA,1	NA,inf	NA,inf	NA,0.645063	0.000225034	0.000225034
2	chr9:133172064:T:G	133172064	NA,G	NA,T	NA,1	NA,-inf	NA,inf	NA,0.376398	0.00022478	0.00022478
2	chr9:133192495:A:G	133192495	NA,G	NA,A	NA,1	NA,-inf	NA,inf	NA,0.437945	0.000224654	0.000224654
2	chr9:132863214:G:A	132863214	NA,A	NA,G	NA,1	NA,inf	NA,inf	NA,0.509375	0.000223947	0.000223947
2	chr9:133115491:C:T	133115491	NA,T	NA,C	NA,1	NA,inf	NA,inf	NA,0.635501	0.000223754	0.000223754
2	chr9:132793518:C:T	132793518	NA,T	NA,C	NA,1	NA,inf	NA,inf	NA,0.533243	0.000223608	0.000223608
2	chr9:133106490:G:A	133106490	NA,A	NA,G	NA,1	NA,-inf	NA,inf	NA,0.495884	0.000223407	0.000223407
2	chr9:132866369:T:C	132866369	NA,C	NA,T	NA,1	NA,inf	NA,inf	NA,0.565229	0.000223365	0.000223365
2	chr9:132985970:A:G	132985970	NA,G	NA,A	NA,1	NA,inf	NA,inf	NA,0.591031	0.000223364	0.000223364
2	chr9:133277142:C:T	133277142	T,NA	C,NA	1,NA	-inf,NA	inf,NA	0.498492,NA	0.000223158	0.000223158
2	chr9:133306595:G:T	133306595	NA,T	NA,G	NA,1	NA,inf	NA,inf	NA,0.624445	0.000223013	0.000223013
2	chr9:132967534:G:C	132967534	NA,C	NA,G	NA,1	NA,-inf	NA,inf	NA,0.525642	0.000222962	0.000222962
2	chr9:133298252:C:T	133298252	NA,T	NA,C	NA,1	NA,inf	NA,inf	NA,0.608046	0.000222822	0.000222822
2	chr9:133515163:C:T	133515163	NA,T	NA,C	NA,1	NA,inf	NA,inf	NA,0.508807	0.000222641	0.000222641
2	chr9:132953970:A:G	132953970	NA,G	NA,A	NA,1	NA,inf	NA,inf	NA,0.564281	0.000222471	0.000222471
2	chr9:133600054:TGA:T	133600054	T,T	TGA,TGA	1,1	inf,-inf	inf,inf	2.26244,0.446417	0.000222452	0.000222452
2	chr9:133358740:G:A	133358740	NA,A	NA,G	NA,1	NA,inf	NA,inf	NA,0.604764	0.000222417	0.000222417
2	chr9:133699517:A:G	133699517	NA,G	NA,A	NA,1	NA,inf	NA,inf	NA,0.562403	0.000222272	0.000222272
2	chr9:133436096:C:T	133436096	NA,T	NA,C	NA,1	NA,inf	NA,inf	NA,0.678517	0.00022215	0.00022215
2	chr9:133698145:A:G	133698145	NA,G	NA,A	NA,1	NA,inf	NA,inf	NA,0.562533	0.000222076	0.000222076
2	chr9:133269166:G:C	133269166	NA,C	NA,G	NA,1	NA,inf	NA,inf	NA,0.624215	0.000222073	0.000222073
2	chr9:133699168:G:A	133699168	NA,A	NA,G	NA,1	NA,-inf	NA,inf	NA,0.537266	0.000221923	0.000221923
2	chr9:133697064:G:A	133697064	NA,A	NA,G	NA,1	NA,inf	NA,inf	NA,0.558516	0.000221383	0.000221383
2	chr9:133071121:G:A	133071121	NA,A	NA,G	NA,1	NA,inf	NA,inf	NA,0.563352	0.00022137	0.00022137
2	chr9:133603889:T:G	133603889	G,G	T,T	1,1	inf,inf	inf,inf	0.49604,1.99703	0.000221345	0.000221345
2	chr9:133280951:G:A	133280951	NA,A	NA,G	NA,1	NA,inf	NA,inf	NA,0.61655	0.000221098	0.000221098
2	chr9:133167599:G:A	133167599	NA,A	NA,G	NA,1	NA,inf	NA,inf	NA,0.62851	0.000221007	0.000221007
2	chr9:133745241:C:T	133745241	NA,T	NA,C	NA,1	NA,-inf	NA,inf	NA,0.507552	0.000220882	0.000220882
2	chr9:133744213:G:A	133744213	NA,A	NA,G	NA,1	NA,inf	NA,inf	NA,0.536739	0.000220847	0.000220847
2	chr9:132771644:CT:C	132771644	NA,C	NA,CT	NA,1	NA,inf	NA,inf	NA,0.590459	0.00022046	0.00022046
2	chr9:133286897:C:A	133286897	NA,A	NA,C	NA,1	NA,inf	NA,inf	NA,0.610354	0.000220294	0.000220294
2	chr9:133385097:T:G	133385097	NA,G	NA,T	NA,1	NA,inf	NA,inf	NA,0.626005	0.000219833	0.000219833
2	chr9:133688669:C:T	133688669	NA,T	NA,C	NA,1	NA,inf	NA,inf	NA,0.529697	0.000219814	0.000219814
2	chr9:133133052:G:A	133133052	NA,A	NA,G	NA,1	NA,-inf	NA,inf	NA,0.523869	0.000219573	0.000219573
2	chr9:133696326:G:A	133696326	NA,A	NA,G	NA,1	NA,inf	NA,inf	NA,0.55187	0.000219565	0.000219565
2	chr9:133643536:G:A	133643536	NA,A	NA,G	NA,1	NA,-inf	NA,inf	NA,0.54131	0.000219323	0.000219323
2	chr9:133746043:C:G	133746043	NA,G	NA,C	NA,1	NA,inf	NA,inf	NA,0.523054	0.000218823	0.000218823
2	chr9:133067653:G:A	133067653	NA,A	NA,G	NA,1	NA,-inf	NA,inf	NA,0.468205	0.000218602	0.000218602
2	chr9:133360409:G:A	133360409	NA,A	NA,G	NA,1	NA,-inf	NA,inf	NA,0.36659	0.000218409	0.000218409
2	chr9:133202554:G:A	133202554	NA,A	NA,G	NA,1	NA,-inf	NA,inf	NA,0.710794	0.000218228	0.000218228
2	chr9:132786641:C:T	132786641	NA,T	NA,C	NA,1	NA,-inf	NA,inf	NA,0.461767	0.000218086	0.000218086
2	chr9:133668070:TCAGGCTG:T	133668070	NA,T	NA,TCAGGCTG	NA,1	NA,inf	NA,inf	NA,0.531254	0.00021779	0.00021779
2	chr9:132771217:C:T	132771217	NA,T	NA,C	NA,1	NA,inf	NA,inf	NA,0.580241	0.000217417	0.000217417
2	chr9:133595163:T:C	133595163	NA,C	NA,T	NA,1	NA,-inf	NA,inf	NA,0.491588	0.000217238	0.000217238
2	chr9:133682984:AC:A	133682984	NA,A	NA,AC	NA,1	NA,inf	NA,inf	NA,0.547393	0.000217212	0.000217212
2	chr9:133735896:C:T	133735896	NA,T	NA,C	NA,1	NA,-inf	NA,inf	NA,0.478723	0.000217123	0.000217123
2	chr9:133027014:A:G	133027014	NA,G	NA,A	NA,1	NA,inf	NA,inf	NA,0.623204	0.000217004	0.000217004
2	chr9:132803827:C:T	132803827	NA,T	NA,C	NA,1	NA,inf	NA,inf	NA,0.56095	0.000216735	0.000216735
2	chr9:133180923:A:AT	133180923	NA,AT	NA,A	NA,1	NA,-inf	NA,inf	NA,0.447186	0.00021665	0.00021665
2	chr9:133362377:G:A	133362377	NA,A	NA,G	NA,1	NA,inf	NA,inf	NA,0.569351	0.000216505	0.000216505
2	chr9:133688337:C:T	133688337	NA,T	NA,C	NA,1	NA,inf	NA,inf	NA,0.519172	0.000216441	0.000216441
2	chr9:132791192:G:A	132791192	NA,A	NA,G	NA,1	NA,inf	NA,inf	NA,0.512085	0.000216374	0.000216374
2	chr9:133729286:C:T	133729286	NA,T	NA,C	NA,1	NA,inf	NA,inf	NA,0.514687	0.000216321	0.000216321
2	chr9:133729511:G:A	133729511	NA,A	NA,G	NA,1	NA,inf	NA,inf	NA,0.514687	0.000216321	0.000216321
2	chr9:133162355:G:A	133162355	A,A	G,G	1,1	inf,-inf	inf,inf	2.44325,0.220732	0.000216087	0.000216087
2	chr9:132768509:T:C	132768509	NA,C	NA,T	NA,1	NA,inf	NA,inf	NA,0.573528	0.000215331	0.000215331
2	chr9:133425674:C:T	133425674	NA,T	NA,C	NA,1	NA,-inf	NA,inf	NA,0.432385	0.000215264	0.000215264
2	chr9:133434106:T:A	133434106	NA,A	NA,T	NA,1	NA,-inf	NA,inf	NA,0.388079	0.000215006	0.000215006
2	chr9:133362328:A:G	133362328	NA,G	NA,A	NA,1	NA,inf	NA,inf	NA,0.565932	0.000214973	0.000214973
2	chr9:133298920:T:C	133298920	C,NA	T,NA	1,NA	-inf,NA	inf,NA	0.053845,NA	0.00021481	0.00021481
2	chr9:132774540:T:C	132774540	NA,C	NA,T	NA,1	NA,-inf	NA,inf	NA,0.449549	0.000214738	0.000214738
2	chr9:133633805:G:A	133633805	NA,A	NA,G	NA,1	NA,-inf	NA,inf	NA,0.491326	0.000214458	0.000214458
2	chr9:133702852:C:T	133702852	NA,T	NA,C	NA,1	NA,-inf	NA,inf	NA,0.500913	0.000214386	0.000214386
2	chr9:133537072:G:T	133537072	NA,T	NA,G	NA,1	NA,inf	NA,inf	NA,0.536912	0.00021427	0.00021427
2	chr9:133675275:A:C	133675275	C,C	A,A	1,1	inf,-inf	inf,inf	0.832774,1.34708	0.000214021	0.000214021
2	chr9:133408695:C:A	133408695	NA,A	NA,C	NA,1	NA,-inf	NA,inf	NA,1.10549	0.000214002	0.000214002
2	chr9:132797641:G:C	132797641	NA,C	NA,G	NA,1	NA,-inf	NA,inf	NA,0.481	0.000213889	0.000213889
2	chr9:133412113:G:A	133412113	NA,A	NA,G	NA,1	NA,-inf	NA,inf	NA,1.10459	0.00021381	0.00021381
2	chr9:133127025:C:T	133127025	NA,T	NA,C	NA,1	NA,inf	NA,inf	NA,0.552538	0.000213784	0.000213784
2	chr9:133362931:T:C	133362931	NA,C	NA,T	NA,1	NA,inf	NA,inf	NA,0.561548	0.000213703	0.000213703
2	chr9:132779075:A:G	132779075	NA,G	NA,A	NA,1	NA,inf	NA,inf	NA,0.521557	0.000213401	0.000213401
2	chr9:132769852:T:C	132769852	NA,C	NA,T	NA,1	NA,inf	NA,inf	NA,0.565592	0.000213197	0.000213197
2	chr9:133692636:G:A	133692636	NA,A	NA,G	NA,1	NA,-inf	NA,inf	NA,0.514789	0.000213195	0.000213195
2	chr9:133187104:A:G	133187104	NA,G	NA,A	NA,1	NA,inf	NA,inf	NA,0.622646	0.000213097	0.000213097
2	chr9:132913211:G:A	132913211	NA,A	NA,G	NA,1	NA,-inf	NA,inf	NA,0.459398	0.000212979	0.000212979
2	chr9:133160550:C:T	133160550	NA,T	NA,C	NA,1	NA,-inf	NA,inf	NA,0.693503	0.000212488	0.000212488
2	chr9:133754822:A:G	133754822	NA,G	NA,A	NA,1	NA,-inf	NA,inf	NA,0.486047	0.000212385	0.000212385
2	chr9:133673027:G:A	133673027	A,A	G,G	1,1	inf,-inf	inf,inf	0.857849,1.36312	0.000212348	0.000212348
2	chr9:132767502:T:C	132767502	NA,C	NA,T	NA,1	NA,inf	NA,inf	NA,0.562326	0.00021228	0.00021228
2	chr9:133153908:T:G	133153908	NA,G	NA,T	NA,1	NA,inf	NA,inf	NA,0.532812	0.000212185	0.000212185
2	chr9:133165466:T:C	133165466	NA,C	NA,T	NA,1	NA,inf	NA,inf	NA,0.599299	0.000211961	0.000211961
2	chr9:133281578:A:G	133281578	NA,G	NA,A	NA,1	NA,-inf	NA,inf	NA,0.389092	0.000211931	0.000211931
2	chr9:133186470:C:T	133186470	NA,T	NA,C	NA,1	NA,inf	NA,inf	NA,0.618349	0.000211855	0.000211855
2	chr9:133631631:G:A	133631631	NA,A	NA,G	NA,1	NA,-inf	NA,inf	NA,0.440005	0.000211802	0.000211802
2	chr9:133321741:C:A	133321741	NA,A	NA,C	NA,1	NA,inf	NA,inf	NA,0.748262	0.000211775	0.000211775
2	chr9:132913196:G:A	132913196	NA,A	NA,G	NA,1	NA,-inf	NA,inf	NA,0.455495	0.000211755	0.000211755
2	chr9:133517992:T:A	133517992	NA,A	NA,T	NA,1	NA,-inf	NA,inf	NA,0.428418	0.000211701	0.000211701
2	chr9:132771333:T:C	132771333	NA,C	NA,T	NA,1	NA,-inf	NA,inf	NA,0.440146	0.000211413	0.000211413
2	chr9:133674905:C:T	133674905	NA,T	NA,C	NA,1	NA,-inf	NA,inf	NA,0.51994	0.000211405	0.000211405
2	chr9:133210622:G:A	133210622	NA,A	NA,G	NA,1	NA,-inf	NA,inf	NA,0.358566	0.000211371	0.000211371
2	chr9:132882656:G:A	132882656	NA,A	NA,G	NA,1	NA,inf	NA,inf	NA,0.550042	0.000211034	0.000211034
2	chr9:133653227:G:A	133653227	NA,A	NA,G	NA,1	NA,inf	NA,inf	NA,0.528127	0.00021079	0.00021079
2	chr9:133664079:C:T	133664079	T,T	C,C	1,1	inf,-inf	inf,inf	0.988089,1.19983	0.000210749	0.000210749
2	chr9:133064140:G:A	133064140	NA,A	NA,G	NA,1	NA,inf	NA,inf	NA,0.400217	0.000210676	0.000210676
2	chr9:133213226:C:T	133213226	NA,T	NA,C	NA,1	NA,inf	NA,inf	NA,0.529257	0.000210641	0.000210641
2	chr9:132980385:C:G	132980385	NA,G	NA,C	NA,1	NA,inf	NA,inf	NA,0.542394	0.000210475	0.000210475
2	chr9:133211612:C:T	133211612	NA,T	NA,C	NA,1	NA,-inf	NA,inf	NA,0.355186	0.000210332	0.000210332
2	chr9:133601526:C:T	133601526	T,T	C,C	1,1	-inf,inf	inf,inf	0.646543,1.50603	0.000210097	0.000210097
2	chr9:132768932:G:A	132768932	NA,A	NA,G	NA,1	NA,inf	NA,inf	NA,0.554351	0.000209987	0.000209987
2	chr9:133372047:T:C	133372047	NA,C	NA,T	NA,1	NA,inf	NA,inf	NA,0.544296	0.000209956	0.000209956
2	chr9:133027037:T:C	133027037	NA,C	NA,T	NA,1	NA,inf	NA,inf	NA,0.598953	0.000209926	0.000209926
2	chr9:133765586:G:A	133765586	A,A	G,G	1,1	-inf,inf	inf,inf	1.44038,0.503188	0.000209755	0.000209755
2	chr9:133076714:C:T	133076714	NA,T	NA,C	NA,1	NA,inf	NA,inf	NA,0.54057	0.000209671	0.000209671
2	chr9:133009556:G:C	133009556	NA,C	NA,G	NA,1	NA,inf	NA,inf	NA,0.531211	0.000209477	0.000209477
2	chr9:133327420:G:A	133327420	NA,A	NA,G	NA,1	NA,-inf	NA,inf	NA,0.449381	0.000209472	0.000209472
2	chr9:133209874:C:G	133209874	NA,G	NA,C	NA,1	NA,-inf	NA,inf	NA,0.352155	0.000209406	0.000209406
2	chr9:133046606:C:T	133046606	NA,T	NA,C	NA,1	NA,-inf	NA,inf	NA,0.481861	0.000209337	0.000209337
2	chr9:133649842:C:T	133649842	NA,T	NA,C	NA,1	NA,-inf	NA,inf	NA,0.426066	0.000209321	0.000209321
2	chr9:133677983:C:T	133677983	NA,T	NA,C	NA,1	NA,inf	NA,inf	NA,0.507495	0.000209304	0.000209304
2	chr9:133745948:G:T	133745948	NA,T	NA,G	NA,1	NA,inf	NA,inf	NA,0.490842	0.000209278	0.000209278
2	chr9:132995495:C:T	132995495	NA,T	NA,C	NA,1	NA,inf	NA,inf	NA,0.553256	0.000209184	0.000209184
2	chr9:132782498:T:C	132782498	NA,C	NA,T	NA,1	NA,-inf	NA,inf	NA,0.429812	0.000209081	0.000209081
2	chr9:133517962:T:C	133517962	NA,C	NA,T	NA,1	NA,-inf	NA,inf	NA,0.501201	0.000209075	0.000209075
2	chr9:133033239:G:A	133033239	NA,A	NA,G	NA,1	NA,inf	NA,inf	NA,0.5763	0.000208688	0.000208688
2	chr9:133571965:C:T	133571965	NA,T	NA,C	NA,1	NA,-inf	NA,inf	NA,0.427985	0.00020861	0.00020861
2	chr9:132782246:AAC:A	132782246	NA,A	NA,AAC	NA,1	NA,-inf	NA,inf	NA,0.428105	0.000208492	0.000208492
2	chr9:132772769:T:G	132772769	NA,G	NA,T	NA,1	NA,inf	NA,inf	NA,0.550569	0.000208483	0.000208483
2	chr9:133761963:C:T	133761963	NA,T	NA,C	NA,1	NA,inf	NA,inf	NA,0.49505	0.000208446	0.000208446
2	chr9:133648740:G:C	133648740	NA,C	NA,G	NA,1	NA,inf	NA,inf	NA,0.47627	0.000208376	0.000208376
2	chr9:133702685:C:G	133702685	NA,G	NA,C	NA,1	NA,inf	NA,inf	NA,0.479124	0.000208304	0.000208304
2	chr9:132768194:G:A	132768194	NA,A	NA,G	NA,1	NA,inf	NA,inf	NA,0.546637	0.000208262	0.000208262
2	chr9:132788356:G:A	132788356	NA,A	NA,G	NA,1	NA,inf	NA,inf	NA,0.504374	0.000208188	0.000208188
2	chr9:133222787:C:T	133222787	NA,T	NA,C	NA,1	NA,-inf	NA,inf	NA,0.325095	0.000208152	0.000208152
2	chr9:133043290:G:A	133043290	NA,A	NA,G	NA,1	NA,-inf	NA,inf	NA,0.482038	0.00020813	0.00020813
2	chr9:132860862:C:T	132860862	NA,T	NA,C	NA,1	NA,inf	NA,inf	NA,0.533336	0.000207945	0.000207945
2	chr9:133516395:G:A	133516395	NA,A	NA,G	NA,1	NA,-inf	NA,inf	NA,0.428054	0.000207907	0.000207907
2	chr9:133159045:T:C	133159045	NA,C	NA,T	NA,1	NA,-inf	NA,inf	NA,0.394138	0.000207895	0.000207895
2	chr9:133238613:T:C	133238613	C,NA	T,NA	1,NA	-inf,NA	inf,NA	0.746916,NA	0.000207819	0.000207819
2	chr9:133279293:A:G	133279293	G,NA	A,NA	1,NA	inf,NA	inf,NA	1.57792,NA	0.000207615	0.000207615
2	chr9:133120728:T:C	133120728	NA,C	NA,T	NA,1	NA,inf	NA,inf	NA,0.487513	0.000207594	0.000207594
2	chr9:133041192:A:C	133041192	NA,C	NA,A	NA,1	NA,-inf	NA,inf	NA,0.479965	0.000207532	0.000207532
2	chr9:133752359:G:A	133752359	NA,A	NA,G	NA,1	NA,inf	NA,inf	NA,0.498611	0.000207528	0.000207528
2	chr9:132770895:T:C	132770895	NA,C	NA,T	NA,1	NA,inf	NA,inf	NA,0.544706	0.000207361	0.000207361
2	chr9:133176882:C:T	133176882	NA,T	NA,C	NA,1	NA,-inf	NA,inf	NA,0.444869	0.00020718	0.00020718
2	chr9:132781741:A:T	132781741	NA,T	NA,A	NA,1	NA,inf	NA,inf	NA,0.500641	0.000207153	0.000207153
2	chr9:133334431:C:T	133334431	NA,T	NA,C	NA,1	NA,inf	NA,inf	NA,0.537982	0.00020698	0.00020698
2	chr9:132790969:A:T	132790969	NA,T	NA,A	NA,1	NA,inf	NA,inf	NA,0.481659	0.00020693	0.00020693
2	chr9:133121872:T:C	133121872	NA,C	NA,T	NA,1	NA,-inf	NA,inf	NA,0.44196	0.000206915	0.000206915
2	chr9:133299006:C:T	133299006	NA,T	NA,C	NA,1	NA,inf	NA,inf	NA,0.564279	0.000206753	0.000206753
2	chr9:133151927:C:T	133151927	NA,T	NA,C	NA,1	NA,-inf	NA,inf	NA,0.461228	0.00020648	0.00020648
2	chr9:133334116:G:A	133334116	NA,A	NA,G	NA,1	NA,inf	NA,inf	NA,0.535554	0.000206324	0.000206324
2	chr9:133419223:T:A	133419223	NA,A	NA,T	NA,1	NA,-inf	NA,inf	NA,0.840447	0.000206293	0.000206293
2	chr9:133291950:T:C	133291950	NA,C	NA,T	NA,1	NA,inf	NA,inf	NA,0.61948	0.000206209	0.000206209
2	chr9:133027038:G:A	133027038	NA,A	NA,G	NA,1	NA,inf	NA,inf	NA,0.58564	0.000206069	0.000206069
2	chr9:133009663:G:A	133009663	NA,A	NA,G	NA,1	NA,-inf	NA,inf	NA,0.412114	0.00020574	0.00020574
2	chr9:133183922:G:A	133183922	A,A	G,G	1,1	inf,-inf	inf,inf	0.576101,1.67625	0.000205547	0.000205547
2	chr9:133109915:G:A	133109915	NA,A	NA,G	NA,1	NA,inf	NA,inf	NA,0.39236	0.000205471	0.000205471
2	chr9:133707228:C:T	133707228	NA,T	NA,C	NA,1	NA,inf	NA,inf	NA,0.44881	0.000205439	0.000205439
2	chr9:133707936:T:C	133707936	NA,C	NA,T	NA,1	NA,inf	NA,inf	NA,0.512232	0.000205307	0.000205307
2	chr9:133625847:T:C	133625847	NA,C	NA,T	NA,1	NA,-inf	NA,inf	NA,0.491916	0.000205113	0.000205113
2	chr9:133225511:G:A	133225511	A,A	G,G	1,1	-inf,-inf	inf,inf	4.00473,0.167052	0.000205008	0.000205008
2	chr9:133324277:C:T	133324277	NA,T	NA,C	NA,1	NA,-inf	NA,inf	NA,0.412056	0.000205005	0.000205005
2	chr9:133591503:A:G	133591503	G,G	A,A	1,1	inf,inf	inf,inf	1.5398,0.44242	0.000204987	0.000204987
2	chr9:133219956:G:A	133219956	NA,A	NA,G	NA,1	NA,-inf	NA,inf	NA,0.631555	0.000204872	0.000204872
2	chr9:133283409:GA:G	133283409	NA,G	NA,GA	NA,1	NA,-inf	NA,inf	NA,0.397214	0.000204871	0.000204871
2	chr9:133765899:C:T	133765899	NA,T	NA,C	NA,1	NA,inf	NA,inf	NA,0.484297	0.000204794	0.000204794
2	chr9:132787712:T:C	132787712	NA,C	NA,T	NA,1	NA,inf	NA,inf	NA,0.50889	0.000204792	0.000204792
2	chr9:133324208:C:A	133324208	NA,A	NA,C	NA,1	NA,-inf	NA,inf	NA,0.405574	0.000204709	0.000204709
2	chr9:132775767:G:T	132775767	NA,T	NA,G	NA,1	NA,-inf	NA,inf	NA,0.417052	0.000204668	0.000204668
2	chr9:133677247:G:A	133677247	NA,A	NA,G	NA,1	NA,inf	NA,inf	NA,0.507445	0.000204641	0.000204641
2	chr9:133391231:G:A	133391231	NA,A	NA,G	NA,1	NA,inf	NA,inf	NA,0.546938	0.000204574	0.000204574
2	chr9:133622507:C:T	133622507	NA,T	NA,C	NA,1	NA,-inf	NA,inf	NA,0.449121	0.00020457	0.00020457
2	chr9:132993201:G:C	132993201	NA,C	NA,G	NA,1	NA,inf	NA,inf	NA,0.501353	0.000204547	0.000204547
2	chr9:133520926:T:C	133520926	NA,C	NA,T	NA,1	NA,-inf	NA,inf	NA,0.406671	0.000204397	0.000204397
2	chr9:133446763:A:C	133446763	NA,C	NA,A	NA,1	NA,-inf	NA,inf	NA,0.398986	0.00020434	0.00020434
2	chr9:133329231:G:C	133329231	NA,C	NA,G	NA,1	NA,inf	NA,inf	NA,0.514775	0.000204226	0.000204226
2	chr9:133758070:T:C	133758070	NA,C	NA,T	NA,1	NA,inf	NA,inf	NA,0.485299	0.000204209	0.000204209
2	chr9:132964430:C:G	132964430	NA,G	NA,C	NA,1	NA,-inf	NA,inf	NA,0.498346	0.000203991	0.000203991
2	chr9:133722574:T:C	133722574	NA,C	NA,T	NA,1	NA,-inf	NA,inf	NA,0.440522	0.0002034	0.0002034
2	chr9:133110946:T:TG	133110946	NA,TG	NA,T	NA,1	NA,inf	NA,inf	NA,0.572845	0.000203311	0.000203311
2	chr9:133627315:G:A	133627315	NA,A	NA,G	NA,1	NA,-inf	NA,inf	NA,0.442228	0.000203264	0.000203264
2	chr9:133147905:C:T	133147905	T,NA	C,NA	1,NA	inf,NA	inf,NA	1.09464,NA	0.000203261	0.000203261
2	chr9:133153373:T:C	133153373	NA,C	NA,T	NA,1	NA,inf	NA,inf	NA,0.534232	0.00020313	0.00020313
2	chr9:133157693:G:T	133157693	NA,T	NA,G	NA,1	NA,-inf	NA,inf	NA,0.407483	0.000203115	0.000203115
2	chr9:133011084:G:T	133011084	NA,T	NA,G	NA,1	NA,-inf	NA,inf	NA,0.402577	0.000203077	0.000203077
2	chr9:133440337:C:T	133440337	NA,T	NA,C	NA,1	NA,-inf	NA,inf	NA,0.457654	0.000203067	0.000203067
2	chr9:133433721:G:T	133433721	NA,T	NA,G	NA,1	NA,-inf	NA,inf	NA,0.457654	0.000203067	0.000203067
2	chr9:133017158:G:A	133017158	NA,A	NA,G	NA,1	NA,-inf	NA,inf	NA,0.402292	0.000202994	0.000202994
2	chr9:133353607:T:G	133353607	NA,G	NA,T	NA,1	NA,inf	NA,inf	NA,0.54384	0.000202757	0.000202757
2	chr9:133604885:C:T	133604885	NA,T	NA,C	NA,1	NA,inf	NA,inf	NA,0.46584	0.000202498	0.000202498
2	chr9:133222024:C:T	133222024	NA,T	NA,C	NA,1	NA,inf	NA,inf	NA,0.294476	0.00020236	0.00020236
2	chr9:133223284:G:A	133223284	NA,A	NA,G	NA,1	NA,-inf	NA,inf	NA,0.234903	0.000202352	0.000202352
2	chr9:133528324:G:A	133528324	NA,A	NA,G	NA,1	NA,inf	NA,inf	NA,0.564683	0.000202311	0.000202311
2	chr9:132873447:G:A	132873447	A,A	G,G	1,1	inf,inf	inf,inf	0.634989,1.50025	0.000202258	0.000202258
2	chr9:132984012:A:G	132984012	NA,G	NA,A	NA,1	NA,-inf	NA,inf	NA,0.425219	0.000202093	0.000202093
2	chr9:133109764:A:G	133109764	NA,G	NA,A	NA,1	NA,inf	NA,inf	NA,0.471925	0.00020209	0.00020209
2	chr9:133008456:C:A	133008456	NA,A	NA,C	NA,1	NA,-inf	NA,inf	NA,0.398382	0.000201784	0.000201784
2	chr9:132778589:T:C	132778589	NA,C	NA,T	NA,1	NA,-inf	NA,inf	NA,0.405491	0.000201756	0.000201756
2	chr9:133686327:C:G	133686327	NA,G	NA,C	NA,1	NA,inf	NA,inf	NA,0.462708	0.000201479	0.000201479
2	chr9:133025972:T:C	133025972	NA,C	NA,T	NA,1	NA,inf	NA,inf	NA,0.565374	0.000201446	0.000201446
2	chr9:133485770:C:T	133485770	NA,T	NA,C	NA,1	NA,inf	NA,inf	NA,0.466848	0.000201284	0.000201284
2	chr9:133486161:G:A	133486161	NA,A	NA,G	NA,1	NA,inf	NA,inf	NA,0.466848	0.000201284	0.000201284
2	chr9:133289579:A:G	133289579	NA,G	NA,A	NA,1	NA,-inf	NA,inf	NA,0.368108	0.000201019	0.000201019
2	chr9:133440387:C:T	133440387	NA,T	NA,C	NA,1	NA,-inf	NA,inf	NA,0.438893	0.000200999	0.000200999
2	chr9:133367946:G:A	133367946	NA,A	NA,G	NA,1	NA,inf	NA,inf	NA,0.535097	0.000200967	0.000200967
2	chr9:132966548:G:A	132966548	NA,A	NA,G	NA,1	NA,inf	NA,inf	NA,0.458921	0.000200933	0.000200933
2	chr9:133638586:T:A	133638586	A,A	T,T	1,1	inf,inf	inf,inf	0.869684,1.14048	0.000200715	0.000200715
2	chr9:132991883:G:A	132991883	NA,A	NA,G	NA,1	NA,inf	NA,inf	NA,0.481654	0.000200703	0.000200703
2	chr9:133187309:T:C	133187309	NA,C	NA,T	NA,1	NA,inf	NA,inf	NA,0.191073	0.000200321	0.000200321
2	chr9:133014584:A:T	133014584	NA,T	NA,A	NA,1	NA,-inf	NA,inf	NA,0.392625	0.000200093	0.000200093
2	chr9:133648061:T:C	133648061	C,C	T,T	1,1	-inf,-inf	inf,inf	1.37175,0.352214	0.000199686	0.000199686
2	chr9:133222948:G:C	133222948	NA,C	NA,G	NA,1	NA,inf	NA,inf	NA,0.566621	0.000199588	0.000199588
2	chr9:133110963:G:A	133110963	NA,A	NA,G	NA,1	NA,inf	NA,inf	NA,0.554146	0.000199242	0.000199242
2	chr9:132868067:T:C	132868067	NA,C	NA,T	NA,1	NA,inf	NA,inf	NA,0.500284	0.000199188	0.000199188
2	chr9:133383775:C:T	133383775	NA,T	NA,C	NA,1	NA,inf	NA,inf	NA,0.508417	0.000199146	0.000199146
2	chr9:132987670:T:C	132987670	C,NA	T,NA	1,NA	-inf,NA	inf,NA	0.900266,NA	0.000199003	0.000199003
2	chr9:133378085:C:T	133378085	NA,T	NA,C	NA,1	NA,-inf	NA,inf	NA,0.387491	0.000198984	0.000198984
2	chr9:133445551:C:T	133445551	NA,T	NA,C	NA,1	NA,-inf	NA,inf	NA,0.463233	0.00019893	0.00019893
2	chr9:133165428:T:C	133165428	NA,C	NA,T	NA,1	NA,-inf	NA,inf	NA,0.41198	0.000198751	0.000198751
2	chr9:133111026:C:A	133111026	NA,A	NA,C	NA,1	NA,inf	NA,inf	NA,0.551796	0.0001986	0.0001986
2	chr9:133744685:C:T	133744685	NA,T	NA,C	NA,1	NA,-inf	NA,inf	NA,0.42233	0.00019826	0.00019826
2	chr9:132835543:G:A	132835543	NA,A	NA,G	NA,1	NA,-inf	NA,inf	NA,0.408119	0.000198255	0.000198255
2	chr9:133025668:C:T	133025668	NA,T	NA,C	NA,1	NA,inf	NA,inf	NA,0.553247	0.000198237	0.000198237
2	chr9:133644782:G:A	133644782	A,A	G,G	1,1	-inf,-inf	inf,inf	1.41779,0.386961	0.000198089	0.000198089
2	chr9:133629306:A:G	133629306	NA,G	NA,A	NA,1	NA,inf	NA,inf	NA,0.45023	0.000197965	0.000197965
2	chr9:132783302:C:T	132783302	NA,T	NA,C	NA,1	NA,inf	NA,inf	NA,0.481209	0.000197965	0.000197965
2	chr9:133170554:A:C	133170554	NA,C	NA,A	NA,1	NA,-inf	NA,inf	NA,0.27447	0.000197793	0.000197793
2	chr9:133328502:C:T	133328502	NA,T	NA,C	NA,1	NA,-inf	NA,inf	NA,0.392776	0.000197752	0.000197752
2	chr9:133397236:G:T	133397236	NA,T	NA,G	NA,1	NA,-inf	NA,inf	NA,0.30789	0.000197706	0.000197706
2	chr9:132842314:A:G	132842314	NA,G	NA,A	NA,1	NA,-inf	NA,inf	NA,0.419224	0.000197586	0.000197586
2	chr9:132832872:T:G	132832872	NA,G	NA,T	NA,1	NA,-inf	NA,inf	NA,0.404631	0.000197533	0.000197533
2	chr9:133037072:C:T	133037072	NA,T	NA,C	NA,1	NA,inf	NA,inf	NA,0.495928	0.000197476	0.000197476
2	chr9:132799160:T:C	132799160	NA,C	NA,T	NA,1	NA,-inf	NA,inf	NA,0.405668	0.000197464	0.000197464
2	chr9:132893774:C:T	132893774	NA,T	NA,C	NA,1	NA,inf	NA,inf	NA,0.455443	0.00019746	0.00019746
2	chr9:132833123:C:T	132833123	NA,T	NA,C	NA,1	NA,inf	NA,inf	NA,0.500406	0.000197347	0.000197347
2	chr9:133444950:T:C	133444950	NA,C	NA,T	NA,1	NA,-inf	NA,inf	NA,0.453207	0.000197299	0.000197299
2	chr9:133584820:G:A	133584820	A,A	G,G	1,1	inf,inf	inf,inf	0.131915,1.58789	0.000197205	0.000197205
2	chr9:133327684:T:C	133327684	NA,C	NA,T	NA,1	NA,-inf	NA,inf	NA,0.403152	0.000196993	0.000196993
2	chr9:132799343:A:G	132799343	NA,G	NA,A	NA,1	NA,-inf	NA,inf	NA,0.403393	0.000196838	0.000196838
2	chr9:132799399:T:C	132799399	NA,C	NA,T	NA,1	NA,-inf	NA,inf	NA,0.403393	0.000196838	0.000196838
2	chr9:132798880:G:A	132798880	NA,A	NA,G	NA,1	NA,-inf	NA,inf	NA,0.403393	0.000196838	0.000196838
2	chr9:132799334:G:A	132799334	NA,A	NA,G	NA,1	NA,-inf	NA,inf	NA,0.403393	0.000196838	0.000196838
2	chr9:132798951:C:T	132798951	NA,T	NA,C	NA,1	NA,-inf	NA,inf	NA,0.403393	0.000196838	0.000196838
2	chr9:132799380:C:T	132799380	NA,T	NA,C	NA,1	NA,-inf	NA,inf	NA,0.403393	0.000196838	0.000196838
2	chr9:133608199:G:A	133608199	A,A	G,G	1,1	inf,inf	inf,inf	0.216177,1.63279	0.000196758	0.000196758
2	chr9:133248927:G:A	133248927	A,NA	G,NA	1,NA	-inf,NA	inf,NA	0.416089,NA	0.000196719	0.000196719
2	chr9:133167986:C:T	133167986	NA,T	NA,C	NA,1	NA,inf	NA,inf	NA,0.5395	0.000196706	0.000196706
2	chr9:133756418:T:C	133756418	NA,C	NA,T	NA,1	NA,-inf	NA,inf	NA,0.418532	0.00019659	0.00019659
2	chr9:133553137:C:T	133553137	NA,T	NA,C	NA,1	NA,-inf	NA,inf	NA,0.426559	0.000196589	0.000196589
2	chr9:133546370:A:G	133546370	NA,G	NA,A	NA,1	NA,inf	NA,inf	NA,0.413141	0.00019655	0.00019655
2	chr9:133160204:G:A	133160204	NA,A	NA,G	NA,1	NA,-inf	NA,inf	NA,0.362434	0.000196549	0.000196549
2	chr9:132799547:A:G	132799547	NA,G	NA,A	NA,1	NA,-inf	NA,inf	NA,0.402301	0.000196549	0.000196549
2	chr9:133171793:A:G	133171793	NA,G	NA,A	NA,1	NA,-inf	NA,inf	NA,0.390299	0.000196543	0.000196543
2	chr9:132797549:G:A	132797549	NA,A	NA,G	NA,1	NA,-inf	NA,inf	NA,0.402006	0.000196469	0.000196469
2	chr9:133248012:C:T	133248012	NA,T	NA,C	NA,1	NA,-inf	NA,inf	NA,0.287717	0.000196221	0.000196221
2	chr9:133258249:A:C	133258249	NA,C	NA,A	NA,1	NA,-inf	NA,inf	NA,0.352085	0.000196186	0.000196186
2	chr9:133600515:T:A	133600515	NA,A	NA,T	NA,1	NA,inf	NA,inf	NA,0.482168	0.000196127	0.000196127
2	chr9:133200398:G:A	133200398	NA,A	NA,G	NA,1	NA,-inf	NA,inf	NA,0.419426	0.000196055	0.000196055
2	chr9:133291027:G:A	133291027	NA,A	NA,G	NA,1	NA,inf	NA,inf	NA,0.579162	0.000195786	0.000195786
2	chr9:133230685:G:A	133230685	NA,A	NA,G	NA,1	NA,inf	NA,inf	NA,0.452078	0.000195654	0.000195654
2	chr9:133286512:C:T	133286512	NA,T	NA,C	NA,1	NA,-inf	NA,inf	NA,0.28741	0.00019564	0.00019564
2	chr9:133573082:TG:T	133573082	T,T	TG,TG	1,1	inf,inf	inf,inf	1.39632,0.184283	0.000195632	0.000195632
2	chr9:132783271:A:C	132783271	NA,C	NA,A	NA,1	NA,inf	NA,inf	NA,0.473359	0.000195457	0.000195457
2	chr9:132783268:T:TG	132783268	NA,TG	NA,T	NA,1	NA,inf	NA,inf	NA,0.473359	0.000195457	0.000195457
2	chr9:133308916:T:C	133308916	NA,C	NA,T	NA,1	NA,inf	NA,inf	NA,0.437499	0.000195398	0.000195398
2	chr9:133595067:C:T	133595067	NA,T	NA,C	NA,1	NA,inf	NA,inf	NA,0.46271	0.000195386	0.000195386
2	chr9:133435590:C:T	133435590	NA,T	NA,C	NA,1	NA,-inf	NA,inf	NA,0.429105	0.000195287	0.000195287
2	chr9:133025447:C:CCCTCTGTCACACCCA	133025447	NA,CCCTCTGTCACACCCA	NA,C	NA,1	NA,inf	NA,inf	NA,0.540864	0.000195287	0.000195287
2	chr9:133629035:G:T	133629035	NA,T	NA,G	NA,1	NA,-inf	NA,inf	NA,0.413712	0.000195274	0.000195274
2	chr9:132984970:A:C	132984970	NA,C	NA,A	NA,1	NA,inf	NA,inf	NA,0.453116	0.00019527	0.00019527
2	chr9:133234944:C:T	133234944	NA,T	NA,C	NA,1	NA,inf	NA,inf	NA,0.510554	0.000195214	0.000195214
2	chr9:133730131:C:T	133730131	NA,T	NA,C	NA,1	NA,-inf	NA,inf	NA,0.42614	0.000194928	0.000194928
2	chr9:132800178:G:A	132800178	NA,A	NA,G	NA,1	NA,-inf	NA,inf	NA,0.394617	0.000194821	0.000194821
2	chr9:132957225:C:T	132957225	NA,T	NA,C	NA,1	NA,inf	NA,inf	NA,0.446388	0.000194818	0.000194818
2	chr9:133113700:C:T	133113700	NA,T	NA,C	NA,1	NA,inf	NA,inf	NA,0.439993	0.000194792	0.000194792
2	chr9:132785051:A:G	132785051	NA,G	NA,A	NA,1	NA,inf	NA,inf	NA,0.470743	0.000194757	0.000194757
2	chr9:132976712:A:G	132976712	NA,G	NA,A	NA,1	NA,inf	NA,inf	NA,0.468237	0.00019472	0.00019472
2	chr9:133329669:G:A	133329669	NA,A	NA,G	NA,1	NA,-inf	NA,inf	NA,0.348679	0.000194606	0.000194606
2	chr9:132787374:A:G	132787374	NA,G	NA,A	NA,1	NA,inf	NA,inf	NA,0.469717	0.000194472	0.000194472
2	chr9:132784440:A:C	132784440	NA,C	NA,A	NA,1	NA,inf	NA,inf	NA,0.469226	0.000194424	0.000194424
2	chr9:133652182:G:A	133652182	NA,A	NA,G	NA,1	NA,-inf	NA,inf	NA,0.406769	0.000194318	0.000194318
2	chr9:132891300:G:A	132891300	NA,A	NA,G	NA,1	NA,inf	NA,inf	NA,0.443842	0.000194296	0.000194296
2	chr9:133596728:C:T	133596728	NA,T	NA,C	NA,1	NA,inf	NA,inf	NA,0.471647	0.000194261	0.000194261
2	chr9:132886052:A:C	132886052	NA,C	NA,A	NA,1	NA,inf	NA,inf	NA,0.44739	0.000194214	0.000194214
2	chr9:132786239:A:G	132786239	NA,G	NA,A	NA,1	NA,inf	NA,inf	NA,0.468416	0.000194163	0.000194163
2	chr9:133122415:C:T	133122415	NA,T	NA,C	NA,1	NA,inf	NA,inf	NA,0.539424	0.000194031	0.000194031
2	chr9:133737988:C:G	133737988	NA,G	NA,C	NA,1	NA,-inf	NA,inf	NA,0.445792	0.000193934	0.000193934
2	chr9:133086857:T:C	133086857	NA,C	NA,T	NA,1	NA,inf	NA,inf	NA,0.534785	0.000193717	0.000193717
2	chr9:132878331:C:T	132878331	NA,T	NA,C	NA,1	NA,inf	NA,inf	NA,0.477484	0.000193627	0.000193627
2	chr9:133355251:G:A	133355251	NA,A	NA,G	NA,1	NA,inf	NA,inf	NA,0.506098	0.000193362	0.000193362
2	chr9:132788284:T:C	132788284	NA,C	NA,T	NA,1	NA,inf	NA,inf	NA,0.464875	0.00019327	0.00019327
2	chr9:133223861:A:G	133223861	NA,G	NA,A	NA,1	NA,inf	NA,inf	NA,0.539532	0.000193212	0.000193212
2	chr9:133110676:G:A	133110676	NA,A	NA,G	NA,1	NA,inf	NA,inf	NA,0.518173	0.000193157	0.000193157
2	chr9:133023860:G:A	133023860	A,NA	G,NA	1,NA	inf,NA	inf,NA	0.877669,NA	0.000192995	0.000192995
2	chr9:133307358:CCTT:C	133307358	NA,C	NA,CCTT	NA,1	NA,inf	NA,inf	NA,0.564258	0.000192862	0.000192862
2	chr9:132798032:C:T	132798032	NA,T	NA,C	NA,1	NA,-inf	NA,inf	NA,0.387525	0.000192669	0.000192669
2	chr9:133761488:G:A	133761488	NA,A	NA,G	NA,1	NA,-inf	NA,inf	NA,0.405684	0.000192539	0.000192539
2	chr9:132974336:A:G	132974336	NA,G	NA,A	NA,1	NA,inf	NA,inf	NA,0.424932	0.00019238	0.00019238
2	chr9:133477633:G:A	133477633	NA,A	NA,G	NA,1	NA,inf	NA,inf	NA,0.483593	0.000192316	0.000192316
2	chr9:132806353:G:A	132806353	NA,A	NA,G	NA,1	NA,-inf	NA,inf	NA,0.382451	0.000192149	0.000192149
2	chr9:132856098:C:T	132856098	NA,T	NA,C	NA,1	NA,inf	NA,inf	NA,0.414462	0.000191728	0.000191728
2	chr9:132842125:C:G	132842125	NA,G	NA,C	NA,1	NA,inf	NA,inf	NA,0.414462	0.000191728	0.000191728
2	chr9:133594213:A:G	133594213	NA,G	NA,A	NA,1	NA,-inf	NA,inf	NA,0.400862	0.000191504	0.000191504
2	chr9:132976094:T:C	132976094	NA,C	NA,T	NA,1	NA,inf	NA,inf	NA,0.461704	0.000191442	0.000191442
2	chr9:133158836:G:A	133158836	NA,A	NA,G	NA,1	NA,-inf	NA,inf	NA,0.335053	0.000191386	0.000191386
2	chr9:133666923:G:A	133666923	NA,A	NA,G	NA,1	NA,-inf	NA,inf	NA,0.430107	0.00019128	0.00019128
2	chr9:133363231:C:T	133363231	NA,T	NA,C	NA,1	NA,inf	NA,inf	NA,0.46589	0.000190879	0.000190879
2	chr9:133330080:C:CT	133330080	NA,CT	NA,C	NA,1	NA,inf	NA,inf	NA,0.484201	0.000190816	0.000190816
2	chr9:133512099:CATGT:C	133512099	C,NA	CATGT,NA	1,NA	inf,NA	inf,NA	2.29433,NA	0.000190723	0.000190723
2	chr9:133275691:C:T	133275691	NA,T	NA,C	NA,1	NA,inf	NA,inf	NA,0.525169	0.000190555	0.000190555
2	chr9:133627247:A:G	133627247	NA,G	NA,A	NA,1	NA,-inf	NA,inf	NA,0.3954	0.000190509	0.000190509
2	chr9:133143165:T:C	133143165	NA,C	NA,T	NA,1	NA,inf	NA,inf	NA,0.35835	0.000190331	0.000190331
2	chr9:133281741:T:C	133281741	NA,C	NA,T	NA,1	NA,inf	NA,inf	NA,0.610422	0.000190304	0.000190304
2	chr9:133628128:C:T	133628128	NA,T	NA,C	NA,1	NA,-inf	NA,inf	NA,0.394019	0.000190218	0.000190218
2	chr9:133390156:C:T	133390156	NA,T	NA,C	NA,1	NA,-inf	NA,inf	NA,0.358059	0.000189799	0.000189799
2	chr9:133200368:G:A	133200368	NA,A	NA,G	NA,1	NA,inf	NA,inf	NA,0.488871	0.000189699	0.000189699
2	chr9:133323730:A:G	133323730	NA,G	NA,A	NA,1	NA,inf	NA,inf	NA,0.520132	0.000189562	0.000189562
2	chr9:133698912:T:C	133698912	NA,C	NA,T	NA,1	NA,-inf	NA,inf	NA,0.42396	0.000189555	0.000189555
2	chr9:133131037:G:A	133131037	NA,A	NA,G	NA,1	NA,inf	NA,inf	NA,0.375918	0.000189273	0.000189273
2	chr9:132796255:G:A	132796255	NA,A	NA,G	NA,1	NA,-inf	NA,inf	NA,0.376348	0.0001891	0.0001891
2	chr9:132907807:C:A	132907807	NA,A	NA,C	NA,1	NA,inf	NA,inf	NA,0.458912	0.000189002	0.000189002
2	chr9:132907114:T:C	132907114	NA,C	NA,T	NA,1	NA,-inf	NA,inf	NA,0.431278	0.000188944	0.000188944
2	chr9:133445557:C:T	133445557	NA,T	NA,C	NA,1	NA,-inf	NA,inf	NA,0.417547	0.000188807	0.000188807
2	chr9:132774844:T:C	132774844	NA,C	NA,T	NA,1	NA,-inf	NA,inf	NA,0.357472	0.000188784	0.000188784
2	chr9:133508423:A:G	133508423	NA,G	NA,A	NA,1	NA,-inf	NA,inf	NA,0.345635	0.000188763	0.000188763
2	chr9:132791002:T:C	132791002	NA,C	NA,T	NA,1	NA,inf	NA,inf	NA,0.445396	0.000188732	0.000188732
2	chr9:133547958:G:A	133547958	NA,A	NA,G	NA,1	NA,inf	NA,inf	NA,0.458843	0.000188677	0.000188677
2	chr9:133671137:A:T	133671137	T,T	A,A	1,1	inf,-inf	inf,inf	1.19975,0.960747	0.000188634	0.000188634
2	chr9:133111743:T:C	133111743	NA,C	NA,T	NA,1	NA,inf	NA,inf	NA,0.501337	0.000188622	0.000188622
2	chr9:132961829:G:A	132961829	NA,A	NA,G	NA,1	NA,inf	NA,inf	NA,0.411623	0.000188492	0.000188492
2	chr9:132788898:G:T	132788898	NA,T	NA,G	NA,1	NA,inf	NA,inf	NA,0.444911	0.000188432	0.000188432
2	chr9:133591684:G:T	133591684	NA,T	NA,G	NA,1	NA,inf	NA,inf	NA,0.430458	0.000188418	0.000188418
2	chr9:132970698:A:C	132970698	NA,C	NA,A	NA,1	NA,inf	NA,inf	NA,0.349198	0.000188201	0.000188201
2	chr9:133162468:G:A	133162468	NA,A	NA,G	NA,1	NA,-inf	NA,inf	NA,0.397391	0.000188179	0.000188179
2	chr9:133356019:T:C	133356019	NA,C	NA,T	NA,1	NA,-inf	NA,inf	NA,0.275263	0.000188061	0.000188061
2	chr9:133074925:C:T	133074925	NA,T	NA,C	NA,1	NA,inf	NA,inf	NA,0.435244	0.000188058	0.000188058
2	chr9:133073522:C:T	133073522	NA,T	NA,C	NA,1	NA,-inf	NA,inf	NA,0.410348	0.000188035	0.000188035
2	chr9:133260919:C:T	133260919	NA,T	NA,C	NA,1	NA,-inf	NA,inf	NA,0.315149	0.000188025	0.000188025
2	chr9:133600843:G:A	133600843	A,A	G,G	1,1	inf,-inf	inf,inf	1.9933,0.598977	0.000187899	0.000187899
2	chr9:133519790:G:A	133519790	NA,A	NA,G	NA,1	NA,inf	NA,inf	NA,0.420054	0.000187829	0.000187829
2	chr9:133291993:T:C	133291993	NA,C	NA,T	NA,1	NA,inf	NA,inf	NA,0.539741	0.000187769	0.000187769
2	chr9:133644153:G:T	133644153	T,T	G,G	1,1	-inf,-inf	inf,inf	1.38385,0.396643	0.000187707	0.000187707
2	chr9:133627781:G:A	133627781	NA,A	NA,G	NA,1	NA,-inf	NA,inf	NA,0.384765	0.000187696	0.000187696
2	chr9:133569082:CA:C	133569082	NA,C	NA,CA	NA,1	NA,-inf	NA,inf	NA,0.364377	0.000187498	0.000187498
2	chr9:133715007:G:A	133715007	NA,A	NA,G	NA,1	NA,inf	NA,inf	NA,0.394218	0.000187497	0.000187497
2	chr9:133740302:G:A	133740302	NA,A	NA,G	NA,1	NA,-inf	NA,inf	NA,0.371964	0.000187392	0.000187392
2	chr9:133606199:T:C	133606199	C,C	T,T	1,1	inf,inf	inf,inf	0.646884,1.83299	0.000187369	0.000187369
2	chr9:132777998:G:A	132777998	A,A	G,G	1,1	inf,inf	inf,inf	0.20813,1.61457	0.000187355	0.000187355
2	chr9:132892283:T:C	132892283	NA,C	NA,T	NA,1	NA,inf	NA,inf	NA,0.449946	0.000187303	0.000187303
2	chr9:132801827:T:C	132801827	NA,C	NA,T	NA,1	NA,-inf	NA,inf	NA,0.398611	0.000187287	0.000187287
2	chr9:133475337:G:A	133475337	NA,A	NA,G	NA,1	NA,inf	NA,inf	NA,0.46252	0.000187224	0.000187224
2	chr9:133300608:T:G	133300608	NA,G	NA,T	NA,1	NA,-inf	NA,inf	NA,0.515894	0.000187137	0.000187137
2	chr9:132952977:A:T	132952977	NA,T	NA,A	NA,1	NA,-inf	NA,inf	NA,0.454982	0.000187132	0.000187132
2	chr9:133041179:C:T	133041179	NA,T	NA,C	NA,1	NA,inf	NA,inf	NA,0.424739	0.000187118	0.000187118
2	chr9:133438544:C:T	133438544	NA,T	NA,C	NA,1	NA,-inf	NA,inf	NA,0.384166	0.000187043	0.000187043
2	chr9:132800732:G:A	132800732	NA,A	NA,G	NA,1	NA,-inf	NA,inf	NA,0.39749	0.000187026	0.000187026
2	chr9:132999313:G:C	132999313	NA,C	NA,G	NA,1	NA,inf	NA,inf	NA,0.44066	0.00018699	0.00018699
2	chr9:133637617:C:T	133637617	T,T	C,C	1,1	-inf,-inf	inf,inf	1.55699,0.173353	0.000186955	0.000186955
2	chr9:133703328:T:C	133703328	NA,C	NA,T	NA,1	NA,inf	NA,inf	NA,0.405985	0.000186895	0.000186895
2	chr9:133272215:G:GA	133272215	NA,GA	NA,G	NA,1	NA,-inf	NA,inf	NA,0.292543	0.000186886	0.000186886
2	chr9:133289775:C:T	133289775	NA,T	NA,C	NA,1	NA,inf	NA,inf	NA,0.539306	0.00018668	0.00018668
2	chr9:133317953:A:C	133317953	C,C	A,A	1,1	-inf,inf	inf,inf	1.0367,0.887881	0.000186674	0.000186674
2	chr9:132887213:G:A	132887213	NA,A	NA,G	NA,1	NA,inf	NA,inf	NA,0.41378	0.000186598	0.000186598
2	chr9:133606528:C:T	133606528	T,T	C,C	1,1	inf,inf	inf,inf	0.250231,1.58887	0.000186508	0.000186508
2	chr9:133681088:C:T	133681088	NA,T	NA,C	NA,1	NA,inf	NA,inf	NA,0.435429	0.00018644	0.00018644
2	chr9:133604958:T:C	133604958	C,C	T,T	1,1	inf,inf	inf,inf	0.482515,1.90177	0.000186279	0.000186279
2	chr9:133036382:T:A	133036382	NA,A	NA,T	NA,1	NA,inf	NA,inf	NA,0.309374	0.000186253	0.000186253
2	chr9:133676960:G:A	133676960	NA,A	NA,G	NA,1	NA,inf	NA,inf	NA,0.450179	0.00018613	0.00018613
2	chr9:133361098:C:T	133361098	NA,T	NA,C	NA,1	NA,inf	NA,inf	NA,0.475121	0.000186089	0.000186089
2	chr9:132779578:G:A	132779578	NA,A	NA,G	NA,1	NA,inf	NA,inf	NA,0.43398	0.000185984	0.000185984
2	chr9:133243080:T:C	133243080	NA,C	NA,T	NA,1	NA,-inf	NA,inf	NA,0.35657	0.000185913	0.000185913
2	chr9:133676957:A:G	133676957	NA,G	NA,A	NA,1	NA,inf	NA,inf	NA,0.448707	0.000185788	0.000185788
2	chr9:132837953:A:C	132837953	NA,C	NA,A	NA,1	NA,inf	NA,inf	NA,0.3898	0.000185673	0.000185673
2	chr9:133658840:C:T	133658840	NA,T	NA,C	NA,1	NA,-inf	NA,inf	NA,0.420492	0.000185662	0.000185662
2	chr9:133708823:GA:G	133708823	NA,G	NA,GA	NA,1	NA,-inf	NA,inf	NA,0.415267	0.000185643	0.000185643
2	chr9:132986124:A:C	132986124	NA,C	NA,A	NA,1	NA,inf	NA,inf	NA,0.4268	0.000185631	0.000185631
2	chr9:133114046:G:T	133114046	NA,T	NA,G	NA,1	NA,inf	NA,inf	NA,0.401051	0.000185552	0.000185552
2	chr9:132793098:C:A	132793098	NA,A	NA,C	NA,1	NA,inf	NA,inf	NA,0.432442	0.000185495	0.000185495
2	chr9:133222140:C:T	133222140	NA,T	NA,C	NA,1	NA,-inf	NA,inf	NA,0.327383	0.000185457	0.000185457
2	chr9:133036350:A:G	133036350	NA,G	NA,A	NA,1	NA,-inf	NA,inf	NA,0.394914	0.000185434	0.000185434
2	chr9:133456358:G:T	133456358	NA,T	NA,G	NA,1	NA,inf	NA,inf	NA,0.454316	0.00018542	0.00018542
2	chr9:133698098:AAC:A	133698098	NA,A	NA,AAC	NA,1	NA,-inf	NA,inf	NA,0.385614	0.000185411	0.000185411
2	chr9:133134669:G:A	133134669	NA,A	NA,G	NA,1	NA,-inf	NA,inf	NA,0.359936	0.00018536	0.00018536
2	chr9:132888157:G:A	132888157	NA,A	NA,G	NA,1	NA,inf	NA,inf	NA,0.434368	0.000185275	0.000185275
2	chr9:133203795:G:A	133203795	A,A	G,G	1,1	-inf,-inf	inf,inf	5.53885,0.261888	0.000185077	0.000185077
2	chr9:132889404:G:A	132889404	NA,A	NA,G	NA,1	NA,inf	NA,inf	NA,0.404855	0.00018507	0.00018507
2	chr9:133738605:T:C	133738605	NA,C	NA,T	NA,1	NA,inf	NA,inf	NA,0.441643	0.00018506	0.00018506
2	chr9:133698109:A:G	133698109	NA,G	NA,A	NA,1	NA,inf	NA,inf	NA,0.390426	0.000185004	0.000185004
2	chr9:133408778:C:T	133408778	NA,T	NA,C	NA,1	NA,inf	NA,inf	NA,0.467901	0.000184971	0.000184971
2	chr9:132902571:C:T	132902571	NA,T	NA,C	NA,1	NA,-inf	NA,inf	NA,0.41599	0.000184958	0.000184958
2	chr9:133710980:T:C	133710980	NA,C	NA,T	NA,1	NA,-inf	NA,inf	NA,0.36329	0.000184924	0.000184924
2	chr9:132780669:C:T	132780669	NA,T	NA,C	NA,1	NA,inf	NA,inf	NA,0.429401	0.000184922	0.000184922
2	chr9:133411069:T:C	133411069	NA,C	NA,T	NA,1	NA,inf	NA,inf	NA,0.466501	0.000184657	0.000184657
2	chr9:133200036:A:G	133200036	NA,G	NA,A	NA,1	NA,inf	NA,inf	NA,0.454046	0.000184585	0.000184585
2	chr9:133137081:A:G	133137081	NA,G	NA,A	NA,1	NA,-inf	NA,inf	NA,0.349871	0.000184572	0.000184572
2	chr9:133368689:C:T	133368689	NA,T	NA,C	NA,1	NA,-inf	NA,inf	NA,0.353108	0.000184455	0.000184455
2	chr9:133221443:G:A	133221443	NA,A	NA,G	NA,1	NA,inf	NA,inf	NA,0.453353	0.000184367	0.000184367
2	chr9:132919697:C:G	132919697	NA,G	NA,C	NA,1	NA,-inf	NA,inf	NA,0.411918	0.000184267	0.000184267
2	chr9:133593959:C:A	133593959	NA,A	NA,C	NA,1	NA,inf	NA,inf	NA,0.391193	0.000184222	0.000184222
2	chr9:133638951:C:T	133638951	T,T	C,C	1,1	inf,inf	inf,inf	0.922583,1.03338	0.0001841	0.0001841
2	chr9:133120780:G:A	133120780	NA,A	NA,G	NA,1	NA,-inf	NA,inf	NA,0.346819	0.000183789	0.000183789
2	chr9:133172375:T:C	133172375	NA,C	NA,T	NA,1	NA,-inf	NA,inf	NA,0.252121	0.000183746	0.000183746
2	chr9:132884246:G:A	132884246	NA,A	NA,G	NA,1	NA,inf	NA,inf	NA,0.423651	0.000183728	0.000183728
2	chr9:133171432:C:T	133171432	NA,T	NA,C	NA,1	NA,inf	NA,inf	NA,0.461677	0.000183725	0.000183725
2	chr9:133405161:G:A	133405161	NA,A	NA,G	NA,1	NA,-inf	NA,inf	NA,0.329896	0.000183535	0.000183535
2	chr9:133390601:T:G	133390601	NA,G	NA,T	NA,1	NA,-inf	NA,inf	NA,0.329896	0.000183535	0.000183535
2	chr9:132881585:G:T	132881585	NA,T	NA,G	NA,1	NA,inf	NA,inf	NA,0.3992	0.000183243	0.000183243
2	chr9:133305346:C:T	133305346	NA,T	NA,C	NA,1	NA,inf	NA,inf	NA,0.240294	0.000183196	0.000183196
2	chr9:132793400:T:G	132793400	NA,G	NA,T	NA,1	NA,inf	NA,inf	NA,0.422272	0.000183117	0.000183117
2	chr9:133637642:T:C	133637642	C,C	T,T	1,1	-inf,-inf	inf,inf	1.54046,0.184284	0.000182975	0.000182975
2	chr9:132821608:T:C	132821608	NA,C	NA,T	NA,1	NA,-inf	NA,inf	NA,0.344836	0.000182945	0.000182945
2	chr9:133139244:C:T	133139244	T,NA	C,NA	1,NA	-inf,NA	inf,NA	0.49143,NA	0.000182885	0.000182885
2	chr9:133462588:A:G	133462588	NA,G	NA,A	NA,1	NA,inf	NA,inf	NA,0.452321	0.000182742	0.000182742
2	chr9:133604200:T:G	133604200	G,G	T,T	1,1	inf,-inf	inf,inf	2.14151,0.48448	0.000182517	0.000182517
2	chr9:133405148:T:C	133405148	NA,C	NA,T	NA,1	NA,inf	NA,inf	NA,0.52211	0.0001825	0.0001825
2	chr9:133167035:G:A	133167035	NA,A	NA,G	NA,1	NA,inf	NA,inf	NA,0.456544	0.000182002	0.000182002
2	chr9:133024168:G:A	133024168	NA,A	NA,G	NA,1	NA,-inf	NA,inf	NA,0.325755	0.00018199	0.00018199
2	chr9:132791497:C:A	132791497	NA,A	NA,C	NA,1	NA,inf	NA,inf	NA,0.415936	0.000181927	0.000181927
2	chr9:133274604:C:A	133274604	NA,A	NA,C	NA,1	NA,-inf	NA,inf	NA,0.340062	0.000181857	0.000181857
2	chr9:133633207:G:A	133633207	NA,A	NA,G	NA,1	NA,inf	NA,inf	NA,0.355524	0.000181848	0.000181848
2	chr9:132879851:T:C	132879851	NA,C	NA,T	NA,1	NA,inf	NA,inf	NA,0.421233	0.000181725	0.000181725
2	chr9:133148516:C:T	133148516	NA,T	NA,C	NA,1	NA,inf	NA,inf	NA,0.436292	0.000181701	0.000181701
2	chr9:133082234:A:T	133082234	NA,T	NA,A	NA,1	NA,inf	NA,inf	NA,0.418636	0.000181689	0.000181689
2	chr9:133163943:G:A	133163943	A,NA	G,NA	1,NA	-inf,NA	inf,NA	2.11637,NA	0.000181636	0.000181636
2	chr9:133180528:A:G	133180528	NA,G	NA,A	NA,1	NA,-inf	NA,inf	NA,0.244023	0.000181219	0.000181219
2	chr9:133118661:C:T	133118661	NA,T	NA,C	NA,1	NA,inf	NA,inf	NA,0.452457	0.000181209	0.000181209
2	chr9:133658541:C:A	133658541	NA,A	NA,C	NA,1	NA,-inf	NA,inf	NA,0.350902	0.000181178	0.000181178
2	chr9:132883529:TG:T	132883529	NA,T	NA,TG	NA,1	NA,inf	NA,inf	NA,0.416487	0.000181015	0.000181015
2	chr9:133334712:TC:T	133334712	NA,T	NA,TC	NA,1	NA,-inf	NA,inf	NA,0.35334	0.000180973	0.000180973
2	chr9:133571184:CCT:C	133571184	NA,C	NA,CCT	NA,1	NA,-inf	NA,inf	NA,0.337693	0.000180867	0.000180867
2	chr9:133395751:G:A	133395751	NA,A	NA,G	NA,1	NA,inf	NA,inf	NA,0.441035	0.000180432	0.000180432
2	chr9:132789262:C:T	132789262	NA,T	NA,C	NA,1	NA,inf	NA,inf	NA,0.383603	0.000180384	0.000180384
2	chr9:132998417:C:T	132998417	NA,T	NA,C	NA,1	NA,inf	NA,inf	NA,0.407077	0.000180227	0.000180227
2	chr9:133580565:G:A	133580565	NA,A	NA,G	NA,1	NA,inf	NA,inf	NA,0.432792	0.000180223	0.000180223
2	chr9:132913330:C:T	132913330	NA,T	NA,C	NA,1	NA,inf	NA,inf	NA,0.418314	0.000180175	0.000180175
2	chr9:133418648:T:C	133418648	NA,C	NA,T	NA,1	NA,-inf	NA,inf	NA,0.312602	0.000180161	0.000180161
2	chr9:133132467:G:C	133132467	NA,C	NA,G	NA,1	NA,inf	NA,inf	NA,0.392578	0.000179977	0.000179977
2	chr9:133151155:A:C	133151155	NA,C	NA,A	NA,1	NA,-inf	NA,inf	NA,0.412216	0.000179975	0.000179975
2	chr9:133177996:T:C	133177996	NA,C	NA,T	NA,1	NA,inf	NA,inf	NA,0.49111	0.000179964	0.000179964
2	chr9:132898184:A:G	132898184	NA,G	NA,A	NA,1	NA,inf	NA,inf	NA,0.417216	0.000179939	0.000179939
2	chr9:132905448:T:C	132905448	NA,C	NA,T	NA,1	NA,inf	NA,inf	NA,0.417216	0.000179939	0.000179939
2	chr9:132998905:C:G	132998905	NA,G	NA,C	NA,1	NA,inf	NA,inf	NA,0.399135	0.000179827	0.000179827
2	chr9:133531484:G:A	133531484	NA,A	NA,G	NA,1	NA,-inf	NA,inf	NA,0.333248	0.000179819	0.000179819
2	chr9:133756087:C:T	133756087	NA,T	NA,C	NA,1	NA,-inf	NA,inf	NA,0.302955	0.000179785	0.000179785
2	chr9:133570935:A:G	133570935	G,G	A,A	1,1	inf,inf	inf,inf	0.104458,1.57736	0.000179595	0.000179595
2	chr9:132891337:C:T	132891337	NA,T	NA,C	NA,1	NA,inf	NA,inf	NA,0.363904	0.000179294	0.000179294
2	chr9:132957007:A:G	132957007	NA,G	NA,A	NA,1	NA,-inf	NA,inf	NA,0.420867	0.000179268	0.000179268
2	chr9:133620742:C:T	133620742	NA,T	NA,C	NA,1	NA,inf	NA,inf	NA,0.418859	0.000179233	0.000179233
2	chr9:132968113:T:G	132968113	NA,G	NA,T	NA,1	NA,inf	NA,inf	NA,0.292128	0.000179209	0.000179209
2	chr9:132926572:G:A	132926572	NA,A	NA,G	NA,1	NA,inf	NA,inf	NA,0.413351	0.0001791	0.0001791
2	chr9:133244977:G:A	133244977	NA,A	NA,G	NA,1	NA,-inf	NA,inf	NA,0.329257	0.000179079	0.000179079
2	chr9:133751261:T:C	133751261	NA,C	NA,T	NA,1	NA,inf	NA,inf	NA,0.409898	0.000179064	0.000179064
2	chr9:133377455:C:T	133377455	NA,T	NA,C	NA,1	NA,inf	NA,inf	NA,0.583922	0.000179015	0.000179015
2	chr9:132890105:C:T	132890105	NA,T	NA,C	NA,1	NA,inf	NA,inf	NA,0.377593	0.000178934	0.000178934
2	chr9:133188407:C:T	133188407	NA,T	NA,C	NA,1	NA,-inf	NA,inf	NA,0.360787	0.000178844	0.000178844
2	chr9:133327443:C:T	133327443	NA,T	NA,C	NA,1	NA,inf	NA,inf	NA,0.429294	0.000178599	0.000178599
2	chr9:133170811:G:C	133170811	NA,C	NA,G	NA,1	NA,inf	NA,inf	NA,0.440234	0.000178568	0.000178568
2	chr9:133619980:G:T	133619980	NA,T	NA,G	NA,1	NA,inf	NA,inf	NA,0.413273	0.000178501	0.000178501
2	chr9:133364166:C:T	133364166	NA,T	NA,C	NA,1	NA,inf	NA,inf	NA,0.440499	0.000178462	0.000178462
2	chr9:133362568:T:C	133362568	NA,C	NA,T	NA,1	NA,inf	NA,inf	NA,0.44015	0.000178389	0.000178389
2	chr9:132974887:G:A	132974887	NA,A	NA,G	NA,1	NA,inf	NA,inf	NA,0.424992	0.000178323	0.000178323
2	chr9:132938076:T:TA	132938076	NA,TA	NA,T	NA,1	NA,inf	NA,inf	NA,0.409874	0.000178287	0.000178287
2	chr9:132850018:A:C	132850018	NA,C	NA,A	NA,1	NA,inf	NA,inf	NA,0.413597	0.000178028	0.000178028
2	chr9:133459317:T:C	133459317	NA,C	NA,T	NA,1	NA,inf	NA,inf	NA,0.420686	0.000177956	0.000177956
2	chr9:133738473:C:T	133738473	NA,T	NA,C	NA,1	NA,-inf	NA,inf	NA,0.330056	0.000177708	0.000177708
2	chr9:132887951:T:C	132887951	NA,C	NA,T	NA,1	NA,inf	NA,inf	NA,0.40066	0.000177666	0.000177666
2	chr9:133656627:G:A	133656627	NA,A	NA,G	NA,1	NA,-inf	NA,inf	NA,0.33602	0.000177656	0.000177656
2	chr9:133708661:G:A	133708661	NA,A	NA,G	NA,1	NA,-inf	NA,inf	NA,0.342588	0.000177372	0.000177372
2	chr9:133483980:T:G	133483980	NA,G	NA,T	NA,1	NA,-inf	NA,inf	NA,0.353089	0.000177223	0.000177223
2	chr9:133509264:T:C	133509264	NA,C	NA,T	NA,1	NA,-inf	NA,inf	NA,0.366499	0.00017709	0.00017709
2	chr9:132851754:G:A	132851754	NA,A	NA,G	NA,1	NA,inf	NA,inf	NA,0.410532	0.000177083	0.000177083
2	chr9:133362432:G:A	133362432	NA,A	NA,G	NA,1	NA,-inf	NA,inf	NA,0.235926	0.000177002	0.000177002
2	chr9:133640404:G:A	133640404	A,A	G,G	1,1	-inf,inf	inf,inf	1.06659,0.875339	0.000176738	0.000176738
2	chr9:132996977:A:G	132996977	NA,G	NA,A	NA,1	NA,inf	NA,inf	NA,0.387989	0.000176707	0.000176707
2	chr9:133112321:C:T	133112321	NA,T	NA,C	NA,1	NA,inf	NA,inf	NA,0.362618	0.000176705	0.000176705
2	chr9:133761987:C:T	133761987	NA,T	NA,C	NA,1	NA,inf	NA,inf	NA,0.36575	0.000176393	0.000176393
2	chr9:132838600:T:C	132838600	NA,C	NA,T	NA,1	NA,-inf	NA,inf	NA,0.321753	0.000176336	0.000176336
2	chr9:133227464:A:G	133227464	NA,G	NA,A	NA,1	NA,inf	NA,inf	NA,0.382046	0.00017633	0.00017633
2	chr9:133241594:G:A	133241594	NA,A	NA,G	NA,1	NA,-inf	NA,inf	NA,0.316758	0.000176226	0.000176226
2	chr9:133107897:A:G	133107897	NA,G	NA,A	NA,1	NA,inf	NA,inf	NA,0.403726	0.000176145	0.000176145
2	chr9:132988200:G:T	132988200	NA,T	NA,G	NA,1	NA,inf	NA,inf	NA,0.386945	0.000176119	0.000176119
2	chr9:133575022:G:A	133575022	A,A	G,G	1,1	inf,inf	inf,inf	1.43695,0.11005	0.000176119	0.000176119
2	chr9:133723752:G:A	133723752	NA,A	NA,G	NA,1	NA,-inf	NA,inf	NA,0.336977	0.000176116	0.000176116
2	chr9:132995810:T:C	132995810	NA,C	NA,T	NA,1	NA,inf	NA,inf	NA,0.384861	0.000176059	0.000176059
2	chr9:133247890:G:A	133247890	NA,A	NA,G	NA,1	NA,-inf	NA,inf	NA,0.309535	0.000175979	0.000175979
2	chr9:133757695:C:T	133757695	NA,T	NA,C	NA,1	NA,-inf	NA,inf	NA,0.334777	0.000175868	0.000175868
2	chr9:133709206:G:A	133709206	NA,A	NA,G	NA,1	NA,-inf	NA,inf	NA,0.332307	0.000175843	0.000175843
2	chr9:132977804:C:T	132977804	NA,T	NA,C	NA,1	NA,-inf	NA,inf	NA,0.375939	0.00017581	0.00017581
2	chr9:133328939:C:T	133328939	T,T	C,C	1,1	-inf,-inf	inf,inf	0.531888,0.3525	0.000175661	0.000175661
2	chr9:133021649:A:G	133021649	NA,G	NA,A	NA,1	NA,-inf	NA,inf	NA,0.294454	0.00017566	0.00017566
2	chr9:133592897:C:A	133592897	NA,A	NA,C	NA,1	NA,-inf	NA,inf	NA,0.330027	0.000175626	0.000175626
2	chr9:132889322:A:G	132889322	NA,G	NA,A	NA,1	NA,inf	NA,inf	NA,0.362909	0.000175615	0.000175615
2	chr9:133042509:A:G	133042509	NA,G	NA,A	NA,1	NA,-inf	NA,inf	NA,0.292715	0.000175566	0.000175566
2	chr9:133171723:C:T	133171723	NA,T	NA,C	NA,1	NA,-inf	NA,inf	NA,0.22111	0.000175566	0.000175566
2	chr9:133154087:C:T	133154087	NA,T	NA,C	NA,1	NA,-inf	NA,inf	NA,0.378414	0.000175388	0.000175388
2	chr9:133605362:A:G	133605362	G,G	A,A	1,1	-inf,inf	inf,inf	0.697818,1.17164	0.000175296	0.000175296
2	chr9:133179264:A:C	133179264	NA,C	NA,A	NA,1	NA,inf	NA,inf	NA,0.467579	0.000175291	0.000175291
2	chr9:132968486:TA:T	132968486	NA,T	NA,TA	NA,1	NA,inf	NA,inf	NA,0.305299	0.000175168	0.000175168
2	chr9:133279089:C:T	133279089	NA,T	NA,C	NA,1	NA,-inf	NA,inf	NA,0.270238	0.000175105	0.000175105
2	chr9:132780045:T:C	132780045	NA,C	NA,T	NA,1	NA,inf	NA,inf	NA,0.359318	0.000175072	0.000175072
2	chr9:133618355:G:A	133618355	NA,A	NA,G	NA,1	NA,inf	NA,inf	NA,0.385328	0.000175048	0.000175048
2	chr9:133749484:A:G	133749484	NA,G	NA,A	NA,1	NA,inf	NA,inf	NA,0.395517	0.00017503	0.00017503
2	chr9:133718598:G:A	133718598	NA,A	NA,G	NA,1	NA,inf	NA,inf	NA,0.373368	0.000174992	0.000174992
2	chr9:133170596:T:A	133170596	NA,A	NA,T	NA,1	NA,inf	NA,inf	NA,0.415495	0.000174576	0.000174576
2	chr9:132975355:C:G	132975355	NA,G	NA,C	NA,1	NA,-inf	NA,inf	NA,0.322403	0.000174574	0.000174574
2	chr9:133380624:G:A	133380624	NA,A	NA,G	NA,1	NA,-inf	NA,inf	NA,0.238417	0.000174568	0.000174568
2	chr9:133649546:G:C	133649546	C,C	G,G	1,1	inf,-inf	inf,inf	0.93625,1.23794	0.000174566	0.000174566
2	chr9:133375895:G:A	133375895	NA,A	NA,G	NA,1	NA,inf	NA,inf	NA,0.560285	0.000174224	0.000174224
2	chr9:133356897:C:T	133356897	NA,T	NA,C	NA,1	NA,inf	NA,inf	NA,0.398144	0.000174149	0.000174149
2	chr9:133510267:C:T	133510267	NA,T	NA,C	NA,1	NA,-inf	NA,inf	NA,0.34932	0.00017413	0.00017413
2	chr9:133055432:A:G	133055432	NA,G	NA,A	NA,1	NA,-inf	NA,inf	NA,0.31049	0.000174097	0.000174097
2	chr9:133318183:G:A	133318183	NA,A	NA,G	NA,1	NA,inf	NA,inf	NA,0.416575	0.000174029	0.000174029
2	chr9:132972911:G:A	132972911	NA,A	NA,G	NA,1	NA,inf	NA,inf	NA,0.364864	0.000174004	0.000174004
2	chr9:133665220:G:A	133665220	NA,A	NA,G	NA,1	NA,-inf	NA,inf	NA,0.327266	0.000173966	0.000173966
2	chr9:132964647:C:T	132964647	NA,T	NA,C	NA,1	NA,inf	NA,inf	NA,0.295403	0.000173942	0.000173942
2	chr9:133185669:T:C	133185669	NA,C	NA,T	NA,1	NA,-inf	NA,inf	NA,0.289083	0.000173941	0.000173941
2	chr9:133072873:G:A	133072873	NA,A	NA,G	NA,1	NA,inf	NA,inf	NA,0.374965	0.000173924	0.000173924
2	chr9:133157334:T:C	133157334	NA,C	NA,T	NA,1	NA,-inf	NA,inf	NA,0.309574	0.000173871	0.000173871
2	chr9:133710640:C:T	133710640	NA,T	NA,C	NA,1	NA,-inf	NA,inf	NA,0.359402	0.000173871	0.000173871
2	chr9:133082293:GAAC:G	133082293	NA,G	NA,GAAC	NA,1	NA,-inf	NA,inf	NA,0.288215	0.000173841	0.000173841
2	chr9:132858903:G:A	132858903	NA,A	NA,G	NA,1	NA,-inf	NA,inf	NA,0.308208	0.000173797	0.000173797
2	chr9:133507800:C:T	133507800	NA,T	NA,C	NA,1	NA,-inf	NA,inf	NA,0.259063	0.000173766	0.000173766
2	chr9:133709016:TCAGA:T	133709016	NA,T	NA,TCAGA	NA,1	NA,inf	NA,inf	NA,0.356692	0.000173764	0.000173764
2	chr9:133014189:C:T	133014189	NA,T	NA,C	NA,1	NA,-inf	NA,inf	NA,0.28051	0.000173665	0.000173665
2	chr9:133263665:A:G	133263665	NA,G	NA,A	NA,1	NA,-inf	NA,inf	NA,0.303619	0.000173567	0.000173567
2	chr9:133533916:C:T	133533916	NA,T	NA,C	NA,1	NA,inf	NA,inf	NA,0.38835	0.000173288	0.000173288
2	chr9:133110249:G:A	133110249	NA,A	NA,G	NA,1	NA,inf	NA,inf	NA,0.394256	0.000173256	0.000173256
2	chr9:133110386:T:C	133110386	NA,C	NA,T	NA,1	NA,inf	NA,inf	NA,0.394256	0.000173256	0.000173256
2	chr9:132841819:A:G	132841819	NA,G	NA,A	NA,1	NA,inf	NA,inf	NA,0.384085	0.000173056	0.000173056
2	chr9:132869473:G:A	132869473	NA,A	NA,G	NA,1	NA,inf	NA,inf	NA,0.384085	0.000173056	0.000173056
2	chr9:133079756:C:A	133079756	NA,A	NA,C	NA,1	NA,inf	NA,inf	NA,0.382391	0.000172998	0.000172998
2	chr9:133497360:G:A	133497360	NA,A	NA,G	NA,1	NA,inf	NA,inf	NA,0.353395	0.000172987	0.000172987
2	chr9:133432121:C:T	133432121	NA,T	NA,C	NA,1	NA,-inf	NA,inf	NA,0.216502	0.000172971	0.000172971
2	chr9:133255805:T:C	133255805	NA,C	NA,T	NA,1	NA,-inf	NA,inf	NA,0.277529	0.000172944	0.000172944
2	chr9:133102538:G:A	133102538	NA,A	NA,G	NA,1	NA,inf	NA,inf	NA,0.403608	0.000172844	0.000172844
2	chr9:133371182:G:A	133371182	NA,A	NA,G	NA,1	NA,inf	NA,inf	NA,0.392194	0.000172534	0.000172534
2	chr9:132815325:G:A	132815325	NA,A	NA,G	NA,1	NA,inf	NA,inf	NA,0.361246	0.000172525	0.000172525
2	chr9:133533296:G:A	133533296	NA,A	NA,G	NA,1	NA,inf	NA,inf	NA,0.382129	0.000172519	0.000172519
2	chr9:133483237:G:A	133483237	NA,A	NA,G	NA,1	NA,inf	NA,inf	NA,0.353226	0.000172418	0.000172418
2	chr9:132801918:C:T	132801918	NA,T	NA,C	NA,1	NA,inf	NA,inf	NA,0.379452	0.000172334	0.000172334
2	chr9:133349337:A:G	133349337	NA,G	NA,A	NA,1	NA,inf	NA,inf	NA,0.390777	0.000172249	0.000172249
2	chr9:133361461:G:A	133361461	NA,A	NA,G	NA,1	NA,inf	NA,inf	NA,0.390777	0.000172249	0.000172249
2	chr9:133080145:T:C	133080145	NA,C	NA,T	NA,1	NA,-inf	NA,inf	NA,0.322096	0.000172038	0.000172038
2	chr9:133463055:G:A	133463055	NA,A	NA,G	NA,1	NA,inf	NA,inf	NA,0.384424	0.000171968	0.000171968
2	chr9:133180118:G:A	133180118	NA,A	NA,G	NA,1	NA,-inf	NA,inf	NA,0.204843	0.000171955	0.000171955
2	chr9:133757522:C:G	133757522	NA,G	NA,C	NA,1	NA,-inf	NA,inf	NA,0.324099	0.000171834	0.000171834
2	chr9:133533285:G:C	133533285	NA,C	NA,G	NA,1	NA,-inf	NA,inf	NA,0.296741	0.000171576	0.000171576
2	chr9:133533588:T:C	133533588	NA,C	NA,T	NA,1	NA,-inf	NA,inf	NA,0.296741	0.000171576	0.000171576
2	chr9:133610556:C:T	133610556	NA,T	NA,C	NA,1	NA,inf	NA,inf	NA,0.361881	0.000171543	0.000171543
2	chr9:133459512:T:C	133459512	C,NA	T,NA	1,NA	-inf,NA	inf,NA	0.491594,NA	0.00017152	0.00017152
2	chr9:133748500:T:A	133748500	NA,A	NA,T	NA,1	NA,inf	NA,inf	NA,0.352002	0.000171297	0.000171297
2	chr9:133167444:G:A	133167444	NA,A	NA,G	NA,1	NA,inf	NA,inf	NA,0.41312	0.000171107	0.000171107
2	chr9:133391258:G:A	133391258	NA,A	NA,G	NA,1	NA,inf	NA,inf	NA,0.395805	0.000171064	0.000171064
2	chr9:133461400:T:C	133461400	NA,C	NA,T	NA,1	NA,inf	NA,inf	NA,0.386519	0.000171021	0.000171021
2	chr9:133655979:C:T	133655979	NA,T	NA,C	NA,1	NA,-inf	NA,inf	NA,0.326899	0.000171019	0.000171019
2	chr9:133161333:A:C	133161333	NA,C	NA,A	NA,1	NA,inf	NA,inf	NA,0.350413	0.000170875	0.000170875
2	chr9:133528943:G:A	133528943	NA,A	NA,G	NA,1	NA,-inf	NA,inf	NA,0.298637	0.000170759	0.000170759
2	chr9:133073178:G:A	133073178	NA,A	NA,G	NA,1	NA,inf	NA,inf	NA,0.358063	0.000170656	0.000170656
2	chr9:132993522:T:C	132993522	NA,C	NA,T	NA,1	NA,inf	NA,inf	NA,0.354709	0.000170349	0.000170349
2	chr9:133637865:A:G	133637865	G,G	A,A	1,1	-inf,-inf	inf,inf	1.51829,0.153928	0.000170296	0.000170296
2	chr9:133654127:T:TA	133654127	NA,TA	NA,T	NA,1	NA,-inf	NA,inf	NA,0.324978	0.000170241	0.000170241
2	chr9:132986852:G:A	132986852	NA,A	NA,G	NA,1	NA,inf	NA,inf	NA,0.337511	0.000170064	0.000170064
2	chr9:133677917:G:A	133677917	NA,A	NA,G	NA,1	NA,-inf	NA,inf	NA,0.315085	0.000170029	0.000170029
2	chr9:133589927:C:T	133589927	NA,T	NA,C	NA,1	NA,inf	NA,inf	NA,0.343862	0.000169988	0.000169988
2	chr9:133709172:G:A	133709172	NA,A	NA,G	NA,1	NA,-inf	NA,inf	NA,0.321119	0.000169962	0.000169962
2	chr9:133302827:G:T	133302827	T,NA	G,NA	1,NA	-inf,NA	inf,NA	0.285051,NA	0.000169912	0.000169912
2	chr9:133677082:C:T	133677082	NA,T	NA,C	NA,1	NA,-inf	NA,inf	NA,0.287971	0.000169854	0.000169854
2	chr9:133583141:T:C	133583141	NA,C	NA,T	NA,1	NA,-inf	NA,inf	NA,0.271338	0.000169827	0.000169827
2	chr9:132800302:T:C	132800302	NA,C	NA,T	NA,1	NA,inf	NA,inf	NA,0.337117	0.000169713	0.000169713
2	chr9:133223009:T:C	133223009	NA,C	NA,T	NA,1	NA,inf	NA,inf	NA,0.364131	0.000169561	0.000169561
2	chr9:132819113:C:A	132819113	NA,A	NA,C	NA,1	NA,inf	NA,inf	NA,0.341952	0.000169438	0.000169438
2	chr9:132926025:A:G	132926025	NA,G	NA,A	NA,1	NA,inf	NA,inf	NA,0.344009	0.00016939	0.00016939
2	chr9:133057631:T:C	133057631	NA,C	NA,T	NA,1	NA,inf	NA,inf	NA,0.239151	0.000169271	0.000169271
2	chr9:133007853:G:A	133007853	NA,A	NA,G	NA,1	NA,inf	NA,inf	NA,0.334686	0.00016927	0.00016927
2	chr9:132863482:G:A	132863482	NA,A	NA,G	NA,1	NA,inf	NA,inf	NA,0.355565	0.000169233	0.000169233
2	chr9:133567182:G:A	133567182	NA,A	NA,G	NA,1	NA,-inf	NA,inf	NA,0.282627	0.000169218	0.000169218
2	chr9:133713871:A:G	133713871	NA,G	NA,A	NA,1	NA,-inf	NA,inf	NA,0.2944	0.000169172	0.000169172
2	chr9:133226612:T:G	133226612	G,G	T,T	1,1	-inf,inf	inf,inf	3.63932,0.0138394	0.000169159	0.000169159
2	chr9:133648448:C:T	133648448	NA,T	NA,C	NA,1	NA,-inf	NA,inf	NA,0.295046	0.00016895	0.00016895
2	chr9:133012710:A:G	133012710	NA,G	NA,A	NA,1	NA,-inf	NA,inf	NA,0.399637	0.000168906	0.000168906
2	chr9:133064377:CT:C	133064377	NA,C	NA,CT	NA,1	NA,inf	NA,inf	NA,0.372181	0.000168808	0.000168808
2	chr9:133523001:C:T	133523001	NA,T	NA,C	NA,1	NA,-inf	NA,inf	NA,0.431854	0.000168694	0.000168694
2	chr9:133766256:T:C	133766256	C,C	T,T	1,1	-inf,inf	inf,inf	1.23352,0.681161	0.000168632	0.000168632
2	chr9:133672079:A:G	133672079	G,G	A,A	1,1	inf,-inf	inf,inf	1.19009,0.924035	0.000168607	0.000168607
2	chr9:132885467:C:T	132885467	NA,T	NA,C	NA,1	NA,inf	NA,inf	NA,0.337342	0.000168521	0.000168521
2	chr9:132999881:A:T	132999881	T,T	A,A	1,1	inf,inf	inf,inf	0.0380733,1.50343	0.000168422	0.000168422
2	chr9:133362186:GCAGCCCTGGAGACAGGCTGAGC:G	133362186	NA,G	NA,GCAGCCCTGGAGACAGGCTGAGC	NA,1	NA,inf	NA,inf	NA,0.370934	0.000168369	0.000168369
2	chr9:133070084:A:T	133070084	NA,T	NA,A	NA,1	NA,inf	NA,inf	NA,0.344405	0.000168061	0.000168061
2	chr9:133529551:A:T	133529551	NA,T	NA,A	NA,1	NA,-inf	NA,inf	NA,0.26579	0.000167982	0.000167982
2	chr9:132969919:A:G	132969919	NA,G	NA,A	NA,1	NA,inf	NA,inf	NA,0.315897	0.00016797	0.00016797
2	chr9:133589116:C:T	133589116	NA,T	NA,C	NA,1	NA,inf	NA,inf	NA,0.316766	0.00016789	0.00016789
2	chr9:133024665:A:G	133024665	NA,G	NA,A	NA,1	NA,inf	NA,inf	NA,0.406659	0.00016782	0.00016782
2	chr9:133690652:G:A	133690652	NA,A	NA,G	NA,1	NA,inf	NA,inf	NA,0.333768	0.000167773	0.000167773
2	chr9:133635254:A:G	133635254	NA,G	NA,A	NA,1	NA,-inf	NA,inf	NA,0.272383	0.000167746	0.000167746
2	chr9:133013238:T:C	133013238	NA,C	NA,T	NA,1	NA,-inf	NA,inf	NA,0.396264	0.000167668	0.000167668
2	chr9:133010621:A:G	133010621	NA,G	NA,A	NA,1	NA,inf	NA,inf	NA,0.274332	0.000167625	0.000167625
2	chr9:133315681:C:A	133315681	NA,A	NA,C	NA,1	NA,inf	NA,inf	NA,0.396925	0.000167585	0.000167585
2	chr9:132985216:A:T	132985216	NA,T	NA,A	NA,1	NA,inf	NA,inf	NA,0.29606	0.000167393	0.000167393
2	chr9:133009784:AAG:A	133009784	NA,A	NA,AAG	NA,1	NA,-inf	NA,inf	NA,0.259374	0.000167275	0.000167275
2	chr9:133490551:G:A	133490551	NA,A	NA,G	NA,1	NA,-inf	NA,inf	NA,0.260507	0.000167209	0.000167209
2	chr9:133142629:C:T	133142629	NA,T	NA,C	NA,1	NA,inf	NA,inf	NA,0.361268	0.000167197	0.000167197
2	chr9:133719776:C:T	133719776	NA,T	NA,C	NA,1	NA,inf	NA,inf	NA,0.309873	0.000167147	0.000167147
2	chr9:133262020:G:GA	133262020	NA,GA	NA,G	NA,1	NA,-inf	NA,inf	NA,0.172897	0.000167046	0.000167046
2	chr9:133128714:C:T	133128714	T,T	C,C	1,1	inf,-inf	inf,inf	0.766476,0.891682	0.00016697	0.00016697
2	chr9:133073058:C:T	133073058	NA,T	NA,C	NA,1	NA,inf	NA,inf	NA,0.338504	0.000166897	0.000166897
2	chr9:133529436:C:G	133529436	NA,G	NA,C	NA,1	NA,-inf	NA,inf	NA,0.267441	0.000166894	0.000166894
2	chr9:133500778:G:A	133500778	NA,A	NA,G	NA,1	NA,-inf	NA,inf	NA,0.297924	0.000166789	0.000166789
2	chr9:133073217:G:A	133073217	NA,A	NA,G	NA,1	NA,inf	NA,inf	NA,0.337373	0.000166679	0.000166679
2	chr9:133365348:C:T	133365348	NA,T	NA,C	NA,1	NA,inf	NA,inf	NA,0.369887	0.000166515	0.000166515
2	chr9:133205040:C:T	133205040	NA,T	NA,C	NA,1	NA,inf	NA,inf	NA,0.39212	0.000166394	0.000166394
2	chr9:133466159:T:A	133466159	A,A	T,T	1,1	inf,inf	inf,inf	0.702289,1.07531	0.000166393	0.000166393
2	chr9:133049235:G:A	133049235	NA,A	NA,G	NA,1	NA,-inf	NA,inf	NA,0.304195	0.000166367	0.000166367
2	chr9:133278744:C:T	133278744	NA,T	NA,C	NA,1	NA,-inf	NA,inf	NA,0.164005	0.000166345	0.000166345
2	chr9:133022378:G:A	133022378	NA,A	NA,G	NA,1	NA,-inf	NA,inf	NA,0.310977	0.000166322	0.000166322
2	chr9:133622065:G:A	133622065	NA,A	NA,G	NA,1	NA,inf	NA,inf	NA,0.311163	0.000166314	0.000166314
2	chr9:133638942:G:A	133638942	A,A	G,G	1,1	inf,inf	inf,inf	0.883357,1.01525	0.000166279	0.000166279
2	chr9:133092332:C:T	133092332	NA,T	NA,C	NA,1	NA,-inf	NA,inf	NA,0.290693	0.000166264	0.000166264
2	chr9:133108569:T:C	133108569	NA,C	NA,T	NA,1	NA,inf	NA,inf	NA,0.378432	0.000166235	0.000166235
2	chr9:133512873:T:C	133512873	NA,C	NA,T	NA,1	NA,-inf	NA,inf	NA,0.3114	0.000166155	0.000166155
2	chr9:133145981:G:A	133145981	NA,A	NA,G	NA,1	NA,-inf	NA,inf	NA,0.275183	0.000166149	0.000166149
2	chr9:133601557:T:A	133601557	A,A	T,T	1,1	inf,-inf	inf,inf	2.26794,0.25869	0.000166071	0.000166071
2	chr9:133117779:G:T	133117779	NA,T	NA,G	NA,1	NA,inf	NA,inf	NA,0.336943	0.00016599	0.00016599
2	chr9:133755136:C:T	133755136	NA,T	NA,C	NA,1	NA,-inf	NA,inf	NA,0.256929	0.000165896	0.000165896
2	chr9:133428188:C:G	133428188	NA,G	NA,C	NA,1	NA,inf	NA,inf	NA,0.458026	0.000165877	0.000165877
2	chr9:133345063:G:A	133345063	NA,A	NA,G	NA,1	NA,inf	NA,inf	NA,0.375474	0.000165866	0.000165866
2	chr9:133565112:A:C	133565112	C,NA	A,NA	1,NA	-inf,NA	inf,NA	0.965935,NA	0.000165862	0.000165862
2	chr9:133523148:G:A	133523148	NA,A	NA,G	NA,1	NA,-inf	NA,inf	NA,0.415885	0.000165799	0.000165799
2	chr9:133538011:T:C	133538011	C,C	T,T	1,1	inf,-inf	inf,inf	1.23784,0.826516	0.000165772	0.000165772
2	chr9:133272983:G:A	133272983	NA,A	NA,G	NA,1	NA,inf	NA,inf	NA,0.436987	0.000165678	0.000165678
2	chr9:133035701:G:A	133035701	NA,A	NA,G	NA,1	NA,inf	NA,inf	NA,0.221946	0.00016565	0.00016565
2	chr9:133345008:C:T	133345008	NA,T	NA,C	NA,1	NA,-inf	NA,inf	NA,0.267427	0.000165629	0.000165629
2	chr9:133034308:T:C	133034308	NA,C	NA,T	NA,1	NA,inf	NA,inf	NA,0.219788	0.000165499	0.000165499
2	chr9:133391588:CAT:C	133391588	NA,C	NA,CAT	NA,1	NA,inf	NA,inf	NA,0.353453	0.000165436	0.000165436
2	chr9:133597312:T:C	133597312	NA,C	NA,T	NA,1	NA,inf	NA,inf	NA,0.294912	0.000165386	0.000165386
2	chr9:133222438:A:C	133222438	C,C	A,A	1,1	-inf,inf	inf,inf	1.93573,0.221674	0.000165333	0.000165333
2	chr9:133301898:T:C	133301898	NA,C	NA,T	NA,1	NA,-inf	NA,inf	NA,0.401383	0.000165182	0.000165182
2	chr9:133746230:G:T	133746230	NA,T	NA,G	NA,1	NA,-inf	NA,inf	NA,0.276399	0.000165097	0.000165097
2	chr9:133658097:A:T	133658097	NA,T	NA,A	NA,1	NA,-inf	NA,inf	NA,0.286646	0.000165024	0.000165024
2	chr9:133308099:C:T	133308099	NA,T	NA,C	NA,1	NA,inf	NA,inf	NA,0.374459	0.000165022	0.000165022
2	chr9:133653499:T:C	133653499	NA,C	NA,T	NA,1	NA,inf	NA,inf	NA,0.339225	0.000164987	0.000164987
2	chr9:133292205:C:T	133292205	NA,T	NA,C	NA,1	NA,-inf	NA,inf	NA,0.209794	0.000164953	0.000164953
2	chr9:133269643:C:T	133269643	NA,T	NA,C	NA,1	NA,-inf	NA,inf	NA,0.158202	0.000164934	0.000164934
2	chr9:133075165:ACAAAAATTTAGCTGGG:A	133075165	NA,A	NA,ACAAAAATTTAGCTGGG	NA,1	NA,-inf	NA,inf	NA,0.239926	0.00016486	0.00016486
2	chr9:133102124:G:A	133102124	A,NA	G,NA	1,NA	-inf,NA	inf,NA	1.44766,NA	0.000164694	0.000164694
2	chr9:133657587:A:G	133657587	NA,G	NA,A	NA,1	NA,-inf	NA,inf	NA,0.286839	0.000164667	0.000164667
2	chr9:133649258:T:C	133649258	NA,C	NA,T	NA,1	NA,inf	NA,inf	NA,0.30407	0.000164442	0.000164442
2	chr9:133758498:C:T	133758498	NA,T	NA,C	NA,1	NA,-inf	NA,inf	NA,0.268296	0.00016431	0.00016431
2	chr9:133115551:C:A	133115551	NA,A	NA,C	NA,1	NA,inf	NA,inf	NA,0.330362	0.000164268	0.000164268
2	chr9:133697129:C:T	133697129	NA,T	NA,C	NA,1	NA,inf	NA,inf	NA,0.301956	0.000164207	0.000164207
2	chr9:133010535:C:T	133010535	NA,T	NA,C	NA,1	NA,inf	NA,inf	NA,0.345353	0.000164085	0.000164085
2	chr9:133488008:G:A	133488008	NA,A	NA,G	NA,1	NA,inf	NA,inf	NA,0.359406	0.000164069	0.000164069
2	chr9:133298911:A:G	133298911	NA,G	NA,A	NA,1	NA,inf	NA,inf	NA,0.419411	0.000164002	0.000164002
2	chr9:133464442:G:A	133464442	NA,A	NA,G	NA,1	NA,-inf	NA,inf	NA,0.306724	0.000163975	0.000163975
2	chr9:133533275:G:A	133533275	NA,A	NA,G	NA,1	NA,-inf	NA,inf	NA,0.253905	0.000163974	0.000163974
2	chr9:133202054:G:A	133202054	A,A	G,G	1,1	-inf,-inf	inf,inf	5.42125,0.344521	0.000163848	0.000163848
2	chr9:133296072:G:A	133296072	NA,A	NA,G	NA,1	NA,-inf	NA,inf	NA,0.286203	0.000163744	0.000163744
2	chr9:133089868:C:T	133089868	NA,T	NA,C	NA,1	NA,-inf	NA,inf	NA,0.281619	0.000163737	0.000163737
2	chr9:133033730:T:C	133033730	NA,C	NA,T	NA,1	NA,inf	NA,inf	NA,0.211925	0.000163674	0.000163674
2	chr9:133610621:C:G	133610621	NA,G	NA,C	NA,1	NA,inf	NA,inf	NA,0.321251	0.000163671	0.000163671
2	chr9:132968974:A:G	132968974	NA,G	NA,A	NA,1	NA,inf	NA,inf	NA,0.230536	0.000163625	0.000163625
2	chr9:132771436:C:T	132771436	NA,T	NA,C	NA,1	NA,-inf	NA,inf	NA,0.234066	0.000163601	0.000163601
2	chr9:133618063:T:C	133618063	NA,C	NA,T	NA,1	NA,inf	NA,inf	NA,0.36219	0.000163545	0.000163545
2	chr9:132790239:T:G	132790239	NA,G	NA,T	NA,1	NA,inf	NA,inf	NA,0.303491	0.000163529	0.000163529
2	chr9:133106677:G:A	133106677	NA,A	NA,G	NA,1	NA,-inf	NA,inf	NA,0.322953	0.000163471	0.000163471
2	chr9:133107484:C:T	133107484	NA,T	NA,C	NA,1	NA,-inf	NA,inf	NA,0.322953	0.000163471	0.000163471
2	chr9:133352979:C:G	133352979	NA,G	NA,C	NA,1	NA,inf	NA,inf	NA,0.34291	0.000163442	0.000163442
2	chr9:133350116:T:C	133350116	NA,C	NA,T	NA,1	NA,inf	NA,inf	NA,0.34291	0.000163442	0.000163442
2	chr9:132866142:G:A	132866142	NA,A	NA,G	NA,1	NA,inf	NA,inf	NA,0.312814	0.000163354	0.000163354
2	chr9:132896797:C:G	132896797	NA,G	NA,C	NA,1	NA,inf	NA,inf	NA,0.328342	0.000163353	0.000163353
2	chr9:133669887:G:A	133669887	NA,A	NA,G	NA,1	NA,-inf	NA,inf	NA,0.268556	0.000163348	0.000163348
2	chr9:133484577:G:A	133484577	NA,A	NA,G	NA,1	NA,inf	NA,inf	NA,0.24318	0.000163291	0.000163291
2	chr9:133658275:C:T	133658275	NA,T	NA,C	NA,1	NA,inf	NA,inf	NA,0.322441	0.000163227	0.000163227
2	chr9:132833049:C:T	132833049	NA,T	NA,C	NA,1	NA,inf	NA,inf	NA,0.329408	0.000163159	0.000163159
2	chr9:133022480:G:C	133022480	NA,C	NA,G	NA,1	NA,-inf	NA,inf	NA,0.239093	0.000163138	0.000163138
2	chr9:132857073:G:A	132857073	NA,A	NA,G	NA,1	NA,inf	NA,inf	NA,0.312911	0.000163059	0.000163059
2	chr9:133653265:C:T	133653265	NA,T	NA,C	NA,1	NA,inf	NA,inf	NA,0.318175	0.000162866	0.000162866
2	chr9:132786085:A:G	132786085	NA,G	NA,A	NA,1	NA,inf	NA,inf	NA,0.299524	0.000162821	0.000162821
2	chr9:133596407:G:A	133596407	NA,A	NA,G	NA,1	NA,inf	NA,inf	NA,0.326355	0.000162798	0.000162798
2	chr9:132844957:G:A	132844957	NA,A	NA,G	NA,1	NA,inf	NA,inf	NA,0.323166	0.000162755	0.000162755
2	chr9:133347074:CCGAAGA:C	133347074	NA,C	NA,CCGAAGA	NA,1	NA,-inf	NA,inf	NA,0.157011	0.000162708	0.000162708
2	chr9:133080405:A:G	133080405	NA,G	NA,A	NA,1	NA,-inf	NA,inf	NA,0.266576	0.000162697	0.000162697
2	chr9:133259592:G:A	133259592	NA,A	NA,G	NA,1	NA,-inf	NA,inf	NA,0.25608	0.000162563	0.000162563
2	chr9:133097203:C:T	133097203	NA,T	NA,C	NA,1	NA,-inf	NA,inf	NA,0.281582	0.000162543	0.000162543
2	chr9:132776607:G:A	132776607	NA,A	NA,G	NA,1	NA,-inf	NA,inf	NA,0.256397	0.000162299	0.000162299
2	chr9:133200569:C:A	133200569	NA,A	NA,C	NA,1	NA,inf	NA,inf	NA,0.342972	0.000162277	0.000162277
2	chr9:133280386:G:A	133280386	NA,A	NA,G	NA,1	NA,-inf	NA,inf	NA,0.230221	0.000162228	0.000162228
2	chr9:133280398:A:G	133280398	NA,G	NA,A	NA,1	NA,-inf	NA,inf	NA,0.230221	0.000162228	0.000162228
2	chr9:133464959:T:C	133464959	NA,C	NA,T	NA,1	NA,-inf	NA,inf	NA,0.222123	0.000162213	0.000162213
2	chr9:133095874:C:T	133095874	NA,T	NA,C	NA,1	NA,-inf	NA,inf	NA,0.285029	0.000162082	0.000162082
2	chr9:133736268:T:C	133736268	NA,C	NA,T	NA,1	NA,inf	NA,inf	NA,0.287519	0.000162074	0.000162074
2	chr9:133605402:C:T	133605402	NA,T	NA,C	NA,1	NA,inf	NA,inf	NA,0.320576	0.000161996	0.000161996
2	chr9:133512742:C:A	133512742	NA,A	NA,C	NA,1	NA,inf	NA,inf	NA,0.303095	0.000161974	0.000161974
2	chr9:133158906:C:T	133158906	NA,T	NA,C	NA,1	NA,-inf	NA,inf	NA,0.224687	0.000161898	0.000161898
2	chr9:133028247:C:T	133028247	NA,T	NA,C	NA,1	NA,inf	NA,inf	NA,0.318261	0.000161896	0.000161896
2	chr9:133481937:AAAG:A	133481937	NA,A	NA,AAAG	NA,1	NA,-inf	NA,inf	NA,0.0953143	0.000161842	0.000161842
2	chr9:133159557:G:A	133159557	NA,A	NA,G	NA,1	NA,inf	NA,inf	NA,0.3017	0.000161702	0.000161702
2	chr9:132846687:C:T	132846687	T,NA	C,NA	1,NA	inf,NA	inf,NA	0.784833,NA	0.000161647	0.000161647
2	chr9:133326679:C:T	133326679	NA,T	NA,C	NA,1	NA,inf	NA,inf	NA,0.437895	0.00016162	0.00016162
2	chr9:133182952:C:A	133182952	NA,A	NA,C	NA,1	NA,-inf	NA,inf	NA,0.233614	0.000161591	0.000161591
2	chr9:133183791:G:T	133183791	NA,T	NA,G	NA,1	NA,-inf	NA,inf	NA,0.165286	0.00016159	0.00016159
2	chr9:133028676:C:T	133028676	NA,T	NA,C	NA,1	NA,inf	NA,inf	NA,0.306907	0.000161576	0.000161576
2	chr9:133260102:G:A	133260102	NA,A	NA,G	NA,1	NA,-inf	NA,inf	NA,0.148551	0.000161548	0.000161548
2	chr9:133174483:T:C	133174483	NA,C	NA,T	NA,1	NA,inf	NA,inf	NA,0.303883	0.000161456	0.000161456
2	chr9:132968121:T:G	132968121	NA,G	NA,T	NA,1	NA,inf	NA,inf	NA,0.23257	0.000161431	0.000161431
2	chr9:133388278:T:C	133388278	NA,C	NA,T	NA,1	NA,-inf	NA,inf	NA,0.240245	0.000161425	0.000161425
2	chr9:133605943:C:G	133605943	NA,G	NA,C	NA,1	NA,inf	NA,inf	NA,0.317057	0.000161382	0.000161382
2	chr9:132956746:A:C	132956746	NA,C	NA,A	NA,1	NA,inf	NA,inf	NA,0.287726	0.000161294	0.000161294
2	chr9:133121721:G:A	133121721	NA,A	NA,G	NA,1	NA,-inf	NA,inf	NA,0.310936	0.000161265	0.000161265
2	chr9:133389747:TC:T	133389747	NA,T	NA,TC	NA,1	NA,inf	NA,inf	NA,0.407473	0.00016123	0.00016123
2	chr9:133438380:C:T	133438380	NA,T	NA,C	NA,1	NA,-inf	NA,inf	NA,0.228482	0.000161215	0.000161215
2	chr9:133716111:C:T	133716111	NA,T	NA,C	NA,1	NA,inf	NA,inf	NA,0.291912	0.000161209	0.000161209
2	chr9:133222904:C:T	133222904	T,T	C,C	1,1	-inf,inf	inf,inf	3.43943,0.223994	0.000161085	0.000161085
2	chr9:133372156:G:A	133372156	NA,A	NA,G	NA,1	NA,inf	NA,inf	NA,0.412162	0.000161031	0.000161031
2	chr9:133075253:T:C	133075253	NA,C	NA,T	NA,1	NA,inf	NA,inf	NA,0.304597	0.000160892	0.000160892
2	chr9:133118062:C:T	133118062	NA,T	NA,C	NA,1	NA,-inf	NA,inf	NA,0.299194	0.000160845	0.000160845
2	chr9:133617710:G:A	133617710	NA,A	NA,G	NA,1	NA,inf	NA,inf	NA,0.308893	0.000160774	0.000160774
2	chr9:133555838:C:T	133555838	NA,T	NA,C	NA,1	NA,inf	NA,inf	NA,0.286823	0.000160706	0.000160706
2	chr9:133480275:C:G	133480275	NA,G	NA,C	NA,1	NA,-inf	NA,inf	NA,0.211272	0.000160491	0.000160491
2	chr9:133128535:C:T	133128535	T,T	C,C	1,1	inf,-inf	inf,inf	0.785638,0.835222	0.000160406	0.000160406
2	chr9:133305207:C:T	133305207	NA,T	NA,C	NA,1	NA,-inf	NA,inf	NA,0.234715	0.000160379	0.000160379
2	chr9:133187050:C:T	133187050	T,T	C,C	1,1	inf,-inf	inf,inf	0.622722,1.55719	0.000160376	0.000160376
2	chr9:133332256:C:T	133332256	NA,T	NA,C	NA,1	NA,-inf	NA,inf	NA,0.224454	0.000160323	0.000160323
2	chr9:133241499:T:C	133241499	NA,C	NA,T	NA,1	NA,inf	NA,inf	NA,0.351566	0.000160319	0.000160319
2	chr9:133251108:C:T	133251108	T,T	C,C	1,1	-inf,-inf	inf,inf	1.24755,0.301159	0.000160297	0.000160297
2	chr9:133010530:G:A	133010530	NA,A	NA,G	NA,1	NA,inf	NA,inf	NA,0.322263	0.000160233	0.000160233
2	chr9:133538988:G:A	133538988	NA,A	NA,G	NA,1	NA,-inf	NA,inf	NA,0.283145	0.000160198	0.000160198
2	chr9:133577051:C:G	133577051	NA,G	NA,C	NA,1	NA,inf	NA,inf	NA,0.29261	0.000160197	0.000160197
2	chr9:133241661:T:C	133241661	C,C	T,T	1,1	-inf,-inf	inf,inf	0.23643,1.08986	0.000160165	0.000160165
2	chr9:133207202:C:T	133207202	NA,T	NA,C	NA,1	NA,-inf	NA,inf	NA,0.252149	0.000160108	0.000160108
2	chr9:133327392:G:T	133327392	NA,T	NA,G	NA,1	NA,inf	NA,inf	NA,0.308476	0.0001601	0.0001601
2	chr9:133430414:T:G	133430414	NA,G	NA,T	NA,1	NA,-inf	NA,inf	NA,0.15675	0.000160099	0.000160099
2	chr9:133018785:T:C	133018785	NA,C	NA,T	NA,1	NA,-inf	NA,inf	NA,0.315447	0.000160063	0.000160063
2	chr9:133681149:C:T	133681149	NA,T	NA,C	NA,1	NA,inf	NA,inf	NA,0.320666	0.000160032	0.000160032
2	chr9:133043783:G:A	133043783	NA,A	NA,G	NA,1	NA,-inf	NA,inf	NA,0.270235	0.000160017	0.000160017
2	chr9:132792366:A:G	132792366	NA,G	NA,A	NA,1	NA,-inf	NA,inf	NA,0.209159	0.000159986	0.000159986
2	chr9:132871412:G:A	132871412	NA,A	NA,G	NA,1	NA,inf	NA,inf	NA,0.288347	0.00015997	0.00015997
2	chr9:133740172:C:T	133740172	NA,T	NA,C	NA,1	NA,inf	NA,inf	NA,0.3182	0.000159938	0.000159938
2	chr9:132849395:G:A	132849395	NA,A	NA,G	NA,1	NA,inf	NA,inf	NA,0.286161	0.000159827	0.000159827
2	chr9:133263180:C:T	133263180	NA,T	NA,C	NA,1	NA,inf	NA,inf	NA,0.396202	0.000159729	0.000159729
2	chr9:133503970:G:GA	133503970	NA,GA	NA,G	NA,1	NA,inf	NA,inf	NA,0.284609	0.000159664	0.000159664
2	chr9:133326200:G:A	133326200	NA,A	NA,G	NA,1	NA,-inf	NA,inf	NA,0.166813	0.000159618	0.000159618
2	chr9:133667487:C:T	133667487	NA,T	NA,C	NA,1	NA,-inf	NA,inf	NA,0.240507	0.000159604	0.000159604
2	chr9:133249853:G:C	133249853	NA,C	NA,G	NA,1	NA,inf	NA,inf	NA,0.381693	0.000159541	0.000159541
2	chr9:133205091:C:T	133205091	NA,T	NA,C	NA,1	NA,inf	NA,inf	NA,0.305907	0.000159418	0.000159418
2	chr9:132858634:G:A	132858634	NA,A	NA,G	NA,1	NA,-inf	NA,inf	NA,0.264261	0.000159283	0.000159283
2	chr9:133480688:T:C	133480688	NA,C	NA,T	NA,1	NA,inf	NA,inf	NA,0.32205	0.000159278	0.000159278
2	chr9:133584089:G:T	133584089	NA,T	NA,G	NA,1	NA,-inf	NA,inf	NA,0.235122	0.000159251	0.000159251
2	chr9:132968951:T:C	132968951	NA,C	NA,T	NA,1	NA,inf	NA,inf	NA,0.272322	0.000159237	0.000159237
2	chr9:133657931:T:C	133657931	NA,C	NA,T	NA,1	NA,inf	NA,inf	NA,0.298838	0.000159236	0.000159236
2	chr9:133166037:C:T	133166037	NA,T	NA,C	NA,1	NA,inf	NA,inf	NA,0.402843	0.000159169	0.000159169
2	chr9:133084520:G:A	133084520	NA,A	NA,G	NA,1	NA,inf	NA,inf	NA,0.284102	0.000159142	0.000159142
2	chr9:132777524:A:G	132777524	NA,G	NA,A	NA,1	NA,-inf	NA,inf	NA,0.246977	0.000158987	0.000158987
2	chr9:133080335:G:C	133080335	NA,C	NA,G	NA,1	NA,-inf	NA,inf	NA,0.246259	0.000158981	0.000158981
2	chr9:133110765:A:G	133110765	NA,G	NA,A	NA,1	NA,inf	NA,inf	NA,0.283299	0.000158894	0.000158894
2	chr9:133323749:C:T	133323749	NA,T	NA,C	NA,1	NA,inf	NA,inf	NA,0.304723	0.000158851	0.000158851
2	chr9:133159883:AC:A	133159883	NA,A	NA,AC	NA,1	NA,inf	NA,inf	NA,0.318713	0.000158796	0.000158796
2	chr9:133375724:G:A	133375724	NA,A	NA,G	NA,1	NA,-inf	NA,inf	NA,0.13925	0.00015877	0.00015877
2	chr9:133539463:C:T	133539463	NA,T	NA,C	NA,1	NA,-inf	NA,inf	NA,0.255527	0.000158689	0.000158689
2	chr9:132850654:TC:T	132850654	NA,T	NA,TC	NA,1	NA,inf	NA,inf	NA,0.287857	0.000158661	0.000158661
2	chr9:133667095:C:T	133667095	NA,T	NA,C	NA,1	NA,-inf	NA,inf	NA,0.233233	0.000158645	0.000158645
2	chr9:133088627:T:C	133088627	NA,C	NA,T	NA,1	NA,inf	NA,inf	NA,0.280526	0.000158585	0.000158585
2	chr9:132809464:G:A	132809464	NA,A	NA,G	NA,1	NA,inf	NA,inf	NA,0.307184	0.000158407	0.000158407
2	chr9:133469578:C:T	133469578	NA,T	NA,C	NA,1	NA,-inf	NA,inf	NA,0.276098	0.000158402	0.000158402
2	chr9:133120094:C:A	133120094	NA,A	NA,C	NA,1	NA,inf	NA,inf	NA,0.304678	0.000158389	0.000158389
2	chr9:133251112:A:C	133251112	C,C	A,A	1,1	-inf,-inf	inf,inf	1.24178,0.302298	0.000158331	0.000158331
2	chr9:133299395:C:T	133299395	NA,T	NA,C	NA,1	NA,inf	NA,inf	NA,0.38174	0.000158268	0.000158268
2	chr9:132845514:G:A	132845514	NA,A	NA,G	NA,1	NA,-inf	NA,inf	NA,0.27904	0.00015822	0.00015822
2	chr9:133254689:GTCTATGTGTCTGTGTGT:G	133254689	NA,G	NA,GTCTATGTGTCTGTGTGT	NA,1	NA,inf	NA,inf	NA,0.408406	0.000158199	0.000158199
2	chr9:132836708:G:A	132836708	NA,A	NA,G	NA,1	NA,-inf	NA,inf	NA,0.256321	0.000158044	0.000158044
2	chr9:132774950:G:A	132774950	NA,A	NA,G	NA,1	NA,inf	NA,inf	NA,0.298165	0.000158008	0.000158008
2	chr9:132924542:A:C	132924542	NA,C	NA,A	NA,1	NA,-inf	NA,inf	NA,0.230474	0.000157986	0.000157986
2	chr9:133115874:C:G	133115874	NA,G	NA,C	NA,1	NA,inf	NA,inf	NA,0.333639	0.000157945	0.000157945
2	chr9:133617507:ACCCTGC:A	133617507	NA,A	NA,ACCCTGC	NA,1	NA,inf	NA,inf	NA,0.289821	0.000157769	0.000157769
2	chr9:133746977:A:G	133746977	NA,G	NA,A	NA,1	NA,-inf	NA,inf	NA,0.241208	0.000157759	0.000157759
2	chr9:133528460:G:A	133528460	NA,A	NA,G	NA,1	NA,inf	NA,inf	NA,0.248712	0.000157755	0.000157755
2	chr9:133721532:G:A	133721532	NA,A	NA,G	NA,1	NA,inf	NA,inf	NA,0.26901	0.000157737	0.000157737
2	chr9:133320214:A:G	133320214	NA,G	NA,A	NA,1	NA,inf	NA,inf	NA,0.335741	0.00015773	0.00015773
2	chr9:133746528:G:C	133746528	NA,C	NA,G	NA,1	NA,-inf	NA,inf	NA,0.254237	0.000157722	0.000157722
2	chr9:133578275:C:T	133578275	NA,T	NA,C	NA,1	NA,-inf	NA,inf	NA,0.229398	0.000157676	0.000157676
2	chr9:132870031:G:A	132870031	NA,A	NA,G	NA,1	NA,-inf	NA,inf	NA,0.253521	0.00015761	0.00015761
2	chr9:132936892:G:A	132936892	NA,A	NA,G	NA,1	NA,inf	NA,inf	NA,0.271853	0.000157596	0.000157596
2	chr9:132768847:A:G	132768847	NA,G	NA,A	NA,1	NA,inf	NA,inf	NA,0.28228	0.000157589	0.000157589
2	chr9:133060203:G:A	133060203	NA,A	NA,G	NA,1	NA,inf	NA,inf	NA,0.265092	0.000157529	0.000157529
2	chr9:133538995:C:A	133538995	NA,A	NA,C	NA,1	NA,inf	NA,inf	NA,0.284037	0.000157388	0.000157388
2	chr9:133080486:A:AG	133080486	NA,AG	NA,A	NA,1	NA,-inf	NA,inf	NA,0.237494	0.000157381	0.000157381
2	chr9:133471147:G:A	133471147	NA,A	NA,G	NA,1	NA,inf	NA,inf	NA,0.316834	0.000157366	0.000157366
2	chr9:133136266:G:A	133136266	NA,A	NA,G	NA,1	NA,inf	NA,inf	NA,0.22713	0.000157255	0.000157255
2	chr9:133230316:A:G	133230316	G,G	A,A	1,1	-inf,inf	inf,inf	3.007,0.573658	0.000157251	0.000157251
2	chr9:133080409:G:A	133080409	NA,A	NA,G	NA,1	NA,-inf	NA,inf	NA,0.236507	0.000157228	0.000157228
2	chr9:132894748:G:A	132894748	NA,A	NA,G	NA,1	NA,inf	NA,inf	NA,0.332431	0.000157152	0.000157152
2	chr9:133319640:T:A	133319640	NA,A	NA,T	NA,1	NA,inf	NA,inf	NA,0.331952	0.000157146	0.000157146
2	chr9:133027095:C:T	133027095	NA,T	NA,C	NA,1	NA,-inf	NA,inf	NA,0.257229	0.000157089	0.000157089
2	chr9:132834193:C:T	132834193	NA,T	NA,C	NA,1	NA,inf	NA,inf	NA,0.29886	0.000157087	0.000157087
2	chr9:133522981:C:T	133522981	NA,T	NA,C	NA,1	NA,inf	NA,inf	NA,0.276084	0.00015707	0.00015707
2	chr9:133221272:T:C	133221272	C,C	T,T	1,1	inf,inf	inf,inf	1.29663,0.445689	0.000157055	0.000157055
2	chr9:132968117:T:G	132968117	NA,G	NA,T	NA,1	NA,inf	NA,inf	NA,0.203779	0.000157055	0.000157055
2	chr9:133034180:G:A	133034180	NA,A	NA,G	NA,1	NA,inf	NA,inf	NA,0.255821	0.00015699	0.00015699
2	chr9:133242258:C:T	133242258	NA,T	NA,C	NA,1	NA,-inf	NA,inf	NA,0.188643	0.000156969	0.000156969
2	chr9:132801852:A:C	132801852	NA,C	NA,A	NA,1	NA,inf	NA,inf	NA,0.296951	0.000156895	0.000156895
2	chr9:133418663:G:T	133418663	NA,T	NA,G	NA,1	NA,inf	NA,inf	NA,0.313356	0.000156833	0.000156833
2	chr9:132958177:A:T	132958177	NA,T	NA,A	NA,1	NA,inf	NA,inf	NA,0.261134	0.000156716	0.000156716
2	chr9:132979997:T:C	132979997	NA,C	NA,T	NA,1	NA,inf	NA,inf	NA,0.193708	0.000156698	0.000156698
2	chr9:133424982:C:G	133424982	NA,G	NA,C	NA,1	NA,inf	NA,inf	NA,0.30318	0.000156631	0.000156631
2	chr9:133576370:G:C	133576370	NA,C	NA,G	NA,1	NA,-inf	NA,inf	NA,0.225154	0.000156625	0.000156625
2	chr9:133015333:C:G	133015333	NA,G	NA,C	NA,1	NA,-inf	NA,inf	NA,0.248383	0.000156521	0.000156521
2	chr9:133713334:G:T	133713334	NA,T	NA,G	NA,1	NA,inf	NA,inf	NA,0.256977	0.000156487	0.000156487
2	chr9:133353482:C:T	133353482	NA,T	NA,C	NA,1	NA,inf	NA,inf	NA,0.314961	0.000156427	0.000156427
2	chr9:133361962:A:AAG	133361962	NA,AAG	NA,A	NA,1	NA,inf	NA,inf	NA,0.314961	0.000156427	0.000156427
2	chr9:133115026:G:A	133115026	NA,A	NA,G	NA,1	NA,-inf	NA,inf	NA,0.224243	0.00015638	0.00015638
2	chr9:132865287:A:C	132865287	NA,C	NA,A	NA,1	NA,inf	NA,inf	NA,0.264036	0.000156291	0.000156291
2	chr9:133578400:T:C	133578400	C,C	T,T	1,1	inf,-inf	inf,inf	1.24791,0.30497	0.000156269	0.000156269
2	chr9:133201427:G:T	133201427	NA,T	NA,G	NA,1	NA,-inf	NA,inf	NA,0.0283922	0.000156222	0.000156222
2	chr9:133129208:G:A	133129208	NA,A	NA,G	NA,1	NA,inf	NA,inf	NA,0.295424	0.000156182	0.000156182
2	chr9:133130158:G:A	133130158	NA,A	NA,G	NA,1	NA,inf	NA,inf	NA,0.295421	0.000156179	0.000156179
2	chr9:133040266:C:T	133040266	NA,T	NA,C	NA,1	NA,-inf	NA,inf	NA,0.213101	0.000156175	0.000156175
2	chr9:133688339:C:A	133688339	NA,A	NA,C	NA,1	NA,inf	NA,inf	NA,0.270822	0.0001561	0.0001561
2	chr9:133370348:A:AG	133370348	NA,AG	NA,A	NA,1	NA,inf	NA,inf	NA,0.312632	0.000156082	0.000156082
2	chr9:133122190:G:C	133122190	NA,C	NA,G	NA,1	NA,-inf	NA,inf	NA,0.277374	0.000156042	0.000156042
2	chr9:133670625:G:A	133670625	NA,A	NA,G	NA,1	NA,inf	NA,inf	NA,0.248598	0.000155971	0.000155971
2	chr9:133013851:T:C	133013851	NA,C	NA,T	NA,1	NA,-inf	NA,inf	NA,0.24773	0.000155933	0.000155933
2	chr9:133008945:C:T	133008945	NA,T	NA,C	NA,1	NA,-inf	NA,inf	NA,0.222356	0.000155926	0.000155926
2	chr9:133647614:C:T	133647614	NA,T	NA,C	NA,1	NA,inf	NA,inf	NA,0.323342	0.000155921	0.000155921
2	chr9:133274466:G:A	133274466	NA,A	NA,G	NA,1	NA,-inf	NA,inf	NA,0.185455	0.000155917	0.000155917
2	chr9:133245587:G:A	133245587	NA,A	NA,G	NA,1	NA,-inf	NA,inf	NA,0.202715	0.000155843	0.000155843
2	chr9:133683318:G:A	133683318	NA,A	NA,G	NA,1	NA,inf	NA,inf	NA,0.260933	0.000155792	0.000155792
2	chr9:133264107:A:G	133264107	NA,G	NA,A	NA,1	NA,-inf	NA,inf	NA,0.19124	0.000155762	0.000155762
2	chr9:133519454:G:A	133519454	NA,A	NA,G	NA,1	NA,-inf	NA,inf	NA,0.251915	0.000155748	0.000155748
2	chr9:132918437:C:G	132918437	NA,G	NA,C	NA,1	NA,inf	NA,inf	NA,0.270603	0.000155742	0.000155742
2	chr9:132969729:C:T	132969729	NA,T	NA,C	NA,1	NA,inf	NA,inf	NA,0.249523	0.000155701	0.000155701
2	chr9:133763269:G:A	133763269	NA,A	NA,G	NA,1	NA,-inf	NA,inf	NA,0.2263	0.000155649	0.000155649
2	chr9:132861446:G:C	132861446	NA,C	NA,G	NA,1	NA,inf	NA,inf	NA,0.279767	0.000155639	0.000155639
2	chr9:133159938:AT:A	133159938	NA,A	NA,AT	NA,1	NA,-inf	NA,inf	NA,0.199413	0.000155605	0.000155605
2	chr9:133575640:G:A	133575640	NA,A	NA,G	NA,1	NA,-inf	NA,inf	NA,0.230939	0.000155561	0.000155561
2	chr9:133557950:C:T	133557950	NA,T	NA,C	NA,1	NA,-inf	NA,inf	NA,0.238865	0.000155561	0.000155561
2	chr9:133368676:A:G	133368676	NA,G	NA,A	NA,1	NA,inf	NA,inf	NA,0.270447	0.000155335	0.000155335
2	chr9:133457521:A:G	133457521	NA,G	NA,A	NA,1	NA,inf	NA,inf	NA,0.30349	0.000155264	0.000155264
2	chr9:133013246:G:A	133013246	NA,A	NA,G	NA,1	NA,-inf	NA,inf	NA,0.283833	0.000155014	0.000155014
2	chr9:133731622:G:A	133731622	NA,A	NA,G	NA,1	NA,inf	NA,inf	NA,0.273758	0.000155008	0.000155008
2	chr9:133276253:C:G	133276253	NA,G	NA,C	NA,1	NA,-inf	NA,inf	NA,0.189587	0.000154991	0.000154991
2	chr9:133256621:C:T	133256621	NA,T	NA,C	NA,1	NA,inf	NA,inf	NA,0.382857	0.000154988	0.000154988
2	chr9:132788244:T:C	132788244	NA,C	NA,T	NA,1	NA,-inf	NA,inf	NA,0.23827	0.00015491	0.00015491
2	chr9:133074459:A:G	133074459	NA,G	NA,A	NA,1	NA,inf	NA,inf	NA,0.262839	0.000154902	0.000154902
2	chr9:133091431:T:C	133091431	NA,C	NA,T	NA,1	NA,inf	NA,inf	NA,0.213186	0.00015488	0.00015488
2	chr9:133092682:T:C	133092682	NA,C	NA,T	NA,1	NA,-inf	NA,inf	NA,0.207119	0.000154878	0.000154878
2	chr9:133053646:G:C	133053646	NA,C	NA,G	NA,1	NA,inf	NA,inf	NA,0.130573	0.000154831	0.000154831
2	chr9:133716541:C:T	133716541	NA,T	NA,C	NA,1	NA,inf	NA,inf	NA,0.253401	0.000154822	0.000154822
2	chr9:133097225:C:T	133097225	NA,T	NA,C	NA,1	NA,-inf	NA,inf	NA,0.260362	0.000154796	0.000154796
2	chr9:133299910:G:A	133299910	NA,A	NA,G	NA,1	NA,-inf	NA,inf	NA,0.204625	0.000154793	0.000154793
2	chr9:133051910:G:T	133051910	NA,T	NA,G	NA,1	NA,inf	NA,inf	NA,0.187735	0.000154776	0.000154776
2	chr9:133134890:C:T	133134890	NA,T	NA,C	NA,1	NA,inf	NA,inf	NA,0.281464	0.000154769	0.000154769
2	chr9:133418105:G:T	133418105	NA,T	NA,G	NA,1	NA,-inf	NA,inf	NA,0.201046	0.000154769	0.000154769
2	chr9:132791345:T:C	132791345	NA,C	NA,T	NA,1	NA,-inf	NA,inf	NA,0.188973	0.000154755	0.000154755
2	chr9:132980123:T:C	132980123	NA,C	NA,T	NA,1	NA,inf	NA,inf	NA,0.277858	0.000154742	0.000154742
2	chr9:133176793:C:T	133176793	NA,T	NA,C	NA,1	NA,inf	NA,inf	NA,0.324555	0.000154732	0.000154732
2	chr9:132975214:A:G	132975214	NA,G	NA,A	NA,1	NA,inf	NA,inf	NA,0.265611	0.000154666	0.000154666
2	chr9:133354430:C:T	133354430	NA,T	NA,C	NA,1	NA,inf	NA,inf	NA,0.271085	0.000154614	0.000154614
2	chr9:133081028:T:G	133081028	NA,G	NA,T	NA,1	NA,inf	NA,inf	NA,0.259878	0.000154598	0.000154598
2	chr9:133081027:G:A	133081027	NA,A	NA,G	NA,1	NA,inf	NA,inf	NA,0.259892	0.000154593	0.000154593
2	chr9:133531247:A:G	133531247	NA,G	NA,A	NA,1	NA,-inf	NA,inf	NA,0.18738	0.00015452	0.00015452
2	chr9:133074503:A:G	133074503	NA,G	NA,A	NA,1	NA,inf	NA,inf	NA,0.261641	0.000154516	0.000154516
2	chr9:133074511:T:C	133074511	NA,C	NA,T	NA,1	NA,inf	NA,inf	NA,0.261641	0.000154516	0.000154516
2	chr9:133740790:T:C	133740790	NA,C	NA,T	NA,1	NA,inf	NA,inf	NA,0.262633	0.000154498	0.000154498
2	chr9:133375352:C:T	133375352	NA,T	NA,C	NA,1	NA,inf	NA,inf	NA,0.31013	0.00015448	0.00015448
2	chr9:133636975:AACTATACACAGAGG:A	133636975	NA,A	NA,AACTATACACAGAGG	NA,1	NA,-inf	NA,inf	NA,0.195009	0.000154467	0.000154467
2	chr9:133074529:T:A	133074529	NA,A	NA,T	NA,1	NA,inf	NA,inf	NA,0.261286	0.000154461	0.000154461
2	chr9:133628240:G:A	133628240	NA,A	NA,G	NA,1	NA,inf	NA,inf	NA,0.252573	0.00015446	0.00015446
2	chr9:133599973:GTGTC:G	133599973	NA,G	NA,GTGTC	NA,1	NA,inf	NA,inf	NA,0.274426	0.000154388	0.000154388
2	chr9:133074972:A:G	133074972	NA,G	NA,A	NA,1	NA,inf	NA,inf	NA,0.260766	0.000154381	0.000154381
2	chr9:133007528:G:T	133007528	NA,T	NA,G	NA,1	NA,-inf	NA,inf	NA,0.28092	0.000154381	0.000154381
2	chr9:133074548:G:A	133074548	NA,A	NA,G	NA,1	NA,inf	NA,inf	NA,0.260502	0.000154351	0.000154351
2	chr9:132889551:G:A	132889551	NA,A	NA,G	NA,1	NA,inf	NA,inf	NA,0.24275	0.000154333	0.000154333
2	chr9:133679543:C:T	133679543	NA,T	NA,C	NA,1	NA,inf	NA,inf	NA,0.234944	0.000154304	0.000154304
2	chr9:133639622:C:T	133639622	NA,T	NA,C	NA,1	NA,-inf	NA,inf	NA,0.243444	0.000154159	0.000154159
2	chr9:133483397:A:G	133483397	NA,G	NA,A	NA,1	NA,-inf	NA,inf	NA,0.280965	0.000154061	0.000154061
2	chr9:132896448:C:T	132896448	NA,T	NA,C	NA,1	NA,-inf	NA,inf	NA,0.197478	0.000154022	0.000154022
2	chr9:133081860:C:T	133081860	NA,T	NA,C	NA,1	NA,-inf	NA,inf	NA,0.184445	0.000154005	0.000154005
2	chr9:133699206:C:T	133699206	NA,T	NA,C	NA,1	NA,inf	NA,inf	NA,0.240679	0.000153921	0.000153921
2	chr9:132868102:G:C	132868102	NA,C	NA,G	NA,1	NA,inf	NA,inf	NA,0.276877	0.000153758	0.000153758
2	chr9:132789707:C:T	132789707	NA,T	NA,C	NA,1	NA,inf	NA,inf	NA,0.24002	0.000153716	0.000153716
2	chr9:133358102:G:A	133358102	NA,A	NA,G	NA,1	NA,inf	NA,inf	NA,0.265337	0.000153699	0.000153699
2	chr9:133407493:C:T	133407493	NA,T	NA,C	NA,1	NA,inf	NA,inf	NA,0.364022	0.000153691	0.000153691
2	chr9:132773930:C:T	132773930	NA,T	NA,C	NA,1	NA,-inf	NA,inf	NA,0.216068	0.000153688	0.000153688
2	chr9:133071962:G:A	133071962	NA,A	NA,G	NA,1	NA,inf	NA,inf	NA,0.261734	0.000153685	0.000153685
2	chr9:133250805:T:G	133250805	NA,G	NA,T	NA,1	NA,inf	NA,inf	NA,0.333812	0.000153675	0.000153675
2	chr9:133037712:T:C	133037712	NA,C	NA,T	NA,1	NA,inf	NA,inf	NA,0.241323	0.000153602	0.000153602
2	chr9:133341555:C:T	133341555	NA,T	NA,C	NA,1	NA,-inf	NA,inf	NA,0.157136	0.000153563	0.000153563
2	chr9:133357933:C:T	133357933	NA,T	NA,C	NA,1	NA,-inf	NA,inf	NA,0.112151	0.000153554	0.000153554
2	chr9:133504739:G:A	133504739	NA,A	NA,G	NA,1	NA,inf	NA,inf	NA,0.246057	0.000153474	0.000153474
2	chr9:133530265:A:G	133530265	NA,G	NA,A	NA,1	NA,-inf	NA,inf	NA,0.180842	0.000153474	0.000153474
2	chr9:133619053:C:T	133619053	NA,T	NA,C	NA,1	NA,inf	NA,inf	NA,0.21515	0.000153471	0.000153471
2	chr9:132804664:C:T	132804664	NA,T	NA,C	NA,1	NA,inf	NA,inf	NA,0.270741	0.000153466	0.000153466
2	chr9:132826046:A:C	132826046	NA,C	NA,A	NA,1	NA,inf	NA,inf	NA,0.27501	0.000153438	0.000153438
2	chr9:133033741:T:C	133033741	NA,C	NA,T	NA,1	NA,inf	NA,inf	NA,0.183872	0.000153415	0.000153415
2	chr9:133008261:G:A	133008261	NA,A	NA,G	NA,1	NA,-inf	NA,inf	NA,0.273169	0.000153291	0.000153291
2	chr9:133012680:A:T	133012680	NA,T	NA,A	NA,1	NA,inf	NA,inf	NA,0.261212	0.000153288	0.000153288
2	chr9:133069906:G:A	133069906	NA,A	NA,G	NA,1	NA,inf	NA,inf	NA,0.221685	0.000153279	0.000153279
2	chr9:133304241:C:T	133304241	NA,T	NA,C	NA,1	NA,-inf	NA,inf	NA,0.198038	0.000153267	0.000153267
2	chr9:132976524:A:G	132976524	NA,G	NA,A	NA,1	NA,inf	NA,inf	NA,0.168701	0.000153226	0.000153226
2	chr9:132774136:A:G	132774136	NA,G	NA,A	NA,1	NA,-inf	NA,inf	NA,0.219733	0.000153214	0.000153214
2	chr9:133003865:C:T	133003865	NA,T	NA,C	NA,1	NA,-inf	NA,inf	NA,0.241473	0.000153212	0.000153212
2	chr9:133300570:A:C	133300570	NA,C	NA,A	NA,1	NA,-inf	NA,inf	NA,0.26289	0.0001531	0.0001531
2	chr9:133385242:G:A	133385242	NA,A	NA,G	NA,1	NA,-inf	NA,inf	NA,0.164631	0.000153064	0.000153064
2	chr9:133444280:A:G	133444280	NA,G	NA,A	NA,1	NA,inf	NA,inf	NA,0.27823	0.000153031	0.000153031
2	chr9:133686252:G:A	133686252	NA,A	NA,G	NA,1	NA,inf	NA,inf	NA,0.261424	0.00015301	0.00015301
2	chr9:133373516:T:C	133373516	NA,C	NA,T	NA,1	NA,-inf	NA,inf	NA,0.106495	0.000152988	0.000152988
2	chr9:132776611:C:T	132776611	NA,T	NA,C	NA,1	NA,inf	NA,inf	NA,0.239039	0.000152972	0.000152972
2	chr9:133637888:CAA:C	133637888	NA,C	NA,CAA	NA,1	NA,-inf	NA,inf	NA,0.18637	0.000152972	0.000152972
2	chr9:133385877:G:A	133385877	NA,A	NA,G	NA,1	NA,inf	NA,inf	NA,0.287139	0.000152969	0.000152969
2	chr9:133171403:G:A	133171403	NA,A	NA,G	NA,1	NA,inf	NA,inf	NA,0.295459	0.000152959	0.000152959
2	chr9:133257141:A:C	133257141	NA,C	NA,A	NA,1	NA,inf	NA,inf	NA,0.367363	0.000152946	0.000152946
2	chr9:133431338:T:C	133431338	NA,C	NA,T	NA,1	NA,inf	NA,inf	NA,0.275965	0.000152867	0.000152867
2	chr9:133406296:C:T	133406296	NA,T	NA,C	NA,1	NA,-inf	NA,inf	NA,0.108312	0.000152853	0.000152853
2	chr9:133714473:G:A	133714473	NA,A	NA,G	NA,1	NA,inf	NA,inf	NA,0.251517	0.00015277	0.00015277
2	chr9:133596524:G:A	133596524	A,NA	G,NA	1,NA	inf,NA	inf,NA	0.777023,NA	0.000152744	0.000152744
2	chr9:133056378:C:T	133056378	T,NA	C,NA	1,NA	inf,NA	inf,NA	1.04887,NA	0.000152621	0.000152621
2	chr9:133623951:G:A	133623951	NA,A	NA,G	NA,1	NA,inf	NA,inf	NA,0.24233	0.0001526	0.0001526
2	chr9:132799366:T:C	132799366	NA,C	NA,T	NA,1	NA,inf	NA,inf	NA,0.176056	0.000152562	0.000152562
2	chr9:132827464:A:G	132827464	NA,G	NA,A	NA,1	NA,inf	NA,inf	NA,0.26818	0.000152531	0.000152531
2	chr9:132829389:A:G	132829389	NA,G	NA,A	NA,1	NA,inf	NA,inf	NA,0.26818	0.000152531	0.000152531
2	chr9:133567164:C:T	133567164	NA,T	NA,C	NA,1	NA,inf	NA,inf	NA,0.276507	0.00015251	0.00015251
2	chr9:133672376:G:A	133672376	NA,A	NA,G	NA,1	NA,-inf	NA,inf	NA,0.197643	0.000152494	0.000152494
2	chr9:133434013:T:C	133434013	NA,C	NA,T	NA,1	NA,inf	NA,inf	NA,0.178343	0.000152444	0.000152444
2	chr9:133376723:C:T	133376723	NA,T	NA,C	NA,1	NA,-inf	NA,inf	NA,0.121493	0.000152444	0.000152444
2	chr9:133257599:C:T	133257599	NA,T	NA,C	NA,1	NA,inf	NA,inf	NA,0.364475	0.000152428	0.000152428
2	chr9:133666206:A:AGAG	133666206	NA,AGAG	NA,A	NA,1	NA,-inf	NA,inf	NA,0.19523	0.000152426	0.000152426
2	chr9:133551441:C:T	133551441	NA,T	NA,C	NA,1	NA,inf	NA,inf	NA,0.26733	0.000152424	0.000152424
2	chr9:133141651:A:G	133141651	NA,G	NA,A	NA,1	NA,-inf	NA,inf	NA,0.25695	0.000152388	0.000152388
2	chr9:133621607:G:A	133621607	NA,A	NA,G	NA,1	NA,inf	NA,inf	NA,0.237433	0.000152373	0.000152373
2	chr9:133236642:A:G	133236642	G,G	A,A	1,1	-inf,-inf	inf,inf	0.522058,0.709901	0.000152369	0.000152369
2	chr9:133610953:C:G	133610953	NA,G	NA,C	NA,1	NA,inf	NA,inf	NA,0.243173	0.000152269	0.000152269
2	chr9:133454734:G:A	133454734	NA,A	NA,G	NA,1	NA,-inf	NA,inf	NA,0.178629	0.000152206	0.000152206
2	chr9:133040775:G:T	133040775	NA,T	NA,G	NA,1	NA,inf	NA,inf	NA,0.273603	0.000152204	0.000152204
2	chr9:133013728:G:A	133013728	NA,A	NA,G	NA,1	NA,-inf	NA,inf	NA,0.262989	0.000152195	0.000152195
2	chr9:133607145:C:T	133607145	NA,T	NA,C	NA,1	NA,-inf	NA,inf	NA,0.192673	0.000152156	0.000152156
2	chr9:133064032:C:T	133064032	NA,T	NA,C	NA,1	NA,inf	NA,inf	NA,0.216676	0.000152122	0.000152122
2	chr9:133378413:GCCATCTCT:G	133378413	NA,G	NA,GCCATCTCT	NA,1	NA,-inf	NA,inf	NA,0.188144	0.000152089	0.000152089
2	chr9:133707272:G:A	133707272	NA,A	NA,G	NA,1	NA,inf	NA,inf	NA,0.236995	0.000152043	0.000152043
2	chr9:133522460:G:A	133522460	NA,A	NA,G	NA,1	NA,inf	NA,inf	NA,0.245187	0.000151974	0.000151974
2	chr9:133695115:A:T	133695115	NA,T	NA,A	NA,1	NA,-inf	NA,inf	NA,0.190707	0.000151966	0.000151966
2	chr9:132789410:C:T	132789410	NA,T	NA,C	NA,1	NA,-inf	NA,inf	NA,0.186321	0.000151923	0.000151923
2	chr9:133054997:G:C	133054997	NA,C	NA,G	NA,1	NA,-inf	NA,inf	NA,0.201909	0.000151834	0.000151834
2	chr9:133343511:C:T	133343511	NA,T	NA,C	NA,1	NA,inf	NA,inf	NA,0.357148	0.00015177	0.00015177
2	chr9:133297986:G:A	133297986	NA,A	NA,G	NA,1	NA,inf	NA,inf	NA,0.333976	0.000151752	0.000151752
2	chr9:132778920:G:A	132778920	A,NA	G,NA	1,NA	inf,NA	inf,NA	0.738941,NA	0.000151705	0.000151705
2	chr9:132778929:T:TGACAAAATAGTCAAAA	132778929	TGACAAAATAGTCAAAA,NA	T,NA	1,NA	inf,NA	inf,NA	0.738891,NA	0.000151649	0.000151649
2	chr9:133003580:A:G	133003580	NA,G	NA,A	NA,1	NA,-inf	NA,inf	NA,0.218486	0.000151613	0.000151613
2	chr9:133554647:C:T	133554647	NA,T	NA,C	NA,1	NA,-inf	NA,inf	NA,0.170216	0.000151597	0.000151597
2	chr9:133061658:G:A	133061658	NA,A	NA,G	NA,1	NA,-inf	NA,inf	NA,0.195191	0.000151541	0.000151541
2	chr9:133093042:G:C	133093042	NA,C	NA,G	NA,1	NA,-inf	NA,inf	NA,0.212516	0.00015154	0.00015154
2	chr9:133044568:C:T	133044568	NA,T	NA,C	NA,1	NA,inf	NA,inf	NA,0.229189	0.000151538	0.000151538
2	chr9:132948366:G:A	132948366	NA,A	NA,G	NA,1	NA,inf	NA,inf	NA,0.229725	0.000151437	0.000151437
2	chr9:133407655:G:A	133407655	NA,A	NA,G	NA,1	NA,inf	NA,inf	NA,0.320563	0.000151402	0.000151402
2	chr9:133274567:T:C	133274567	NA,C	NA,T	NA,1	NA,-inf	NA,inf	NA,0.166719	0.000151402	0.000151402
2	chr9:133275580:G:A	133275580	NA,A	NA,G	NA,1	NA,inf	NA,inf	NA,0.323374	0.000151382	0.000151382
2	chr9:133274386:C:G	133274386	NA,G	NA,C	NA,1	NA,inf	NA,inf	NA,0.323374	0.000151382	0.000151382
2	chr9:133306985:T:C	133306985	NA,C	NA,T	NA,1	NA,inf	NA,inf	NA,0.444857	0.000151369	0.000151369
2	chr9:133118826:G:A	133118826	NA,A	NA,G	NA,1	NA,inf	NA,inf	NA,0.231896	0.000151305	0.000151305
2	chr9:133547724:C:G	133547724	NA,G	NA,C	NA,1	NA,inf	NA,inf	NA,0.263165	0.000151187	0.000151187
2	chr9:133085243:G:A	133085243	NA,A	NA,G	NA,1	NA,-inf	NA,inf	NA,0.167766	0.000151153	0.000151153
2	chr9:133681972:C:T	133681972	NA,T	NA,C	NA,1	NA,inf	NA,inf	NA,0.225117	0.000151109	0.000151109
2	chr9:133075878:T:C	133075878	NA,C	NA,T	NA,1	NA,inf	NA,inf	NA,0.207025	0.000151106	0.000151106
2	chr9:133164925:G:A	133164925	NA,A	NA,G	NA,1	NA,inf	NA,inf	NA,0.287026	0.000151082	0.000151082
2	chr9:133143112:G:A	133143112	NA,A	NA,G	NA,1	NA,-inf	NA,inf	NA,0.248192	0.000151061	0.000151061
2	chr9:133142602:C:A	133142602	NA,A	NA,C	NA,1	NA,-inf	NA,inf	NA,0.248192	0.000151061	0.000151061
2	chr9:133492859:T:C	133492859	NA,C	NA,T	NA,1	NA,-inf	NA,inf	NA,0.188616	0.000151036	0.000151036
2	chr9:133123592:G:T	133123592	NA,T	NA,G	NA,1	NA,-inf	NA,inf	NA,0.245646	0.000151031	0.000151031
2	chr9:133677345:G:A	133677345	NA,A	NA,G	NA,1	NA,inf	NA,inf	NA,0.24714	0.000151028	0.000151028
2	chr9:133220383:G:C	133220383	C,NA	G,NA	1,NA	inf,NA	inf,NA	1.77834,NA	0.000150994	0.000150994
2	chr9:133236607:C:G	133236607	NA,G	NA,C	NA,1	NA,inf	NA,inf	NA,0.282056	0.000150952	0.000150952
2	chr9:133038988:C:T	133038988	NA,T	NA,C	NA,1	NA,inf	NA,inf	NA,0.224579	0.000150898	0.000150898
2	chr9:133039290:A:G	133039290	NA,G	NA,A	NA,1	NA,inf	NA,inf	NA,0.223988	0.000150811	0.000150811
2	chr9:133099943:CAT:C	133099943	NA,C	NA,CAT	NA,1	NA,-inf	NA,inf	NA,0.201384	0.000150698	0.000150698
2	chr9:133261277:C:T	133261277	NA,T	NA,C	NA,1	NA,-inf	NA,inf	NA,0.147057	0.000150683	0.000150683
2	chr9:133405146:C:T	133405146	NA,T	NA,C	NA,1	NA,-inf	NA,inf	NA,0.175418	0.000150673	0.000150673
2	chr9:132986778:G:A	132986778	NA,A	NA,G	NA,1	NA,inf	NA,inf	NA,0.213816	0.00015064	0.00015064
2	chr9:132775562:G:A	132775562	NA,A	NA,G	NA,1	NA,-inf	NA,inf	NA,0.182393	0.00015061	0.00015061
2	chr9:133358021:GGAGT:G	133358021	NA,G	NA,GGAGT	NA,1	NA,-inf	NA,inf	NA,0.139498	0.000150568	0.000150568
2	chr9:133614097:A:T	133614097	NA,T	NA,A	NA,1	NA,-inf	NA,inf	NA,0.161388	0.00015056	0.00015056
2	chr9:133513496:C:G	133513496	G,G	C,C	1,1	inf,inf	inf,inf	0.408332,1.76178	0.000150558	0.000150558
2	chr9:133214067:A:G	133214067	NA,G	NA,A	NA,1	NA,inf	NA,inf	NA,0.358514	0.000150534	0.000150534
2	chr9:132808951:C:CT	132808951	NA,CT	NA,C	NA,1	NA,inf	NA,inf	NA,0.249248	0.00015053	0.00015053
2	chr9:133415876:T:C	133415876	NA,C	NA,T	NA,1	NA,inf	NA,inf	NA,0.39594	0.000150525	0.000150525
2	chr9:133249942:A:T	133249942	T,T	A,A	1,1	-inf,-inf	inf,inf	1.21744,0.294503	0.000150475	0.000150475
2	chr9:133469294:G:A	133469294	NA,A	NA,G	NA,1	NA,inf	NA,inf	NA,0.236994	0.000150382	0.000150382
2	chr9:133348543:C:T	133348543	NA,T	NA,C	NA,1	NA,inf	NA,inf	NA,0.399554	0.000150361	0.000150361
2	chr9:133471052:TG:T	133471052	NA,T	NA,TG	NA,1	NA,-inf	NA,inf	NA,0.223635	0.000150351	0.000150351
2	chr9:132768773:C:T	132768773	NA,T	NA,C	NA,1	NA,-inf	NA,inf	NA,0.189633	0.000150312	0.000150312
2	chr9:133524978:A:G	133524978	NA,G	NA,A	NA,1	NA,inf	NA,inf	NA,0.266073	0.000150302	0.000150302
2	chr9:133334355:G:A	133334355	A,NA	G,NA	1,NA	-inf,NA	inf,NA	0.544653,NA	0.000150298	0.000150298
2	chr9:133047514:A:G	133047514	NA,G	NA,A	NA,1	NA,inf	NA,inf	NA,0.167653	0.000150287	0.000150287
2	chr9:133087984:G:A	133087984	NA,A	NA,G	NA,1	NA,-inf	NA,inf	NA,0.196159	0.000150276	0.000150276
2	chr9:133044102:G:A	133044102	NA,A	NA,G	NA,1	NA,-inf	NA,inf	NA,0.186552	0.000150244	0.000150244
2	chr9:132807948:C:T	132807948	NA,T	NA,C	NA,1	NA,inf	NA,inf	NA,0.229935	0.000150241	0.000150241
2	chr9:133553201:T:G	133553201	NA,G	NA,T	NA,1	NA,inf	NA,inf	NA,0.217738	0.000150237	0.000150237
2	chr9:133252693:G:C	133252693	NA,C	NA,G	NA,1	NA,-inf	NA,inf	NA,0.044291	0.000150234	0.000150234
2	chr9:133399077:C:T	133399077	NA,T	NA,C	NA,1	NA,-inf	NA,inf	NA,0.17471	0.000150228	0.000150228
2	chr9:133648590:C:T	133648590	T,T	C,C	1,1	-inf,-inf	inf,inf	1.19374,0.404744	0.000150157	0.000150157
2	chr9:133257248:GA:G	133257248	NA,G	NA,GA	NA,1	NA,inf	NA,inf	NA,0.345334	0.000150148	0.000150148
2	chr9:133154451:A:G	133154451	NA,G	NA,A	NA,1	NA,-inf	NA,inf	NA,0.139382	0.000150143	0.000150143
2	chr9:132778924:A:T	132778924	T,NA	A,NA	1,NA	inf,NA	inf,NA	0.733474,NA	0.000150085	0.000150085
2	chr9:133401697:C:T	133401697	NA,T	NA,C	NA,1	NA,-inf	NA,inf	NA,0.0916913	0.000149963	0.000149963
2	chr9:133250329:C:G	133250329	G,G	C,C	1,1	-inf,-inf	inf,inf	1.21385,0.32443	0.00014996	0.00014996
2	chr9:133149682:G:A	133149682	NA,A	NA,G	NA,1	NA,-inf	NA,inf	NA,0.200142	0.000149959	0.000149959
2	chr9:133301281:G:A	133301281	NA,A	NA,G	NA,1	NA,-inf	NA,inf	NA,0.306214	0.000149918	0.000149918
2	chr9:133646487:G:A	133646487	NA,A	NA,G	NA,1	NA,inf	NA,inf	NA,0.227939	0.000149889	0.000149889
2	chr9:133028267:A:G	133028267	NA,G	NA,A	NA,1	NA,inf	NA,inf	NA,0.239834	0.000149865	0.000149865
2	chr9:133229298:C:A	133229298	NA,A	NA,C	NA,1	NA,inf	NA,inf	NA,0.317323	0.000149864	0.000149864
2	chr9:133092369:T:C	133092369	NA,C	NA,T	NA,1	NA,-inf	NA,inf	NA,0.169458	0.000149839	0.000149839
2	chr9:133238408:G:T	133238408	NA,T	NA,G	NA,1	NA,inf	NA,inf	NA,0.286647	0.000149835	0.000149835
2	chr9:132985585:G:A	132985585	A,NA	G,NA	1,NA	inf,NA	inf,NA	0.889427,NA	0.000149826	0.000149826
2	chr9:133574344:G:A	133574344	NA,A	NA,G	NA,1	NA,-inf	NA,inf	NA,0.18052	0.000149779	0.000149779
2	chr9:133668022:A:G	133668022	NA,G	NA,A	NA,1	NA,-inf	NA,inf	NA,0.178714	0.000149706	0.000149706
2	chr9:133274901:C:G	133274901	NA,G	NA,C	NA,1	NA,inf	NA,inf	NA,0.311603	0.000149641	0.000149641
2	chr9:133231824:G:T	133231824	NA,T	NA,G	NA,1	NA,inf	NA,inf	NA,0.278557	0.00014964	0.00014964
2	chr9:133202023:C:T	133202023	NA,T	NA,C	NA,1	NA,inf	NA,inf	NA,0.244719	0.000149532	0.000149532
2	chr9:133180000:C:G	133180000	NA,G	NA,C	NA,1	NA,inf	NA,inf	NA,0.261857	0.000149415	0.000149415
2	chr9:133655765:G:A	133655765	NA,A	NA,G	NA,1	NA,-inf	NA,inf	NA,0.189761	0.000149349	0.000149349
2	chr9:133670624:C:T	133670624	NA,T	NA,C	NA,1	NA,-inf	NA,inf	NA,0.176327	0.000149343	0.000149343
2	chr9:133344371:G:T	133344371	NA,T	NA,G	NA,1	NA,-inf	NA,inf	NA,0.166192	0.000149213	0.000149213
2	chr9:133119917:C:T	133119917	NA,T	NA,C	NA,1	NA,inf	NA,inf	NA,0.244799	0.00014921	0.00014921
2	chr9:133384839:C:T	133384839	NA,T	NA,C	NA,1	NA,inf	NA,inf	NA,0.382132	0.000149206	0.000149206
2	chr9:132938538:CA:C	132938538	NA,C	NA,CA	NA,1	NA,inf	NA,inf	NA,0.209625	0.000149165	0.000149165
2	chr9:132936926:ACT:A	132936926	NA,A	NA,ACT	NA,1	NA,inf	NA,inf	NA,0.209625	0.000149165	0.000149165
2	chr9:133506268:G:A	133506268	NA,A	NA,G	NA,1	NA,-inf	NA,inf	NA,0.194173	0.000149115	0.000149115
2	chr9:133047363:C:T	133047363	NA,T	NA,C	NA,1	NA,inf	NA,inf	NA,0.0964839	0.00014911	0.00014911
2	chr9:133615602:C:G	133615602	NA,G	NA,C	NA,1	NA,inf	NA,inf	NA,0.257868	0.000149108	0.000149108
2	chr9:132777194:T:C	132777194	NA,C	NA,T	NA,1	NA,inf	NA,inf	NA,0.212316	0.00014903	0.00014903
2	chr9:133324125:ACAGGTGGACAGGTG:A	133324125	NA,A	NA,ACAGGTGGACAGGTG	NA,1	NA,-inf	NA,inf	NA,0.176297	0.000148968	0.000148968
2	chr9:133670299:G:A	133670299	A,A	G,G	1,1	inf,-inf	inf,inf	0.906296,1.0967	0.00014893	0.00014893
2	chr9:132985510:C:G	132985510	NA,G	NA,C	NA,1	NA,inf	NA,inf	NA,0.224285	0.00014892	0.00014892
2	chr9:133587672:A:T	133587672	NA,T	NA,A	NA,1	NA,inf	NA,inf	NA,0.220731	0.000148894	0.000148894
2	chr9:133121348:G:A	133121348	NA,A	NA,G	NA,1	NA,-inf	NA,inf	NA,0.194089	0.000148888	0.000148888
2	chr9:133323610:G:A	133323610	NA,A	NA,G	NA,1	NA,inf	NA,inf	NA,0.388419	0.000148793	0.000148793
2	chr9:133691125:A:C	133691125	NA,C	NA,A	NA,1	NA,-inf	NA,inf	NA,0.190054	0.000148744	0.000148744
2	chr9:132930106:T:C	132930106	NA,C	NA,T	NA,1	NA,inf	NA,inf	NA,0.130561	0.00014869	0.00014869
2	chr9:133560573:C:T	133560573	NA,T	NA,C	NA,1	NA,-inf	NA,inf	NA,0.147204	0.000148683	0.000148683
2	chr9:132866057:G:A	132866057	NA,A	NA,G	NA,1	NA,inf	NA,inf	NA,0.240288	0.000148673	0.000148673
2	chr9:132793428:G:A	132793428	NA,A	NA,G	NA,1	NA,-inf	NA,inf	NA,0.148586	0.000148418	0.000148418
2	chr9:133015373:T:C	133015373	NA,C	NA,T	NA,1	NA,inf	NA,inf	NA,0.265142	0.000148404	0.000148404
2	chr9:133388668:A:G	133388668	NA,G	NA,A	NA,1	NA,-inf	NA,inf	NA,0.163454	0.000148402	0.000148402
2	chr9:132849858:G:A	132849858	NA,A	NA,G	NA,1	NA,inf	NA,inf	NA,0.238075	0.000148396	0.000148396
2	chr9:133177806:T:C	133177806	NA,C	NA,T	NA,1	NA,-inf	NA,inf	NA,0.0887121	0.000148382	0.000148382
2	chr9:133670914:A:G	133670914	G,G	A,A	1,1	inf,-inf	inf,inf	1.12043,0.899544	0.000148382	0.000148382
2	chr9:133260064:G:A	133260064	NA,A	NA,G	NA,1	NA,-inf	NA,inf	NA,0.132503	0.000148378	0.000148378
2	chr9:133097918:A:G	133097918	NA,G	NA,A	NA,1	NA,-inf	NA,inf	NA,0.159288	0.00014837	0.00014837
2	chr9:133235036:C:G	133235036	NA,G	NA,C	NA,1	NA,inf	NA,inf	NA,0.276252	0.000148259	0.000148259
2	chr9:133365200:C:T	133365200	NA,T	NA,C	NA,1	NA,-inf	NA,inf	NA,0.159137	0.000148212	0.000148212
2	chr9:133142177:G:A	133142177	NA,A	NA,G	NA,1	NA,-inf	NA,inf	NA,0.22838	0.000148196	0.000148196
2	chr9:133065052:T:G	133065052	NA,G	NA,T	NA,1	NA,inf	NA,inf	NA,0.188421	0.000148121	0.000148121
2	chr9:133519727:GA:G	133519727	NA,G	NA,GA	NA,1	NA,inf	NA,inf	NA,0.201051	0.000148067	0.000148067
2	chr9:133148113:C:T	133148113	NA,T	NA,C	NA,1	NA,inf	NA,inf	NA,0.248597	0.000148014	0.000148014
2	chr9:133687234:G:A	133687234	NA,A	NA,G	NA,1	NA,inf	NA,inf	NA,0.228967	0.000147999	0.000147999
2	chr9:133397049:A:T	133397049	NA,T	NA,A	NA,1	NA,-inf	NA,inf	NA,0.163911	0.000147892	0.000147892
2	chr9:132981979:C:G	132981979	NA,G	NA,C	NA,1	NA,-inf	NA,inf	NA,0.181117	0.000147857	0.000147857
2	chr9:133282283:G:A	133282283	NA,A	NA,G	NA,1	NA,-inf	NA,inf	NA,0.165056	0.000147729	0.000147729
2	chr9:133320624:G:A	133320624	NA,A	NA,G	NA,1	NA,inf	NA,inf	NA,0.245424	0.000147694	0.000147694
2	chr9:133657308:C:T	133657308	NA,T	NA,C	NA,1	NA,inf	NA,inf	NA,0.222517	0.000147676	0.000147676
2	chr9:133673141:G:A	133673141	A,A	G,G	1,1	inf,-inf	inf,inf	0.900088,1.10657	0.000147676	0.000147676
2	chr9:132966998:A:G	132966998	NA,G	NA,A	NA,1	NA,-inf	NA,inf	NA,0.19288	0.000147675	0.000147675
2	chr9:133109055:C:T	133109055	NA,T	NA,C	NA,1	NA,inf	NA,inf	NA,0.127989	0.000147657	0.000147657
2	chr9:133405414:T:G	133405414	G,G	T,T	1,1	-inf,-inf	inf,inf	3.10191,2.14092	0.000147617	0.000147617
2	chr9:133394887:A:C	133394887	NA,C	NA,A	NA,1	NA,inf	NA,inf	NA,0.237721	0.000147609	0.000147609
2	chr9:133273171:G:A	133273171	NA,A	NA,G	NA,1	NA,inf	NA,inf	NA,0.250787	0.000147584	0.000147584
2	chr9:133460001:C:T	133460001	NA,T	NA,C	NA,1	NA,-inf	NA,inf	NA,0.144394	0.000147569	0.000147569
2	chr9:133560755:G:A	133560755	NA,A	NA,G	NA,1	NA,-inf	NA,inf	NA,0.170655	0.00014753	0.00014753
2	chr9:132980213:G:A	132980213	NA,A	NA,G	NA,1	NA,inf	NA,inf	NA,0.22067	0.000147486	0.000147486
2	chr9:133213187:C:T	133213187	NA,T	NA,C	NA,1	NA,-inf	NA,inf	NA,0.322557	0.0001474	0.0001474
2	chr9:133702539:A:C	133702539	NA,C	NA,A	NA,1	NA,-inf	NA,inf	NA,0.172296	0.000147291	0.000147291
2	chr9:133668182:T:C	133668182	NA,C	NA,T	NA,1	NA,-inf	NA,inf	NA,0.173293	0.000147268	0.000147268
2	chr9:132932358:A:G	132932358	NA,G	NA,A	NA,1	NA,inf	NA,inf	NA,0.201432	0.000147231	0.000147231
2	chr9:133748629:A:G	133748629	NA,G	NA,A	NA,1	NA,inf	NA,inf	NA,0.206479	0.000147184	0.000147184
2	chr9:133394654:C:A	133394654	NA,A	NA,C	NA,1	NA,-inf	NA,inf	NA,0.154754	0.000147171	0.000147171
2	chr9:133122885:G:A	133122885	NA,A	NA,G	NA,1	NA,inf	NA,inf	NA,0.2047	0.000147126	0.000147126
2	chr9:133422847:C:T	133422847	NA,T	NA,C	NA,1	NA,inf	NA,inf	NA,0.235253	0.000147108	0.000147108
2	chr9:133645208:C:T	133645208	T,T	C,C	1,1	-inf,-inf	inf,inf	1.09659,0.699951	0.000147086	0.000147086
2	chr9:133099570:ACATG:A	133099570	NA,A	NA,ACATG	NA,1	NA,inf	NA,inf	NA,0.194068	0.000147079	0.000147079
2	chr9:133234377:GGCAAGGCCAGCCGT:G	133234377	NA,G	NA,GGCAAGGCCAGCCGT	NA,1	NA,inf	NA,inf	NA,0.266557	0.000147062	0.000147062
2	chr9:133393731:G:A	133393731	NA,A	NA,G	NA,1	NA,-inf	NA,inf	NA,0.154053	0.000147061	0.000147061
2	chr9:133751973:C:T	133751973	T,NA	C,NA	1,NA	inf,NA	inf,NA	0.744729,NA	0.000147056	0.000147056
2	chr9:133678572:G:A	133678572	NA,A	NA,G	NA,1	NA,-inf	NA,inf	NA,0.157435	0.000147013	0.000147013
2	chr9:133698969:C:T	133698969	NA,T	NA,C	NA,1	NA,inf	NA,inf	NA,0.178745	0.000146968	0.000146968
2	chr9:133617202:C:T	133617202	NA,T	NA,C	NA,1	NA,-inf	NA,inf	NA,0.194683	0.000146881	0.000146881
2	chr9:133098292:G:A	133098292	NA,A	NA,G	NA,1	NA,inf	NA,inf	NA,0.203819	0.000146852	0.000146852
2	chr9:133299228:A:G	133299228	NA,G	NA,A	NA,1	NA,inf	NA,inf	NA,0.249409	0.000146822	0.000146822
2	chr9:133277934:A:T	133277934	NA,T	NA,A	NA,1	NA,-inf	NA,inf	NA,0.13478	0.000146789	0.000146789
2	chr9:133560588:G:A	133560588	NA,A	NA,G	NA,1	NA,-inf	NA,inf	NA,0.164775	0.000146761	0.000146761
2	chr9:133299159:T:C	133299159	NA,C	NA,T	NA,1	NA,inf	NA,inf	NA,0.272886	0.000146752	0.000146752
2	chr9:133294517:C:A	133294517	NA,A	NA,C	NA,1	NA,-inf	NA,inf	NA,0.0625112	0.000146741	0.000146741
2	chr9:132778431:C:T	132778431	NA,T	NA,C	NA,1	NA,-inf	NA,inf	NA,0.168236	0.000146729	0.000146729
2	chr9:133216370:G:A	133216370	NA,A	NA,G	NA,1	NA,-inf	NA,inf	NA,0.315361	0.000146657	0.000146657
2	chr9:132916679:T:C	132916679	NA,C	NA,T	NA,1	NA,inf	NA,inf	NA,0.207744	0.000146656	0.000146656
2	chr9:133215996:AG:A	133215996	NA,A	NA,AG	NA,1	NA,-inf	NA,inf	NA,0.314421	0.000146549	0.000146549
2	chr9:133465842:C:T	133465842	NA,T	NA,C	NA,1	NA,-inf	NA,inf	NA,0.19539	0.000146538	0.000146538
2	chr9:133725501:C:T	133725501	NA,T	NA,C	NA,1	NA,inf	NA,inf	NA,0.213573	0.000146531	0.000146531
2	chr9:132897057:C:A	132897057	NA,A	NA,C	NA,1	NA,inf	NA,inf	NA,0.193724	0.000146531	0.000146531
2	chr9:133573340:G:A	133573340	NA,A	NA,G	NA,1	NA,-inf	NA,inf	NA,0.167292	0.000146523	0.000146523
2	chr9:133647111:C:T	133647111	NA,T	NA,C	NA,1	NA,inf	NA,inf	NA,0.182315	0.000146517	0.000146517
2	chr9:133300457:A:T	133300457	NA,T	NA,A	NA,1	NA,inf	NA,inf	NA,0.246655	0.000146501	0.000146501
2	chr9:133292955:G:T	133292955	NA,T	NA,G	NA,1	NA,inf	NA,inf	NA,0.26762	0.000146468	0.000146468
2	chr9:133041784:G:A	133041784	NA,A	NA,G	NA,1	NA,-inf	NA,inf	NA,0.164236	0.000146431	0.000146431
2	chr9:133295903:G:T	133295903	NA,T	NA,G	NA,1	NA,-inf	NA,inf	NA,0.0469137	0.000146339	0.000146339
2	chr9:133172322:G:A	133172322	NA,A	NA,G	NA,1	NA,-inf	NA,inf	NA,0.253555	0.000146257	0.000146257
2	chr9:133092867:T:A	133092867	NA,A	NA,T	NA,1	NA,inf	NA,inf	NA,0.187737	0.000146249	0.000146249
2	chr9:133741301:A:G	133741301	NA,G	NA,A	NA,1	NA,-inf	NA,inf	NA,0.161497	0.000146215	0.000146215
2	chr9:133072883:A:G	133072883	NA,G	NA,A	NA,1	NA,inf	NA,inf	NA,0.223287	0.000146165	0.000146165
2	chr9:133229524:G:A	133229524	NA,A	NA,G	NA,1	NA,inf	NA,inf	NA,0.204977	0.000146107	0.000146107
2	chr9:132972409:T:G	132972409	NA,G	NA,T	NA,1	NA,inf	NA,inf	NA,0.16823	0.000146047	0.000146047
2	chr9:133131902:C:T	133131902	NA,T	NA,C	NA,1	NA,inf	NA,inf	NA,0.200189	0.000146029	0.000146029
2	chr9:133616747:G:A	133616747	NA,A	NA,G	NA,1	NA,inf	NA,inf	NA,0.236182	0.000145953	0.000145953
2	chr9:132804767:C:T	132804767	NA,T	NA,C	NA,1	NA,inf	NA,inf	NA,0.2172	0.000145948	0.000145948
2	chr9:132972401:A:G	132972401	NA,G	NA,A	NA,1	NA,inf	NA,inf	NA,0.166246	0.000145838	0.000145838
2	chr9:133684536:G:A	133684536	NA,A	NA,G	NA,1	NA,inf	NA,inf	NA,0.198528	0.000145838	0.000145838
2	chr9:133169474:A:G	133169474	NA,G	NA,A	NA,1	NA,-inf	NA,inf	NA,0.14902	0.000145803	0.000145803
2	chr9:133097601:C:T	133097601	NA,T	NA,C	NA,1	NA,-inf	NA,inf	NA,0.170541	0.00014579	0.00014579
2	chr9:132972379:A:ATG	132972379	NA,ATG	NA,A	NA,1	NA,inf	NA,inf	NA,0.165993	0.000145774	0.000145774
2	chr9:132972400:C:T	132972400	NA,T	NA,C	NA,1	NA,inf	NA,inf	NA,0.165012	0.000145656	0.000145656
2	chr9:133348287:G:A	133348287	NA,A	NA,G	NA,1	NA,-inf	NA,inf	NA,0.140579	0.000145652	0.000145652
2	chr9:133472463:A:C	133472463	NA,C	NA,A	NA,1	NA,-inf	NA,inf	NA,0.188707	0.000145651	0.000145651
2	chr9:133142803:C:T	133142803	NA,T	NA,C	NA,1	NA,-inf	NA,inf	NA,0.152079	0.000145596	0.000145596
2	chr9:133735147:C:T	133735147	NA,T	NA,C	NA,1	NA,inf	NA,inf	NA,0.212082	0.000145513	0.000145513
2	chr9:132774519:T:C	132774519	NA,C	NA,T	NA,1	NA,inf	NA,inf	NA,0.237331	0.000145443	0.000145443
2	chr9:133617471:C:T	133617471	NA,T	NA,C	NA,1	NA,inf	NA,inf	NA,0.242075	0.000145414	0.000145414
2	chr9:133077461:A:G	133077461	NA,G	NA,A	NA,1	NA,-inf	NA,inf	NA,0.155563	0.000145394	0.000145394
2	chr9:133706429:A:G	133706429	NA,G	NA,A	NA,1	NA,inf	NA,inf	NA,0.188315	0.00014539	0.00014539
2	chr9:133029364:C:A	133029364	NA,A	NA,C	NA,1	NA,-inf	NA,inf	NA,0.175172	0.000145374	0.000145374
2	chr9:133755917:G:A	133755917	NA,A	NA,G	NA,1	NA,-inf	NA,inf	NA,0.171172	0.000145348	0.000145348
2	chr9:133434600:C:T	133434600	T,NA	C,NA	1,NA	-inf,NA	inf,NA	0.385751,NA	0.000145294	0.000145294
2	chr9:132967454:T:G	132967454	NA,G	NA,T	NA,1	NA,-inf	NA,inf	NA,0.139351	0.000145269	0.000145269
2	chr9:133391892:C:T	133391892	NA,T	NA,C	NA,1	NA,inf	NA,inf	NA,0.343528	0.000145066	0.000145066
2	chr9:133685566:G:C	133685566	NA,C	NA,G	NA,1	NA,inf	NA,inf	NA,0.144591	0.000145024	0.000145024
2	chr9:133645534:A:G	133645534	NA,G	NA,A	NA,1	NA,-inf	NA,inf	NA,0.162835	0.000145004	0.000145004
2	chr9:133221239:G:A	133221239	A,A	G,G	1,1	inf,inf	inf,inf	1.25688,0.439624	0.0001449	0.0001449
2	chr9:133178892:T:C	133178892	NA,C	NA,T	NA,1	NA,-inf	NA,inf	NA,0.284622	0.000144854	0.000144854
2	chr9:133733992:C:T	133733992	NA,T	NA,C	NA,1	NA,-inf	NA,inf	NA,0.153087	0.000144853	0.000144853
2	chr9:132893798:C:T	132893798	NA,T	NA,C	NA,1	NA,inf	NA,inf	NA,0.18188	0.000144768	0.000144768
2	chr9:133545287:C:T	133545287	NA,T	NA,C	NA,1	NA,inf	NA,inf	NA,0.208339	0.000144744	0.000144744
2	chr9:133390365:A:G	133390365	NA,G	NA,A	NA,1	NA,inf	NA,inf	NA,0.339412	0.000144662	0.000144662
2	chr9:133420619:G:A	133420619	NA,A	NA,G	NA,1	NA,inf	NA,inf	NA,0.318767	0.000144618	0.000144618
2	chr9:132822689:A:G	132822689	NA,G	NA,A	NA,1	NA,-inf	NA,inf	NA,0.137925	0.000144568	0.000144568
2	chr9:133168912:C:T	133168912	NA,T	NA,C	NA,1	NA,inf	NA,inf	NA,0.0839331	0.00014456	0.00014456
2	chr9:133589564:C:T	133589564	NA,T	NA,C	NA,1	NA,inf	NA,inf	NA,0.185271	0.000144545	0.000144545
2	chr9:132786049:AC:A	132786049	NA,A	NA,AC	NA,1	NA,-inf	NA,inf	NA,0.157908	0.000144517	0.000144517
2	chr9:133640119:A:G	133640119	G,G	A,A	1,1	-inf,-inf	inf,inf	1.24047,0.47348	0.000144516	0.000144516
2	chr9:133591830:C:T	133591830	NA,T	NA,C	NA,1	NA,-inf	NA,inf	NA,0.112835	0.000144469	0.000144469
2	chr9:133587487:A:AGGCCTCCT	133587487	NA,AGGCCTCCT	NA,A	NA,1	NA,-inf	NA,inf	NA,0.190751	0.000144459	0.000144459
2	chr9:133437642:A:G	133437642	NA,G	NA,A	NA,1	NA,-inf	NA,inf	NA,0.150218	0.000144441	0.000144441
2	chr9:133651400:G:C	133651400	NA,C	NA,G	NA,1	NA,-inf	NA,inf	NA,0.143803	0.000144381	0.000144381
2	chr9:132855878:G:A	132855878	NA,A	NA,G	NA,1	NA,-inf	NA,inf	NA,0.139716	0.000144371	0.000144371
2	chr9:132985452:G:A	132985452	A,A	G,G	1,1	inf,inf	inf,inf	1.04148,0.920149	0.000144356	0.000144356
2	chr9:133329029:C:T	133329029	NA,T	NA,C	NA,1	NA,inf	NA,inf	NA,0.298897	0.000144286	0.000144286
2	chr9:133112310:A:G	133112310	NA,G	NA,A	NA,1	NA,-inf	NA,inf	NA,0.172093	0.000144277	0.000144277
2	chr9:133230604:A:T	133230604	NA,T	NA,A	NA,1	NA,inf	NA,inf	NA,0.233046	0.000144274	0.000144274
2	chr9:133358724:C:T	133358724	NA,T	NA,C	NA,1	NA,-inf	NA,inf	NA,0.131286	0.000144176	0.000144176
2	chr9:133069583:A:G	133069583	NA,G	NA,A	NA,1	NA,-inf	NA,inf	NA,0.159834	0.000144117	0.000144117
2	chr9:133762614:T:TC	133762614	NA,TC	NA,T	NA,1	NA,-inf	NA,inf	NA,0.162016	0.000144105	0.000144105
2	chr9:132910712:CAT:C	132910712	NA,C	NA,CAT	NA,1	NA,inf	NA,inf	NA,0.16544	0.000144072	0.000144072
2	chr9:133563068:G:T	133563068	NA,T	NA,G	NA,1	NA,-inf	NA,inf	NA,0.143598	0.00014407	0.00014407
2	chr9:133653391:C:T	133653391	NA,T	NA,C	NA,1	NA,-inf	NA,inf	NA,0.149393	0.000144035	0.000144035
2	chr9:133008309:G:A	133008309	NA,A	NA,G	NA,1	NA,-inf	NA,inf	NA,0.163548	0.000144026	0.000144026
2	chr9:132992451:C:T	132992451	NA,T	NA,C	NA,1	NA,inf	NA,inf	NA,0.194498	0.000143982	0.000143982
2	chr9:133693223:G:A	133693223	NA,A	NA,G	NA,1	NA,inf	NA,inf	NA,0.156791	0.000143967	0.000143967
2	chr9:133154467:G:C	133154467	NA,C	NA,G	NA,1	NA,-inf	NA,inf	NA,0.096425	0.000143888	0.000143888
2	chr9:133302397:C:T	133302397	NA,T	NA,C	NA,1	NA,inf	NA,inf	NA,0.230623	0.000143849	0.000143849
2	chr9:133236867:G:A	133236867	NA,A	NA,G	NA,1	NA,-inf	NA,inf	NA,0.105475	0.000143828	0.000143828
2	chr9:133765911:G:GA	133765911	NA,GA	NA,G	NA,1	NA,inf	NA,inf	NA,0.200383	0.000143774	0.000143774
2	chr9:133032981:G:C	133032981	NA,C	NA,G	NA,1	NA,inf	NA,inf	NA,0.181926	0.000143761	0.000143761
2	chr9:132964939:C:T	132964939	NA,T	NA,C	NA,1	NA,inf	NA,inf	NA,0.152076	0.00014376	0.00014376
2	chr9:133653808:C:T	133653808	NA,T	NA,C	NA,1	NA,-inf	NA,inf	NA,0.167179	0.00014366	0.00014366
2	chr9:133519668:C:T	133519668	NA,T	NA,C	NA,1	NA,inf	NA,inf	NA,0.163258	0.000143629	0.000143629
2	chr9:133519665:GC:G	133519665	NA,G	NA,GC	NA,1	NA,inf	NA,inf	NA,0.163258	0.000143629	0.000143629
2	chr9:133722759:G:C	133722759	NA,C	NA,G	NA,1	NA,inf	NA,inf	NA,0.184697	0.000143601	0.000143601
2	chr9:132822308:CAT:C	132822308	NA,C	NA,CAT	NA,1	NA,inf	NA,inf	NA,0.160947	0.000143561	0.000143561
2	chr9:133402241:C:T	133402241	NA,T	NA,C	NA,1	NA,inf	NA,inf	NA,0.24148	0.00014335	0.00014335
2	chr9:133373157:C:T	133373157	NA,T	NA,C	NA,1	NA,inf	NA,inf	NA,0.220269	0.000143327	0.000143327
2	chr9:133472243:C:T	133472243	NA,T	NA,C	NA,1	NA,-inf	NA,inf	NA,0.169381	0.000143169	0.000143169
2	chr9:133580391:C:T	133580391	NA,T	NA,C	NA,1	NA,inf	NA,inf	NA,0.133627	0.000143153	0.000143153
2	chr9:133137001:G:A	133137001	NA,A	NA,G	NA,1	NA,-inf	NA,inf	NA,0.123007	0.000143112	0.000143112
2	chr9:132814674:C:T	132814674	NA,T	NA,C	NA,1	NA,-inf	NA,inf	NA,0.165789	0.00014309	0.00014309
2	chr9:133022720:T:C	133022720	NA,C	NA,T	NA,1	NA,-inf	NA,inf	NA,0.0846268	0.000143068	0.000143068
2	chr9:132794864:A:G	132794864	NA,G	NA,A	NA,1	NA,inf	NA,inf	NA,0.155866	0.00014304	0.00014304
2	chr9:133368925:G:A	133368925	NA,A	NA,G	NA,1	NA,inf	NA,inf	NA,0.217786	0.000142981	0.000142981
2	chr9:132856724:A:G	132856724	NA,G	NA,A	NA,1	NA,-inf	NA,inf	NA,0.154636	0.000142951	0.000142951
2	chr9:133020550:C:T	133020550	NA,T	NA,C	NA,1	NA,inf	NA,inf	NA,0.139615	0.00014294	0.00014294
2	chr9:133569102:T:C	133569102	NA,C	NA,T	NA,1	NA,-inf	NA,inf	NA,0.123388	0.000142904	0.000142904
2	chr9:133032770:A:T	133032770	T,NA	A,NA	1,NA	inf,NA	inf,NA	0.770944,NA	0.000142877	0.000142877
2	chr9:133078112:T:C	133078112	NA,C	NA,T	NA,1	NA,-inf	NA,inf	NA,0.132698	0.000142873	0.000142873
2	chr9:133078111:A:G	133078111	NA,G	NA,A	NA,1	NA,-inf	NA,inf	NA,0.132698	0.000142873	0.000142873
2	chr9:133240750:T:A	133240750	NA,A	NA,T	NA,1	NA,inf	NA,inf	NA,0.185367	0.000142801	0.000142801
2	chr9:133718768:C:T	133718768	NA,T	NA,C	NA,1	NA,inf	NA,inf	NA,0.177306	0.0001428	0.0001428
2	chr9:133608877:G:T	133608877	NA,T	NA,G	NA,1	NA,-inf	NA,inf	NA,0.114947	0.000142798	0.000142798
2	chr9:133653977:G:C	133653977	NA,C	NA,G	NA,1	NA,inf	NA,inf	NA,0.163185	0.000142783	0.000142783
2	chr9:133317470:C:G	133317470	NA,G	NA,C	NA,1	NA,-inf	NA,inf	NA,0.115907	0.000142761	0.000142761
2	chr9:133752802:G:C	133752802	NA,C	NA,G	NA,1	NA,inf	NA,inf	NA,0.186528	0.00014276	0.00014276
2	chr9:132779911:C:T	132779911	NA,T	NA,C	NA,1	NA,-inf	NA,inf	NA,0.123893	0.000142737	0.000142737
2	chr9:133036444:A:G	133036444	NA,G	NA,A	NA,1	NA,-inf	NA,inf	NA,0.139945	0.000142737	0.000142737
2	chr9:133434047:G:C	133434047	NA,C	NA,G	NA,1	NA,inf	NA,inf	NA,0.214085	0.000142706	0.000142706
2	chr9:133749702:T:A	133749702	NA,A	NA,T	NA,1	NA,-inf	NA,inf	NA,0.135868	0.000142699	0.000142699
2	chr9:133158122:C:T	133158122	NA,T	NA,C	NA,1	NA,inf	NA,inf	NA,0.195563	0.000142696	0.000142696
2	chr9:133092737:T:A	133092737	NA,A	NA,T	NA,1	NA,inf	NA,inf	NA,0.222202	0.000142673	0.000142673
```
