## Supplementary material for "Characterization of shared and ancestry-specific signals driving complex traits using multi-ancestry fine-mapping": susiex_nc3.cs80.snp

```
BP	SNP	PIP(CS1)	LogBF(CS1,Pop1)	LogBF(CS1,Pop2)	PIP(CS2)	LogBF(CS2,Pop1)	LogBF(CS2,Pop2)
132767163	chr9:132767163:C:T	3.25589e-19	-7.15548e-10	-1.3557	0.000134467	-7.15548e-10	-1.35448
132767485	chr9:132767485:G:C	3.31218e-19	-7.15548e-10	-1.33856	0.00013672	-7.15548e-10	-1.33787
132767502	chr9:132767502:T:C	5.48457e-19	-7.15548e-10	-0.834226	0.00021228	-7.15548e-10	-0.897891
132767647	chr9:132767647:T:C	4.71908e-20	-2.16358	-1.12355	1.8645e-05	-2.19003	-1.14019
132767833	chr9:132767833:G:A	5.10848e-19	-7.15548e-10	-0.905262	0.00022849	-7.15548e-10	-0.824304
132767840	chr9:132767840:G:A	1.25482e-18	-7.15548e-10	-0.00658711	0.000473029	-7.15548e-10	-0.0966424
132768194	chr9:132768194:G:A	5.36325e-19	-7.15548e-10	-0.856593	0.000208262	-7.15548e-10	-0.917
132768303	chr9:132768303:T:C	3.29443e-19	-7.15548e-10	-1.34393	0.000138624	-7.15548e-10	-1.32403
132768509	chr9:132768509:T:C	5.57272e-19	-7.15548e-10	-0.81828	0.000215331	-7.15548e-10	-0.883623
132768678	chr9:132768678:T:C	3.31218e-19	-7.15548e-10	-1.33856	0.00013672	-7.15548e-10	-1.33787
132768773	chr9:132768773:C:T	3.57488e-19	-7.15548e-10	-1.26223	0.000150312	-7.15548e-10	-1.24309
132768847	chr9:132768847:A:G	3.88962e-19	-7.15548e-10	-1.17785	0.000157589	-7.15548e-10	-1.19581
132768932	chr9:132768932:G:A	5.42259e-19	-7.15548e-10	-0.84559	0.000209987	-7.15548e-10	-0.908755
132768970	chr9:132768970:T:C	3.24183e-19	-7.15548e-10	-1.36003	0.000133568	-7.15548e-10	-1.36119
132769536	chr9:132769536:A:T	3.66769e-19	-7.15548e-10	-1.2366	0.000142666	-7.15548e-10	-1.2953
132769852	chr9:132769852:T:C	5.51019e-19	-7.15548e-10	-0.829564	0.000213197	-7.15548e-10	-0.89358
132770694	chr9:132770694:C:T	2.56222e-19	-1.59529	-6.63902e-10	0.000113053	-1.52794	-6.63902e-10
132770895	chr9:132770895:T:C	5.34896e-19	-7.15548e-10	-0.859261	0.000207361	-7.15548e-10	-0.921339
132771070	chr9:132771070:G:C	1.85338e-19	-1.91915	-6.63902e-10	9.59578e-05	-1.69189	-6.63902e-10
132771088	chr9:132771088:A:G	8.81081e-19	-7.15548e-10	-0.360184	0.00034877	-7.15548e-10	-0.401384
132771217	chr9:132771217:C:T	5.62744e-19	-7.15548e-10	-0.80851	0.000217417	-7.15548e-10	-0.873979
132771333	chr9:132771333:T:C	4.69983e-19	-7.15548e-10	-0.988638	0.000211413	-7.15548e-10	-0.901985
132771436	chr9:132771436:C:T	3.75737e-19	-7.15548e-10	-1.21245	0.000163601	-7.15548e-10	-1.15837
132771634	chr9:132771634:C:A	4.49519e-20	-2.05838	-1.27736	1.87e-05	-2.04747	-1.27981
132771644	chr9:132771644:CT:C	5.71131e-19	-7.15548e-10	-0.793716	0.00022046	-7.15548e-10	-0.860083
132772179	chr9:132772179:T:C	5.92767e-19	-7.15548e-10	-0.756533	0.000227568	-7.15548e-10	-0.828348
132772497	chr9:132772497:C:T	1.07927e-18	-7.15548e-10	-0.157293	0.000407034	-7.15548e-10	-0.246902
132772577	chr9:132772577:A:G	3.25589e-19	-7.15548e-10	-1.3557	0.000134467	-7.15548e-10	-1.35448
132772769	chr9:132772769:T:G	5.39185e-19	-7.15548e-10	-0.851275	0.000208483	-7.15548e-10	-0.915942
132773518	chr9:132773518:G:A	4.32624e-20	-2.01714	-1.35691	1.79072e-05	-2.02418	-1.34641
132773810	chr9:132773810:A:G	3.4246e-19	-7.15548e-10	-1.30518	0.000136705	-7.15548e-10	-1.33797
132773930	chr9:132773930:C:T	3.66241e-19	-7.15548e-10	-1.23804	0.000153688	-7.15548e-10	-1.22087
132773982	chr9:132773982:G:A	3.35985e-19	-7.15548e-10	-1.32427	0.000136463	-7.15548e-10	-1.33975
132774065	chr9:132774065:C:T	8.88139e-19	-7.15548e-10	-0.352206	0.000351435	-7.15548e-10	-0.393774
132774136	chr9:132774136:A:G	3.67573e-19	-7.15548e-10	-1.23441	0.000153214	-7.15548e-10	-1.22397
132774206	chr9:132774206:T:C	3.42988e-19	-7.15548e-10	-1.30364	0.000136855	-7.15548e-10	-1.33688
132774292	chr9:132774292:G:C	4.58275e-20	-2.09539	-1.22106	1.9664e-05	-2.11485	-1.16216
132774352	chr9:132774352:G:C	3.27464e-19	-7.15548e-10	-1.34996	0.000136444	-7.15548e-10	-1.33989
132774432	chr9:132774432:G:A	3.3155e-19	-7.15548e-10	-1.33755	0.000138672	-7.15548e-10	-1.32369
132774519	chr9:132774519:T:C	3.70893e-19	-7.15548e-10	-1.22542	0.000145443	-7.15548e-10	-1.27602
132774540	chr9:132774540:T:C	4.75938e-19	-7.15548e-10	-0.976046	0.000214738	-7.15548e-10	-0.88638
132774830	chr9:132774830:T:C	4.96824e-20	-2.17938	-1.05631	2.02897e-05	-2.19598	-1.0497
132774844	chr9:132774844:T:C	4.23718e-19	-7.15548e-10	-1.09227	0.000188784	-7.15548e-10	-1.01519
132774950	chr9:132774950:G:A	3.96775e-19	-7.15548e-10	-1.15797	0.000158008	-7.15548e-10	-1.19316
132775129	chr9:132775129:AG:A	3.69521e-20	-2.19003	-1.34169	1.55743e-05	-2.19662	-1.31355
132775301	chr9:132775301:T:G	3.25633e-19	-7.15548e-10	-1.35556	0.00013411	-7.15548e-10	-1.35714
132775406	chr9:132775406:G:A	3.32142e-18	-7.15548e-10	0.966814	0.00152609	-7.15548e-10	1.07467
132775541	chr9:132775541:G:T	3.31756e-19	-7.15548e-10	-1.33693	0.00013741	-7.15548e-10	-1.33283
132775562	chr9:132775562:G:A	3.55318e-19	-7.15548e-10	-1.26832	0.00015061	-7.15548e-10	-1.2411
132775767	chr9:132775767:G:T	4.56117e-19	-7.15548e-10	-1.01859	0.000204668	-7.15548e-10	-0.93441
132775997	chr9:132775997:G:C	8.39862e-20	-2.02098	-0.689699	3.8363e-05	-2.0475	-0.56121
132776033	chr9:132776033:A:G	3.79617e-20	-2.18812	-1.31664	1.62397e-05	-2.19577	-1.27257
132776069	chr9:132776069:T:C	3.78941e-20	-2.19032	-1.31622	1.62127e-05	-2.19683	-1.27317
132776110	chr9:132776110:T:C	6.4574e-19	-7.15548e-10	-0.670937	0.000241862	-7.15548e-10	-0.76743
132776493	chr9:132776493:T:C	4.22343e-20	-2.03731	-1.36079	1.76428e-05	-2.0251	-1.36037
132776539	chr9:132776539:G:A	3.39663e-19	-7.15548e-10	-1.31338	0.00013973	-7.15548e-10	-1.31608
132776607	chr9:132776607:G:A	3.81548e-19	-7.15548e-10	-1.1971	0.000162299	-7.15548e-10	-1.16636
132776611	chr9:132776611:C:T	3.75303e-19	-7.15548e-10	-1.2136	0.000152972	-7.15548e-10	-1.22554
132777194	chr9:132777194:T:C	3.6266e-19	-7.15548e-10	-1.24787	0.00014903	-7.15548e-10	-1.25165
132777426	chr9:132777426:C:T	6.91094e-20	-2.06335	-0.842289	2.90769e-05	-2.09562	-0.790234
132777524	chr9:132777524:A:G	3.77172e-19	-7.15548e-10	-1.20863	0.000158987	-7.15548e-10	-1.18698
132777562	chr9:132777562:T:G	1.11353e-19	-2.06877	-0.359853	4.94187e-05	-2.09647	-0.258995
132777767	chr9:132777767:G:A	1.74029e-19	-1.98211	-6.63902e-10	8.54209e-05	-1.80821	-6.63902e-10
132777892	chr9:132777892:T:G	7.75242e-19	-7.15548e-10	-0.488158	0.000309074	-7.15548e-10	-0.522217
132777998	chr9:132777998:G:A	4.03226e-19	-2.08139	0.939548	0.000187355	-2.11109	1.0883
132778431	chr9:132778431:C:T	3.50504e-19	-7.15548e-10	-1.28196	0.000146729	-7.15548e-10	-1.26721
132778589	chr9:132778589:T:C	4.50323e-19	-7.15548e-10	-1.03137	0.000201756	-7.15548e-10	-0.948741
132778606	chr9:132778606:G:A	1.7195e-19	-1.99413	-6.63902e-10	7.41247e-05	-1.95005	-6.63902e-10
132778738	chr9:132778738:A:G	6.10526e-19	-7.15548e-10	-0.727013	0.000267733	-7.15548e-10	-0.665808
132778920	chr9:132778920:G:A	3.38814e-19	-1.31588	-6.63902e-10	0.000151705	-1.23386	-6.63902e-10
132778922	chr9:132778922:G:A	3.18964e-19	-1.37626	-6.63902e-10	0.000142297	-1.29788	-6.63902e-10
132778924	chr9:132778924:A:T	3.35704e-19	-1.3251	-6.63902e-10	0.000150085	-1.24459	-6.63902e-10
132778929	chr9:132778929:T:TGACAAAATAGTCAAAA	3.38794e-19	-1.31594	-6.63902e-10	0.000151649	-1.23423	-6.63902e-10
132779075	chr9:132779075:A:G	5.1809e-19	-7.15548e-10	-0.891185	0.000213401	-7.15548e-10	-0.892625
132779089	chr9:132779089:A:G	8.03419e-20	-2.00773	-0.747318	3.20697e-05	-2.06142	-0.726464
132779309	chr9:132779309:T:A	5.19459e-19	-7.15548e-10	-0.888545	0.000235312	-7.15548e-10	-0.794885
132779578	chr9:132779578:G:A	4.62209e-19	-7.15548e-10	-1.00532	0.000185984	-7.15548e-10	-1.03014
132779640	chr9:132779640:C:T	9.41637e-20	-1.94376	-0.652539	3.81976e-05	-2.00393	-0.609092
132779876	chr9:132779876:C:G	3.37218e-19	-7.15548e-10	-1.32061	0.000137238	-7.15548e-10	-1.33408
132779911	chr9:132779911:C:T	3.4066e-19	-7.15548e-10	-1.31045	0.000142737	-7.15548e-10	-1.29479
132780045	chr9:132780045:T:C	4.25074e-19	-7.15548e-10	-1.08907	0.000175072	-7.15548e-10	-1.0906
132780669	chr9:132780669:C:T	4.59473e-19	-7.15548e-10	-1.01125	0.000184922	-7.15548e-10	-1.03586
132780758	chr9:132780758:G:C	4.12677e-20	-2.19009	-1.23117	1.6697e-05	-2.19813	-1.24244
132780859	chr9:132780859:T:C	1.07025e-19	-1.99958	-0.468688	4.40798e-05	-2.05212	-0.417677
132780955	chr9:132780955:AG:A	1.43201e-19	-2.17709	-6.63902e-10	6.06866e-05	-2.15008	-6.63902e-10
132781704	chr9:132781704:T:A	1.44526e-19	-2.16788	-6.63902e-10	5.96199e-05	-2.16781	-6.63902e-10
132781741	chr9:132781741:A:T	5.02955e-19	-7.15548e-10	-0.920833	0.000207153	-7.15548e-10	-0.922342
132781800	chr9:132781800:T:C	3.38854e-19	-7.15548e-10	-1.31577	0.000141847	-7.15548e-10	-1.30105
132782246	chr9:132782246:AAC:A	4.63524e-19	-7.15548e-10	-1.00248	0.000208492	-7.15548e-10	-0.915898
132782432	chr9:132782432:G:A	3.24192e-19	-7.15548e-10	-1.36	0.000133572	-7.15548e-10	-1.36116
132782498	chr9:132782498:T:C	4.6461e-19	-7.15548e-10	-1.00014	0.000209081	-7.15548e-10	-0.913075
132783268	chr9:132783268:T:TG	4.86835e-19	-7.15548e-10	-0.953408	0.000195457	-7.15548e-10	-0.980458
132783271	chr9:132783271:A:C	4.86835e-19	-7.15548e-10	-0.953408	0.000195457	-7.15548e-10	-0.980458
132783302	chr9:132783302:C:T	4.92108e-19	-7.15548e-10	-0.942635	0.000197965	-7.15548e-10	-0.96771
132783426	chr9:132783426:G:T	4.45199e-20	-2.01742	-1.32798	1.7505e-05	-2.05762	-1.3357
132784217	chr9:132784217:G:C	3.24451e-19	-7.15548e-10	-1.3592	0.000134025	-7.15548e-10	-1.35777
132784440	chr9:132784440:A:C	4.84128e-19	-7.15548e-10	-0.958984	0.000194424	-7.15548e-10	-0.985758
132784447	chr9:132784447:A:C	3.37518e-19	-7.15548e-10	-1.31972	0.000138525	-7.15548e-10	-1.32475
132784636	chr9:132784636:C:T	8.29071e-19	-7.15548e-10	-0.421028	0.000400207	-7.15548e-10	-0.263815
132784976	chr9:132784976:G:A	1.91008e-18	0.413566	-6.63902e-10	0.00112138	0.766515	-6.63902e-10
132785051	chr9:132785051:A:G	4.85124e-19	-7.15548e-10	-0.95693	0.000194757	-7.15548e-10	-0.984048
132785249	chr9:132785249:G:A	3.80509e-20	-2.14128	-1.36113	1.67953e-05	-2.07631	-1.35839
132785312	chr9:132785312:C:T	5.49638e-20	-2.02343	-1.11123	2.42402e-05	-2.03325	-1.03453
132785703	chr9:132785703:G:GA	5.66813e-20	-2.07276	-1.03113	2.47651e-05	-2.10197	-0.94439
132786049	chr9:132786049:AC:A	3.47509e-19	-7.15548e-10	-1.29054	0.000144517	-7.15548e-10	-1.2824
132786085	chr9:132786085:A:G	3.964e-19	-7.15548e-10	-1.15891	0.000162821	-7.15548e-10	-1.16315
132786239	chr9:132786239:A:G	4.8365e-19	-7.15548e-10	-0.959973	0.000194163	-7.15548e-10	-0.987102
132786482	chr9:132786482:A:G	6.54917e-18	-7.15548e-10	1.64576	0.00269461	-7.15548e-10	1.64321
132786641	chr9:132786641:C:T	4.84927e-19	-7.15548e-10	-0.957336	0.000218086	-7.15548e-10	-0.870909
132787374	chr9:132787374:A:G	4.84496e-19	-7.15548e-10	-0.958225	0.000194472	-7.15548e-10	-0.985511
132787712	chr9:132787712:T:C	5.11064e-19	-7.15548e-10	-0.90484	0.000204792	-7.15548e-10	-0.933805
132787740	chr9:132787740:T:C	3.96943e-20	-2.19521	-1.26492	1.61621e-05	-2.19588	-1.27725
132787751	chr9:132787751:A:G	3.2398e-19	-7.15548e-10	-1.36065	0.000133661	-7.15548e-10	-1.36049
132788134	chr9:132788134:T:C	6.95252e-20	-1.73572	-1.16392	2.7778e-05	-1.80453	-1.12702
132788244	chr9:132788244:T:C	3.73187e-19	-7.15548e-10	-1.21925	0.00015491	-7.15548e-10	-1.21295
132788284	chr9:132788284:T:C	4.81376e-19	-7.15548e-10	-0.964686	0.00019327	-7.15548e-10	-0.991713
132788291	chr9:132788291:C:T	5.72761e-19	-7.15548e-10	-0.790866	0.000255109	-7.15548e-10	-0.714109
132788356	chr9:132788356:G:A	5.05535e-19	-7.15548e-10	-0.915717	0.000208188	-7.15548e-10	-0.917358
132788898	chr9:132788898:G:T	4.68767e-19	-7.15548e-10	-0.991229	0.000188432	-7.15548e-10	-1.01706
132789111	chr9:132789111:C:T	7.10781e-19	-7.15548e-10	-0.57497	0.000330966	-7.15548e-10	-0.453782
132789129	chr9:132789129:A:C	3.34221e-19	-7.15548e-10	-1.32953	0.000138723	-7.15548e-10	-1.32332
132789262	chr9:132789262:C:T	4.38018e-19	-7.15548e-10	-1.05907	0.000180384	-7.15548e-10	-1.06071
132789339	chr9:132789339:T:C	1.404e-19	-2.19683	-6.63902e-10	5.80712e-05	-2.19413	-6.63902e-10
132789410	chr9:132789410:C:T	3.55909e-19	-7.15548e-10	-1.26666	0.000151923	-7.15548e-10	-1.23242
132789419	chr9:132789419:A:G	1.20393e-19	-1.36353	-0.987039	5.3602e-05	-1.32785	-0.946358
132789707	chr9:132789707:C:T	3.75493e-19	-7.15548e-10	-1.21309	0.000153716	-7.15548e-10	-1.22069
132789999	chr9:132789999:T:G	3.43059e-19	-7.15548e-10	-1.30343	0.000141181	-7.15548e-10	-1.30576
132790035	chr9:132790035:C:A	4.07434e-20	-2.19761	-1.23642	1.70682e-05	-2.17848	-1.24009
132790179	chr9:132790179:G:A	4.97603e-20	-2.18543	-1.04868	1.9761e-05	-2.19244	-1.07965
132790239	chr9:132790239:T:G	3.98148e-19	-7.15548e-10	-1.15451	0.000163529	-7.15548e-10	-1.15881
132790303	chr9:132790303:C:T	3.23813e-19	-7.15548e-10	-1.36117	0.000134223	-7.15548e-10	-1.35629
132790311	chr9:132790311:C:T	5.43533e-19	-7.15548e-10	-0.843244	0.000247555	-7.15548e-10	-0.744165
132790407	chr9:132790407:C:T	1.6521e-18	-7.15548e-10	0.268466	0.000665683	-7.15548e-10	0.245015
132790566	chr9:132790566:T:C	1.23742e-18	-7.15548e-10	-0.0205495	0.000519598	-7.15548e-10	-0.00274378
132790837	chr9:132790837:T:C	1.15101e-18	-7.15548e-10	-0.0929401	0.000482424	-7.15548e-10	-0.0769754
132790969	chr9:132790969:A:T	4.784e-19	-7.15548e-10	-0.970886	0.00020693	-7.15548e-10	-0.923418
132791002	chr9:132791002:T:C	4.69153e-19	-7.15548e-10	-0.990405	0.000188732	-7.15548e-10	-1.01547
132791192	chr9:132791192:G:A	4.98098e-19	-7.15548e-10	-0.930537	0.000216374	-7.15548e-10	-0.878792
132791345	chr9:132791345:T:C	3.58523e-19	-7.15548e-10	-1.25934	0.000154755	-7.15548e-10	-1.21395
132791497	chr9:132791497:C:A	4.51649e-19	-7.15548e-10	-1.02843	0.000181927	-7.15548e-10	-1.05219
132791498	chr9:132791498:A:T	1.42922e-19	-2.17904	-6.63902e-10	6.09661e-05	-2.14548	-6.63902e-10
132792010	chr9:132792010:T:C	3.27842e-19	-7.15548e-10	-1.3488	0.000135524	-7.15548e-10	-1.34665
132792236	chr9:132792236:C:T	3.40065e-19	-7.15548e-10	-1.3122	0.000137752	-7.15548e-10	-1.33034
132792366	chr9:132792366:A:G	3.64413e-19	-7.15548e-10	-1.24305	0.000159986	-7.15548e-10	-1.18071
132793027	chr9:132793027:C:T	1.15041e-18	-7.15548e-10	-0.0934601	0.000482156	-7.15548e-10	-0.0775298
132793067	chr9:132793067:C:T	3.38553e-19	-7.15548e-10	-1.31665	0.000140957	-7.15548e-10	-1.30735
132793070	chr9:132793070:CT:C	4.70587e-20	-2.04781	-1.24213	2.00979e-05	-2.07622	-1.17896
132793082	chr9:132793082:A:G	1.15041e-18	-7.15548e-10	-0.0934601	0.000482156	-7.15548e-10	-0.0775298
132793098	chr9:132793098:C:A	4.61311e-19	-7.15548e-10	-1.00726	0.000185495	-7.15548e-10	-1.03277
132793324	chr9:132793324:T:C	1.1818e-18	-7.15548e-10	-0.0665394	0.000593406	-7.15548e-10	0.130081
132793400	chr9:132793400:T:G	4.55324e-19	-7.15548e-10	-1.02033	0.000183117	-7.15548e-10	-1.04567
132793428	chr9:132793428:G:A	3.47854e-19	-7.15548e-10	-1.28955	0.000148418	-7.15548e-10	-1.25577
132793518	chr9:132793518:C:T	5.12506e-19	-7.15548e-10	-0.902022	0.000223608	-7.15548e-10	-0.845905
132793841	chr9:132793841:T:C	4.76719e-20	-2.1974	-1.07959	1.917e-05	-2.19327	-1.10918
132793956	chr9:132793956:T:C	1.61199e-19	-2.05869	-6.63902e-10	7.61809e-05	-1.92269	-6.63902e-10
132794049	chr9:132794049:G:A	4.37302e-20	-2.03813	-1.32516	1.85072e-05	-2.0442	-1.29344
132794136	chr9:132794136:C:A	1.44128e-19	-2.17063	-6.63902e-10	6.10445e-05	-2.1442	-6.63902e-10
132794366	chr9:132794366:C:T	5.78178e-19	-7.15548e-10	-0.781453	0.000274315	-7.15548e-10	-0.64152
132794414	chr9:132794414:C:T	7.43779e-18	-7.15548e-10	1.773	0.00383948	-7.15548e-10	1.99729
132794433	chr9:132794433:C:G	4.72976e-20	-2.19837	-1.0865	1.91661e-05	-2.18801	-1.11464
132794461	chr9:132794461:C:T	7.33369e-18	-7.15548e-10	1.7589	0.00302079	-7.15548e-10	1.75748
132794864	chr9:132794864:A:G	3.47594e-19	-7.15548e-10	-1.2903	0.00014304	-7.15548e-10	-1.29268
132795323	chr9:132795323:G:GC	8.05538e-20	-2.18537	-0.567037	3.75899e-05	-2.19522	-0.43384
132795393	chr9:132795393:G:A	6.7528e-20	-1.92251	-1.00628	3.85677e-05	-1.70767	-0.895718
132795565	chr9:132795565:G:A	2.2719e-19	-1.71555	-6.63902e-10	0.00011779	-1.48689	-6.63902e-10
132795677	chr9:132795677:G:A	1.1345e-19	-1.29092	-1.11905	4.26454e-05	-1.43486	-1.06802
132795798	chr9:132795798:A:T	4.45786e-20	-1.98302	-1.36106	1.70095e-05	-2.06098	-1.36105
132796120	chr9:132796120:G:A	3.25896e-19	-7.15548e-10	-1.35475	0.000133721	-7.15548e-10	-1.36004
132796130	chr9:132796130:A:G	3.24686e-19	-7.15548e-10	-1.35848	0.000135125	-7.15548e-10	-1.3496
132796255	chr9:132796255:G:A	4.34012e-19	-7.15548e-10	-1.06826	0.0001891	-7.15548e-10	-1.01352
132796704	chr9:132796704:A:G	3.28971e-19	-7.15548e-10	-1.34536	0.000136006	-7.15548e-10	-1.3431
132796867	chr9:132796867:AAGCCCTTGCTCATGGAGCCC:A	1.4196e-19	-2.18579	-6.63902e-10	5.78324e-05	-2.19825	-6.63902e-10
132797320	chr9:132797320:G:A	1.77591e-19	-1.96185	-6.63902e-10	6.38929e-05	-2.09859	-6.63902e-10
132797362	chr9:132797362:T:A	4.51462e-20	-1.97247	-1.35895	1.75238e-05	-2.03286	-1.35938
132797549	chr9:132797549:G:A	4.48358e-19	-7.15548e-10	-1.03574	0.000196469	-7.15548e-10	-0.975294
132797641	chr9:132797641:G:C	5.01464e-19	-7.15548e-10	-0.923801	0.000213889	-7.15548e-10	-0.890342
132797819	chr9:132797819:C:T	4.64988e-20	-1.9426	-1.3593	1.7965e-05	-2.00794	-1.35943
132797960	chr9:132797960:C:T	3.31562e-19	-7.15548e-10	-1.33752	0.00013694	-7.15548e-10	-1.33625
132798032	chr9:132798032:C:T	4.40252e-19	-7.15548e-10	-1.05399	0.000192669	-7.15548e-10	-0.994823
132798094	chr9:132798094:T:C	5.07398e-20	-1.98458	-1.23005	2.16598e-05	-1.95722	-1.22312
132798303	chr9:132798303:G:A	3.23939e-19	-7.15548e-10	-1.36078	0.00013358	-7.15548e-10	-1.3611
132798503	chr9:132798503:A:G	4.84944e-20	-1.90383	-1.35606	1.86931e-05	-1.9731	-1.35455
132798695	chr9:132798695:T:G	1.44131e-19	-2.15674	-0.013867	6.10986e-05	-2.18542	0.0421138
132798880	chr9:132798880:G:A	4.49147e-19	-7.15548e-10	-1.03398	0.000196838	-7.15548e-10	-0.973418
132798951	chr9:132798951:C:T	4.49147e-19	-7.15548e-10	-1.03398	0.000196838	-7.15548e-10	-0.973418
132799032	chr9:132799032:C:T	3.27068e-19	-7.15548e-10	-1.35117	0.000134656	-7.15548e-10	-1.35307
132799160	chr9:132799160:T:C	4.50464e-19	-7.15548e-10	-1.03106	0.000197464	-7.15548e-10	-0.970242
132799334	chr9:132799334:G:A	4.49147e-19	-7.15548e-10	-1.03398	0.000196838	-7.15548e-10	-0.973418
132799343	chr9:132799343:A:G	4.49147e-19	-7.15548e-10	-1.03398	0.000196838	-7.15548e-10	-0.973418
132799366	chr9:132799366:T:C	3.5194e-19	-7.15548e-10	-1.27787	0.000152562	-7.15548e-10	-1.22823
132799380	chr9:132799380:C:T	4.49147e-19	-7.15548e-10	-1.03398	0.000196838	-7.15548e-10	-0.973418
132799399	chr9:132799399:T:C	4.49147e-19	-7.15548e-10	-1.03398	0.000196838	-7.15548e-10	-0.973418
132799547	chr9:132799547:A:G	4.48523e-19	-7.15548e-10	-1.03537	0.000196549	-7.15548e-10	-0.974889
132799918	chr9:132799918:C:T	1.40798e-19	-2.194	-6.63902e-10	5.96447e-05	-2.16739	-6.63902e-10
132800178	chr9:132800178:G:A	4.52181e-19	-7.15548e-10	-1.02725	0.000194821	-7.15548e-10	-0.983715
132800287	chr9:132800287:T:C	2.87748e-19	-0.461129	-1.01812	0.000102575	-0.502805	-1.1224
132800293	chr9:132800293:T:C	5.77656e-19	-7.15548e-10	-0.782356	0.000255601	-7.15548e-10	-0.71218
132800302	chr9:132800302:T:C	4.16385e-19	-7.15548e-10	-1.10972	0.000169713	-7.15548e-10	-1.12169
132800732	chr9:132800732:G:A	4.49966e-19	-7.15548e-10	-1.03216	0.000187026	-7.15548e-10	-1.02455
132800803	chr9:132800803:T:C	5.28083e-20	-2.19279	-0.981881	2.15973e-05	-2.15715	-1.02608
132800849	chr9:132800849:G:C	1.44631e-19	-2.18377	0.0166152	5.69544e-05	-2.16982	-0.043727
132801138	chr9:132801138:C:T	8.74006e-20	-1.87977	-0.791062	3.05342e-05	-1.98531	-0.851638
132801485	chr9:132801485:A:G	4.73594e-20	-1.968	-1.31557	1.80667e-05	-2.03979	-1.32193
132801628	chr9:132801628:T:A	8.33845e-20	-2.05378	-0.664096	3.04354e-05	-2.03411	-0.806086
132801662	chr9:132801662:T:C	4.75502e-20	-1.95996	-1.31958	1.81026e-05	-2.03404	-1.32571
132801762	chr9:132801762:G:A	4.67419e-20	-1.98012	-1.31658	1.78671e-05	-2.04997	-1.32287
132801827	chr9:132801827:T:C	4.50617e-19	-7.15548e-10	-1.03072	0.000187287	-7.15548e-10	-1.02315
132801852	chr9:132801852:A:C	3.97351e-19	-7.15548e-10	-1.15651	0.000156895	-7.15548e-10	-1.20022
132801918	chr9:132801918:C:T	4.3733e-19	-7.15548e-10	-1.06065	0.000172334	-7.15548e-10	-1.10636
132801925	chr9:132801925:C:T	8.77291e-20	-2.01822	-0.648865	3.18351e-05	-2.00104	-0.794183
132802052	chr9:132802052:C:T	4.69544e-20	-1.97558	-1.31658	1.79304e-05	-2.04643	-1.32287
132802624	chr9:132802624:G:A	4.68121e-20	-1.97861	-1.31658	1.78914e-05	-2.04861	-1.32287
132802631	chr9:132802631:G:C	4.6962e-20	-1.96908	-1.32292	1.79268e-05	-2.04077	-1.32873
132802695	chr9:132802695:T:C	4.68709e-20	-1.97343	-1.3205	1.79063e-05	-2.04448	-1.32617
132802704	chr9:132802704:C:T	4.85792e-20	-1.93764	-1.3205	1.84768e-05	-2.01312	-1.32617
132803086	chr9:132803086:C:T	1.80057e-19	-1.94806	-6.63902e-10	8.32558e-05	-1.83388	-6.63902e-10
132803087	chr9:132803087:G:A	4.74871e-20	-1.9677	-1.31318	1.81325e-05	-2.03874	-1.31935
132803335	chr9:132803335:G:A	6.9743e-20	-2.08737	-0.809145	3.00979e-05	-2.07719	-0.774154
132803393	chr9:132803393:CATATATAAA:C	5.06321e-20	-1.98624	-1.23051	1.92574e-05	-2.05574	-1.24216
132803461	chr9:132803461:C:T	4.58508e-20	-1.98397	-1.33197	1.75672e-05	-2.0528	-1.33697
132803781	chr9:132803781:T:C	4.60456e-20	-1.99716	-1.31454	1.76676e-05	-2.06346	-1.32061
132803827	chr9:132803827:C:T	5.50488e-19	-7.15548e-10	-0.830529	0.000216735	-7.15548e-10	-0.877125
132803893	chr9:132803893:C:T	4.7496e-20	-1.97217	-1.30852	1.8137e-05	-2.04315	-1.3147
132803974	chr9:132803974:T:C	4.6158e-20	-1.9887	-1.32057	1.76838e-05	-2.05698	-1.32617
132804240	chr9:132804240:C:A	7.05293e-19	-7.15548e-10	-0.582721	0.000276279	-7.15548e-10	-0.634387
132804600	chr9:132804600:A:G	4.59175e-20	-1.9896	-1.32489	1.76068e-05	-2.0572	-1.33031
132804664	chr9:132804664:C:T	3.85204e-19	-7.15548e-10	-1.18756	0.000153466	-7.15548e-10	-1.22232
132804739	chr9:132804739:T:C	4.73923e-20	-1.96074	-1.32213	1.80726e-05	-2.03375	-1.32765
132804767	chr9:132804767:C:T	3.65641e-19	-7.15548e-10	-1.23968	0.000145948	-7.15548e-10	-1.27255
132805080	chr9:132805080:C:T	4.68346e-20	-1.9642	-1.33051	1.78879e-05	-2.03642	-1.33526
132805189	chr9:132805189:G:A	6.75753e-20	-1.65176	-1.27633	2.53892e-05	-1.76613	-1.25534
132805201	chr9:132805201:G:A	1.51577e-19	-2.12024	-6.63902e-10	6.41423e-05	-2.09469	-6.63902e-10
132805548	chr9:132805548:G:A	1.41757e-19	-2.18722	-6.63902e-10	5.90283e-05	-2.17778	-6.63902e-10
132805553	chr9:132805553:G:A	4.46915e-20	-2.00031	-1.34124	1.71871e-05	-2.06641	-1.34523
132806353	chr9:132806353:G:A	4.37147e-19	-7.15548e-10	-1.06107	0.000192149	-7.15548e-10	-0.997527
132806504	chr9:132806504:CAG:C	1.51044e-19	-2.12376	-6.63902e-10	7.90333e-05	-1.88593	-6.63902e-10
132806521	chr9:132806521:G:A	4.78574e-20	-1.94002	-1.33308	1.82197e-05	-2.01571	-1.33759
132806632	chr9:132806632:T:C	4.61904e-20	-1.9701	-1.33846	1.7656e-05	-2.04196	-1.34276
132806749	chr9:132806749:A:G	4.52554e-20	-1.99408	-1.33493	1.73752e-05	-2.06144	-1.33931
132807575	chr9:132807575:A:T	6.49146e-19	-7.15548e-10	-0.665677	0.000254799	-7.15548e-10	-0.715324
132807642	chr9:132807642:T:A	1.62502e-19	-2.05065	-6.63902e-10	6.36997e-05	-2.10162	-6.63902e-10
132807948	chr9:132807948:C:T	3.71817e-19	-7.15548e-10	-1.22293	0.000150241	-7.15548e-10	-1.24356
132807949	chr9:132807949:G:A	6.54832e-20	-2.08042	-0.879117	2.82429e-05	-2.06727	-0.847692
132807950	chr9:132807950:C:T	6.28541e-19	-7.15548e-10	-0.697933	0.000252809	-7.15548e-10	-0.723163
132808028	chr9:132808028:T:C	4.43896e-20	-2.00621	-1.34212	1.70892e-05	-2.07131	-1.34604
132808335	chr9:132808335:G:T	3.46439e-19	-7.15548e-10	-1.29363	0.000142433	-7.15548e-10	-1.29692
132808642	chr9:132808642:G:C	4.51559e-20	-1.99889	-1.33232	1.73399e-05	-2.06572	-1.33707
132808720	chr9:132808720:A:G	4.58075e-20	-1.97883	-1.33806	1.75408e-05	-2.04888	-1.34239
132808914	chr9:132808914:C:A	4.48043e-20	-2.00131	-1.33772	1.72264e-05	-2.06726	-1.34209
132808951	chr9:132808951:C:CT	3.76728e-19	-7.15548e-10	-1.20981	0.00015053	-7.15548e-10	-1.24163
132808981	chr9:132808981:T:C	4.52044e-20	-1.99579	-1.33435	1.73551e-05	-2.06286	-1.33905
132809386	chr9:132809386:A:C	4.62984e-20	-1.96521	-1.34102	1.7682e-05	-2.03825	-1.345
132809437	chr9:132809437:A:G	4.49083e-20	-1.99766	-1.33905	1.72552e-05	-2.06442	-1.34326
132809464	chr9:132809464:G:A	4.02073e-19	-7.15548e-10	-1.1447	0.000158407	-7.15548e-10	-1.19063
132809596	chr9:132809596:G:A	4.51033e-20	-1.98898	-1.3434	1.73101e-05	-2.05733	-1.34718
132809600	chr9:132809600:T:C	4.45406e-20	-2.0056	-1.33934	1.71394e-05	-2.07086	-1.34355
132809622	chr9:132809622:A:G	2.29868e-19	-1.70383	-6.63902e-10	0.000105161	-1.60031	-6.63902e-10
132810130	chr9:132810130:C:T	8.64089e-20	-2.02476	-0.65748	3.13476e-05	-2.00854	-0.802117
132810617	chr9:132810617:G:A	6.84184e-20	-2.06398	-0.851712	2.95054e-05	-2.05201	-0.819217
132810636	chr9:132810636:G:A	1.4696e-19	-2.15117	-6.63902e-10	6.17621e-05	-2.13251	-6.63902e-10
132810706	chr9:132810706:C:T	3.26391e-19	-7.15548e-10	-1.35324	0.000134755	-7.15548e-10	-1.35234
132811061	chr9:132811061:C:T	6.88324e-20	-1.66302	-1.24664	2.59899e-05	-1.77561	-1.22248
132811227	chr9:132811227:G:A	8.07767e-19	-0.44706	-6.63902e-10	0.000382892	-0.308044	-6.63902e-10
132811300	chr9:132811300:G:A	4.67994e-20	-1.94185	-1.35361	1.78392e-05	-2.01817	-1.35623
132811803	chr9:132811803:A:G	3.2489e-19	-7.15548e-10	-1.35785	0.000136751	-7.15548e-10	-1.33764
132811830	chr9:132811830:A:G	1.93248e-19	-1.87736	-6.63902e-10	0.000100713	-1.64352	-6.63902e-10
132811950	chr9:132811950:G:A	3.23794e-19	-7.15548e-10	-1.36123	0.000134162	-7.15548e-10	-1.35675
132812353	chr9:132812353:C:T	2.53837e-18	0.697943	-6.63902e-10	0.00134633	0.949342	-6.63902e-10
132812509	chr9:132812509:G:A	1.40817e-19	-2.19387	-6.63902e-10	5.7836e-05	-2.19819	-6.63902e-10
132813738	chr9:132813738:A:T	1.88037e-19	-1.90469	-6.63902e-10	8.76947e-05	-1.78194	-6.63902e-10
132814011	chr9:132814011:C:T	1.44452e-19	-2.16839	-6.63902e-10	5.79676e-05	-2.19591	-6.63902e-10
132814674	chr9:132814674:C:T	3.51788e-19	-7.15548e-10	-1.27831	0.00014309	-7.15548e-10	-1.29233
132815180	chr9:132815180:T:C	6.96607e-20	-1.74677	-1.15092	2.67816e-05	-1.8457	-1.12238
132815195	chr9:132815195:G:A	6.75426e-20	-1.8244	-1.10417	3.07666e-05	-1.77275	-1.05662
132815325	chr9:132815325:G:A	4.3155e-19	-7.15548e-10	-1.07395	0.000172525	-7.15548e-10	-1.10526
132815518	chr9:132815518:G:A	6.82554e-20	-1.74893	-1.16915	2.62075e-05	-1.84807	-1.14169
132815776	chr9:132815776:T:C	7.1714e-20	-1.70914	-1.1595	2.74299e-05	-1.81249	-1.13168
132815948	chr9:132815948:C:T	6.994e-20	-1.72699	-1.1667	2.67946e-05	-1.82824	-1.13936
132816269	chr9:132816269:G:C	7.07836e-20	-1.72459	-1.15711	2.71156e-05	-1.82669	-1.129
132816641	chr9:132816641:C:T	7.05723e-20	-1.73244	-1.15226	2.70808e-05	-1.83302	-1.12395
132817254	chr9:132817254:C:T	7.29126e-20	-1.71066	-1.14141	2.78886e-05	-1.81425	-1.11333
132817347	chr9:132817347:T:A	7.01464e-20	-1.71894	-1.1718	2.68139e-05	-1.82028	-1.1466
132817698	chr9:132817698:G:A	1.54739e-19	-2.09959	-6.63902e-10	6.05986e-05	-2.15153	-6.63902e-10
132817753	chr9:132817753:T:C	6.6198e-20	-1.76894	-1.17975	2.55045e-05	-1.86567	-1.15128
132817901	chr9:132817901:G:C	7.02136e-20	-1.72222	-1.16757	2.68465e-05	-1.82493	-1.14073
132817919	chr9:132817919:G:A	6.39264e-20	-2.12504	-0.858558	2.61769e-05	-2.16593	-0.824991
132818384	chr9:132818384:T:C	3.2645e-19	-7.15548e-10	-1.35306	0.000133597	-7.15548e-10	-1.36097
132818753	chr9:132818753:C:T	9.40788e-20	-2.06298	-0.53422	4.30355e-05	-2.04829	-0.445483
132818798	chr9:132818798:T:G	1.98971e-19	-1.84817	-6.63902e-10	7.69514e-05	-1.91262	-6.63902e-10
132819113	chr9:132819113:C:A	4.1997e-19	-7.15548e-10	-1.10115	0.000169438	-7.15548e-10	-1.12331
132819185	chr9:132819185:G:A	6.72902e-19	-7.15548e-10	-0.629735	0.000265812	-7.15548e-10	-0.673008
132819605	chr9:132819605:G:A	6.9552e-20	-1.73364	-1.16562	2.66481e-05	-1.83422	-1.13886
132820829	chr9:132820829:C:T	1.95708e-19	-1.86471	-6.63902e-10	9.18285e-05	-1.73588	-6.63902e-10
132821314	chr9:132821314:C:T	6.45896e-19	-7.15548e-10	-0.670696	0.000253933	-7.15548e-10	-0.718728
132821331	chr9:132821331:G:A	4.5026e-20	-2.18937	-1.14473	1.81133e-05	-2.15123	-1.20792
132821423	chr9:132821423:AAAG:A	1.89632e-19	-1.89625	-6.63902e-10	8.84643e-05	-1.7732	-6.63902e-10
132821608	chr9:132821608:T:C	4.17611e-19	-7.15548e-10	-1.10678	0.000182945	-7.15548e-10	-1.04661
132821655	chr9:132821655:T:C	5.26611e-20	-2.12406	-1.05339	2.13398e-05	-2.17029	-1.02494
132822308	chr9:132822308:CAT:C	3.4971e-19	-7.15548e-10	-1.28423	0.000143561	-7.15548e-10	-1.28904
132822689	chr9:132822689:A:G	3.40975e-19	-7.15548e-10	-1.30953	0.000144568	-7.15548e-10	-1.28205
132823870	chr9:132823870:GGACTC:AGACTC	3.23824e-19	-7.15548e-10	-1.36113	0.000133561	-7.15548e-10	-1.36124
132823922	chr9:132823922:T:C	3.29979e-19	-7.15548e-10	-1.3423	0.000134843	-7.15548e-10	-1.35169
132825896	chr9:132825896:T:C	4.04695e-20	-2.1801	-1.26068	1.61457e-05	-2.18317	-1.29097
132826037	chr9:132826037:G:A	5.88345e-20	-1.8738	-1.1928	2.66157e-05	-1.82528	-1.14902
132826046	chr9:132826046:A:C	3.87886e-19	-7.15548e-10	-1.18062	0.000153438	-7.15548e-10	-1.2225
132827103	chr9:132827103:T:C	8.8728e-20	-2.03181	-0.623943	3.21941e-05	-2.01049	-0.773531
132827464	chr9:132827464:A:G	3.85098e-19	-7.15548e-10	-1.18784	0.000152531	-7.15548e-10	-1.22843
132827654	chr9:132827654:A:C	6.44937e-20	-1.76527	-1.2095	2.4717e-05	-1.86318	-1.18513
132827704	chr9:132827704:G:A	3.23824e-19	-7.15548e-10	-1.36113	0.000133561	-7.15548e-10	-1.36124
132828088	chr9:132828088:G:A	2.49208e-19	-1.62305	-6.63902e-10	0.000122443	-1.44815	-6.63902e-10
132828470	chr9:132828470:C:T	1.46378e-19	-2.15514	-6.63902e-10	5.90155e-05	-2.178	-6.63902e-10
132828978	chr9:132828978:T:C	3.83327e-20	-2.14943	-1.3456	1.55775e-05	-2.17631	-1.33367
132829102	chr9:132829102:A:G	1.47612e-18	0.15584	-6.63902e-10	0.00272882	1.65583	-6.63902e-10
132829364	chr9:132829364:A:G	6.06984e-19	-7.15548e-10	-0.732832	0.000243694	-7.15548e-10	-0.759886
132829389	chr9:132829389:A:G	3.85098e-19	-7.15548e-10	-1.18784	0.000152531	-7.15548e-10	-1.22843
132829638	chr9:132829638:C:T	6.58577e-20	-2.01069	-0.943149	3.03324e-05	-1.9924	-0.851188
132829652	chr9:132829652:T:A	6.77026e-20	-1.99474	-0.931465	3.11994e-05	-1.97418	-0.841216
132830530	chr9:132830530:CAT:C	5.15958e-20	-1.9374	-1.2605	2.2012e-05	-1.88332	-1.28089
132831651	chr9:132831651:AGATGACGGACTG:A	1.89098e-18	-7.15548e-10	0.403515	0.000974427	-7.15548e-10	0.626051
132832369	chr9:132832369:A:T	1.95867e-19	-1.8639	-6.63902e-10	0.00010072	-1.64345	-6.63902e-10
132832516	chr9:132832516:C:T	7.68264e-20	-2.03914	-0.760646	2.8244e-05	-2.02151	-0.893412
132832629	chr9:132832629:A:G	6.30829e-20	-2.14762	-0.849261	3.15331e-05	-2.03973	-0.765034
132832872	chr9:132832872:T:G	4.496e-19	-7.15548e-10	-1.03297	0.000197533	-7.15548e-10	-0.969893
132833049	chr9:132833049:C:T	4.13394e-19	-7.15548e-10	-1.11693	0.000163159	-7.15548e-10	-1.16107
132833067	chr9:132833067:T:C	6.10644e-20	-2.09436	-0.935044	2.45847e-05	-2.14833	-0.90534
132833123	chr9:132833123:C:T	5.05062e-19	-7.15548e-10	-0.916653	0.000197347	-7.15548e-10	-0.970835
132833541	chr9:132833541:G:A	3.92387e-20	-2.14997	-1.3217	1.58464e-05	-2.19413	-1.29873
132833808	chr9:132833808:G:A	1.40583e-19	-2.19554	-6.63902e-10	5.83888e-05	-2.18867	-6.63902e-10
132833890	chr9:132833890:T:C	3.47315e-19	-7.15548e-10	-1.2911	0.000140756	-7.15548e-10	-1.30877
132833994	chr9:132833994:T:C	6.98097e-20	-1.72625	-1.16931	2.66385e-05	-1.83018	-1.14326
132834003	chr9:132834003:G:T	6.36935e-20	-2.13671	-0.850541	2.74457e-05	-2.12866	-0.814935
132834193	chr9:132834193:C:T	3.98326e-19	-7.15548e-10	-1.15406	0.000157087	-7.15548e-10	-1.199
132834672	chr9:132834672:A:C	2.62751e-19	-1.57013	-6.63902e-10	0.000132164	-1.37176	-6.63902e-10
132834733	chr9:132834733:A:G	5.60249e-19	-7.15548e-10	-0.812952	0.000246667	-7.15548e-10	-0.747761
132835198	chr9:132835198:A:G	8.30151e-20	-2.04896	-0.673349	3.02241e-05	-2.02965	-0.817512
132835238	chr9:132835238:C:T	8.28805e-20	-2.0504	-0.673535	3.01846e-05	-2.03122	-0.817248
132835493	chr9:132835493:C:T	1.11949e-19	-2.08981	-0.333485	3.8532e-05	-2.15928	-0.445027
132835543	chr9:132835543:G:A	4.51427e-19	-7.15548e-10	-1.02892	0.000198255	-7.15548e-10	-0.966245
132835552	chr9:132835552:T:C	2.21537e-19	-1.74074	-6.63902e-10	9.56058e-05	-1.69556	-6.63902e-10
132835791	chr9:132835791:C:T	3.77068e-20	-2.15083	-1.36066	1.5206e-05	-2.17818	-1.35593
132836018	chr9:132836018:G:A	2.57384e-19	-1.59077	-6.63902e-10	9.40355e-05	-1.71213	-6.63902e-10
132836064	chr9:132836064:G:A	6.73841e-20	-1.78789	-1.14304	2.60074e-05	-1.88198	-1.11544
132836253	chr9:132836253:C:T	6.83021e-20	-2.07812	-0.839271	2.95099e-05	-2.06455	-0.806525
132836336	chr9:132836336:T:C	1.69186e-19	-2.01033	-6.63902e-10	6.5367e-05	-2.07578	-6.63902e-10
132836545	chr9:132836545:T:C	7.54774e-20	-1.68502	-1.13248	2.87347e-05	-1.79405	-1.10365
132836708	chr9:132836708:G:A	3.80929e-19	-7.15548e-10	-1.19872	0.000158044	-7.15548e-10	-1.19293
132836885	chr9:132836885:G:A	6.13719e-20	-1.73335	-1.29104	2.34794e-05	-1.8374	-1.26227
132836928	chr9:132836928:C:T	3.39065e-19	-7.15548e-10	-1.31514	0.000139408	-7.15548e-10	-1.31839
132837124	chr9:132837124:T:C	1.06836e-18	-7.15548e-10	-0.167457	0.000530501	-7.15548e-10	0.0180244
132837235	chr9:132837235:C:T	7.83933e-19	-7.15548e-10	-0.47701	0.000354372	-7.15548e-10	-0.385451
132837544	chr9:132837544:G:A	1.48983e-19	-2.1375	-6.63902e-10	5.93426e-05	-2.17247	-6.63902e-10
132837953	chr9:132837953:A:C	4.47217e-19	-7.15548e-10	-1.03829	0.000185673	-7.15548e-10	-1.03181
132838124	chr9:132838124:G:A	1.61508e-19	-2.05678	-6.63902e-10	7.27427e-05	-1.96887	-6.63902e-10
132838179	chr9:132838179:G:A	2.45296e-19	-1.63887	-6.63902e-10	0.000128995	-1.39603	-6.63902e-10
132838251	chr9:132838251:G:GA	4.2639e-20	-2.17842	-1.21015	1.68136e-05	-2.18151	-1.2521
132838402	chr9:132838402:T:C	7.26668e-19	-7.15548e-10	-0.552864	0.000298002	-7.15548e-10	-0.558698
132838580	chr9:132838580:T:C	3.24525e-19	-7.15548e-10	-1.35897	0.000133989	-7.15548e-10	-1.35804
132838600	chr9:132838600:T:C	4.06407e-19	-7.15548e-10	-1.13398	0.000176336	-7.15548e-10	-1.08341
132839193	chr9:132839193:C:T	1.57159e-18	0.218507	-6.63902e-10	0.00028666	-0.597501	-6.63902e-10
132840766	chr9:132840766:G:A	6.74742e-20	-1.77845	-1.15114	2.59734e-05	-1.87505	-1.12368
132841063	chr9:132841063:G:A	2.26311e-19	-1.71942	-6.63902e-10	9.24723e-05	-1.72889	-6.63902e-10
132841105	chr9:132841105:A:G	3.23798e-19	-7.15548e-10	-1.36121	0.000133571	-7.15548e-10	-1.36117
132841122	chr9:132841122:G:A	4.288e-20	-2.1315	-1.25143	1.64392e-05	-2.17411	-1.28202
132841215	chr9:132841215:T:C	5.88527e-20	-1.7101	-1.35619	2.19396e-05	-1.82132	-1.34619
132841311	chr9:132841311:G:A	3.73255e-20	-2.1608	-1.36086	1.50413e-05	-2.18461	-1.36039
132841819	chr9:132841819:A:G	4.40018e-19	-7.15548e-10	-1.05452	0.000173056	-7.15548e-10	-1.10218
132842125	chr9:132842125:C:G	4.61971e-19	-7.15548e-10	-1.00583	0.000191728	-7.15548e-10	-0.999722
132842314	chr9:132842314:A:G	4.60832e-19	-7.15548e-10	-1.0083	0.000197586	-7.15548e-10	-0.969623
132842449	chr9:132842449:GCAGAATGCTGTGAGCATGTGTAACAGGCAGGTCGGCCT:G	3.25027e-19	-7.15548e-10	-1.35743	0.000133595	-7.15548e-10	-1.36099
132843197	chr9:132843197:G:A	7.66561e-20	-1.73111	-1.0709	2.90731e-05	-1.85258	-1.0334
132843263	chr9:132843263:G:A	6.52169e-20	-1.99173	-0.971889	2.9885e-05	-1.97202	-0.88642
132843397	chr9:132843397:A:G	1.80816e-19	-1.94385	-6.63902e-10	8.36168e-05	-1.82955	-6.63902e-10
132843408	chr9:132843408:A:G	6.95204e-20	-1.77252	-1.1272	2.68278e-05	-1.86642	-1.09994
132844371	chr9:132844371:A:G	6.09218e-20	-1.94785	-1.08389	2.76078e-05	-1.92814	-1.00956
132844812	chr9:132844812:T:C	3.3529e-19	-7.15548e-10	-1.32634	0.000137731	-7.15548e-10	-1.3305
132844957	chr9:132844957:G:A	4.10421e-19	-7.15548e-10	-1.12415	0.000162755	-7.15548e-10	-1.16355
132845080	chr9:132845080:A:G	3.99519e-20	-2.17909	-1.27456	1.56602e-05	-2.19275	-1.31192
132845145	chr9:132845145:G:C	7.36595e-20	-1.77992	-1.06196	2.85279e-05	-1.87273	-1.03219
132845436	chr9:132845436:T:C	1.41297e-19	-2.19047	-6.63902e-10	5.78305e-05	-2.19828	-6.63902e-10
132845514	chr9:132845514:G:A	3.93585e-19	-7.15548e-10	-1.16604	0.00015822	-7.15548e-10	-1.19181
132846040	chr9:132846040:G:A	6.1535e-20	-2.01242	-1.00931	2.81035e-05	-1.99488	-0.925027
132846234	chr9:132846234:C:T	7.09742e-19	-7.15548e-10	-0.576432	0.000291378	-7.15548e-10	-0.581176
132846438	chr9:132846438:T:C	6.58378e-20	-1.99087	-0.963269	3.02096e-05	-1.97073	-0.876905
132846485	chr9:132846485:T:C	5.27714e-20	-1.86923	-1.30613	2.3992e-05	-1.76476	-1.31331
132846687	chr9:132846687:C:T	3.61371e-19	-1.25143	-6.63902e-10	0.000161647	-1.17038	-6.63902e-10
132846742	chr9:132846742:A:G	9.32515e-20	-2.18275	-0.423283	3.53947e-05	-2.19654	-0.492696
132847048	chr9:132847048:T:C	9.19067e-20	-2.17714	-0.443419	3.48027e-05	-2.19417	-0.511938
132847091	chr9:132847091:G:A	9.10752e-20	-2.18109	-0.448561	3.4556e-05	-2.19597	-0.517249
132847265	chr9:132847265:C:A	4.35143e-20	-2.15539	-1.21285	1.75842e-05	-2.18743	-1.20137
132847941	chr9:132847941:G:A	5.16441e-20	-2.19507	-1.00189	2.48005e-05	-2.12852	-0.916419
132848133	chr9:132848133:AAAAAAAAAAAG:A	5.33516e-20	-2.12438	-1.04005	2.21908e-05	-2.15791	-0.998208
132849062	chr9:132849062:C:A	6.48122e-20	-1.97953	-0.99031	2.96074e-05	-1.95857	-0.909202
132849151	chr9:132849151:G:A	1.48813e-19	-2.13864	-6.63902e-10	6.14925e-05	-2.13688	-6.63902e-10
132849395	chr9:132849395:G:A	3.9377e-19	-7.15548e-10	-1.16557	0.000159827	-7.15548e-10	-1.18171
132849514	chr9:132849514:T:C	8.42922e-20	-2.182	-0.52505	3.20824e-05	-2.19636	-0.591131
132849550	chr9:132849550:C:T	6.76989e-20	-1.66895	-1.25732	2.56423e-05	-1.77933	-1.23222
132849651	chr9:132849651:G:T	5.17387e-20	-2.12788	-1.06724	2.10164e-05	-2.16859	-1.04191
132849858	chr9:132849858:G:A	3.73235e-19	-7.15548e-10	-1.21913	0.000148396	-7.15548e-10	-1.25591
132850018	chr9:132850018:A:C	4.50216e-19	-7.15548e-10	-1.03161	0.000178028	-7.15548e-10	-1.07386
132850589	chr9:132850589:G:A	8.0499e-20	-2.06153	-0.691559	2.91688e-05	-2.0477	-0.834994
132850654	chr9:132850654:TC:T	3.956e-19	-7.15548e-10	-1.16093	0.000158661	-7.15548e-10	-1.18903
132851368	chr9:132851368:T:C	6.46064e-20	-2.04555	-0.927471	2.4224e-05	-2.03413	-1.03433
132851454	chr9:132851454:A:G	1.65669e-19	-2.03134	-6.63902e-10	7.13108e-05	-1.98875	-6.63902e-10
132851682	chr9:132851682:G:A	3.28121e-19	-7.15548e-10	-1.34795	0.000134955	-7.15548e-10	-1.35085
132851754	chr9:132851754:G:A	4.48415e-19	-7.15548e-10	-1.03562	0.000177083	-7.15548e-10	-1.07918
132851968	chr9:132851968:C:T	1.82056e-19	-1.93702	-6.63902e-10	8.44319e-05	-1.81985	-6.63902e-10
132852022	chr9:132852022:A:G	5.26728e-20	-2.12835	-1.04889	2.1422e-05	-2.16831	-1.02307
132852350	chr9:132852350:T:C	6.82969e-20	-2.04401	-0.873461	2.62836e-05	-2.07856	-0.908289
132853065	chr9:132853065:C:T	1.5403e-19	-2.10419	-6.63902e-10	6.04705e-05	-2.15364	-6.63902e-10
132853314	chr9:132853314:T:C	3.64364e-20	-2.18756	-1.3582	1.52702e-05	-2.17016	-1.35974
132853932	chr9:132853932:C:T	1.40814e-19	-2.19389	-6.63902e-10	5.78829e-05	-2.19738	-6.63902e-10
132854142	chr9:132854142:G:A	1.74238e-19	-1.98091	-6.63902e-10	6.3975e-05	-2.09731	-6.63902e-10
132854155	chr9:132854155:A:G	1.74615e-19	-1.97875	-6.63902e-10	8.03483e-05	-1.86943	-6.63902e-10
132854339	chr9:132854339:T:C	6.63766e-20	-2.0086	-0.937385	2.88376e-05	-1.9971	-0.897022
132854489	chr9:132854489:G:A	1.47594e-19	-2.14687	-6.63902e-10	5.893e-05	-2.17945	-6.63902e-10
132854691	chr9:132854691:T:G	8.05991e-20	-2.03395	-0.717898	2.94763e-05	-2.01457	-0.857645
132854870	chr9:132854870:T:C	1.82306e-19	-1.93565	-6.63902e-10	8.45782e-05	-1.81812	-6.63902e-10
132855063	chr9:132855063:C:T	5.6985e-20	-1.98182	-1.11673	2.56792e-05	-1.96449	-1.04563
132855714	chr9:132855714:A:G	4.35342e-20	-2.16342	-1.20436	1.76331e-05	-2.18965	-1.19637
132855722	chr9:132855722:A:G	3.46552e-19	-7.15548e-10	-1.2933	0.000142347	-7.15548e-10	-1.29753
132855792	chr9:132855792:C:G	1.40442e-19	-2.19654	-6.63902e-10	5.80771e-05	-2.19403	-6.63902e-10
132855873	chr9:132855873:G:A	2.482e-19	-1.6271	-6.63902e-10	9.10828e-05	-1.74403	-6.63902e-10
132855878	chr9:132855878:G:A	3.41699e-19	-7.15548e-10	-1.3074	0.000144371	-7.15548e-10	-1.28341
132855937	chr9:132855937:C:T	1.78804e-19	-1.95505	-6.63902e-10	8.21356e-05	-1.84743	-6.63902e-10
132855972	chr9:132855972:G:T	1.51465e-19	-2.12098	-6.63902e-10	6.70387e-05	-2.05053	-6.63902e-10
132856098	chr9:132856098:C:T	4.61971e-19	-7.15548e-10	-1.00583	0.000191728	-7.15548e-10	-0.999722
132856724	chr9:132856724:A:G	3.45424e-19	-7.15548e-10	-1.29656	0.000142951	-7.15548e-10	-1.2933
132857057	chr9:132857057:G:C	3.23792e-19	-7.15548e-10	-1.36123	0.000133563	-7.15548e-10	-1.36122
132857073	chr9:132857073:G:A	4.07171e-19	-7.15548e-10	-1.1321	0.000163059	-7.15548e-10	-1.16169
132857761	chr9:132857761:C:T	2.30381e-19	-1.7016	-6.63902e-10	0.000103021	-1.62087	-6.63902e-10
132857762	chr9:132857762:G:A	3.2948e-19	-7.15548e-10	-1.34382	0.000134206	-7.15548e-10	-1.35643
132858124	chr9:132858124:C:T	3.23805e-19	-7.15548e-10	-1.36119	0.000133596	-7.15548e-10	-1.36098
132858634	chr9:132858634:G:A	3.84241e-19	-7.15548e-10	-1.19006	0.000159283	-7.15548e-10	-1.18512
132858870	chr9:132858870:G:A	1.14e-19	-1.56501	-0.840125	4.35462e-05	-1.67786	-0.804113
132858903	chr9:132858903:G:A	4.06991e-19	-7.15548e-10	-1.13254	0.000173797	-7.15548e-10	-1.09791
132858982	chr9:132858982:A:G	3.24005e-19	-7.15548e-10	-1.36058	0.00013377	-7.15548e-10	-1.35968
132859573	chr9:132859573:G:A	3.23806e-19	-7.15548e-10	-1.36119	0.000133598	-7.15548e-10	-1.36096
132859893	chr9:132859893:C:A	8.31822e-19	-7.15548e-10	-0.417715	0.000315519	-7.15548e-10	-0.501581
132859956	chr9:132859956:G:A	5.62436e-20	-2.03625	-1.07539	2.16509e-05	-2.0179	-1.16286
132860310	chr9:132860310:G:T	3.25423e-19	-7.15548e-10	-1.35621	0.000133562	-7.15548e-10	-1.36123
132860478	chr9:132860478:G:A	8.03998e-20	-1.71092	-1.0434	3.11434e-05	-1.80426	-1.01293
132860851	chr9:132860851:T:C	3.25808e-19	-7.15548e-10	-1.35503	0.000133568	-7.15548e-10	-1.36119
132860862	chr9:132860862:C:T	5.29113e-19	-7.15548e-10	-0.870132	0.000207945	-7.15548e-10	-0.918524
132861446	chr9:132861446:G:C	3.90674e-19	-7.15548e-10	-1.17346	0.000155639	-7.15548e-10	-1.20826
132861579	chr9:132861579:A:G	1.12825e-19	-1.96255	-0.452949	4.51351e-05	-1.95094	-0.495202
132861701	chr9:132861701:T:C	6.79769e-20	-2.06186	-0.860306	2.9279e-05	-2.05061	-0.828315
132861715	chr9:132861715:A:G	4.91058e-20	-1.95044	-1.29692	2.18823e-05	-1.86565	-1.30447
132861884	chr9:132861884:T:C	7.42727e-20	-2.0752	-0.758389	2.71183e-05	-2.06121	-0.894379
132862362	chr9:132862362:C:G	1.39566e-18	0.0997918	-6.63902e-10	0.000261753	-0.688398	-6.63902e-10
132862366	chr9:132862366:C:T	3.25444e-19	-7.15548e-10	-1.35614	0.000133562	-7.15548e-10	-1.36123
132862387	chr9:132862387:G:A	1.47789e-18	0.157035	-6.63902e-10	0.000274199	-0.641943	-6.63902e-10
132862515	chr9:132862515:A:G	4.29119e-20	-2.1958	-1.18639	1.7879e-05	-2.19511	-1.17706
132863214	chr9:132863214:G:A	5.16284e-19	-7.15548e-10	-0.894676	0.000223947	-7.15548e-10	-0.844387
132863426	chr9:132863426:C:T	5.99168e-20	-2.09669	-0.951689	2.25106e-05	-2.08528	-1.05653
132863482	chr9:132863482:G:A	4.27039e-19	-7.15548e-10	-1.08446	0.000169233	-7.15548e-10	-1.12452
132863827	chr9:132863827:C:T	6.62254e-20	-1.69696	-1.25131	2.52291e-05	-1.80276	-1.22504
132863839	chr9:132863839:T:C	5.09186e-20	-2.16056	-1.05055	2.1045e-05	-2.18887	-1.02027
132864371	chr9:132864371:T:G	2.14384e-19	-2.19741	0.423845	8.64937e-05	-2.19779	0.402068
132864544	chr9:132864544:A:G	1.44084e-19	-1.80934	-0.361603	5.40901e-05	-1.78734	-0.477813
132864802	chr9:132864802:A:T	3.2383e-19	-7.15548e-10	-1.36111	0.000133641	-7.15548e-10	-1.36064
132865024	chr9:132865024:T:C	1.73563e-18	0.31779	-6.63902e-10	0.00318916	1.81171	-6.63902e-10
132865250	chr9:132865250:C:A	1.43816e-19	-1.83344	-0.339364	5.7939e-05	-1.81148	-0.384931
132865287	chr9:132865287:A:C	3.84676e-19	-7.15548e-10	-1.18893	0.000156291	-7.15548e-10	-1.20408
132865430	chr9:132865430:A:G	1.39427e-19	-1.83915	-0.364637	5.6163e-05	-1.81766	-0.40988
132865471	chr9:132865471:A:C	6.27295e-20	-1.83735	-1.16515	2.43457e-05	-1.92245	-1.141
132865559	chr9:132865559:C:T	1.6749e-19	-1.70173	-0.31868	6.33425e-05	-1.66808	-0.439157
132865641	chr9:132865641:C:T	1.40743e-19	-1.83508	-0.359311	5.66988e-05	-1.81273	-0.405313
132865706	chr9:132865706:G:A	3.31119e-19	-7.15548e-10	-1.33886	0.000134299	-7.15548e-10	-1.35573
132865956	chr9:132865956:G:T	3.25194e-19	-7.15548e-10	-1.35691	0.000133571	-7.15548e-10	-1.36117
132865994	chr9:132865994:C:T	1.39264e-19	-1.8486	-0.356365	5.60743e-05	-1.82723	-0.401892
132866057	chr9:132866057:G:A	3.74132e-19	-7.15548e-10	-1.21672	0.000148673	-7.15548e-10	-1.25405
132866142	chr9:132866142:G:A	4.07057e-19	-7.15548e-10	-1.13238	0.000163354	-7.15548e-10	-1.15988
132866369	chr9:132866369:T:C	5.69385e-19	-7.15548e-10	-0.796778	0.000223365	-7.15548e-10	-0.846993
132866729	chr9:132866729:T:C	3.28621e-19	-7.15548e-10	-1.34643	0.000136435	-7.15548e-10	-1.33995
132866793	chr9:132866793:AAAG:A	3.26975e-19	-7.15548e-10	-1.35145	0.000137139	-7.15548e-10	-1.3348
132867108	chr9:132867108:C:T	1.62297e-19	-2.05191	-6.63902e-10	6.95822e-05	-2.01329	-6.63902e-10
132867315	chr9:132867315:C:T	8.93387e-18	-7.15548e-10	1.95627	0.0036233	-7.15548e-10	1.93934
132867557	chr9:132867557:C:T	1.61501e-19	-2.05682	-6.63902e-10	6.92011e-05	-2.01878	-6.63902e-10
132867657	chr9:132867657:G:A	9.581e-19	-7.15548e-10	-0.276382	0.00040194	-7.15548e-10	-0.259496
132867835	chr9:132867835:C:T	7.88645e-20	-2.0722	-0.701405	2.8628e-05	-2.05644	-0.844976
132868067	chr9:132868067:T:C	5.05624e-19	-7.15548e-10	-0.915541	0.000199188	-7.15548e-10	-0.961548
132868102	chr9:132868102:G:C	3.88742e-19	-7.15548e-10	-1.17842	0.000153758	-7.15548e-10	-1.22042
132868199	chr9:132868199:G:T	1.526e-19	-2.11351	-6.63902e-10	6.4512e-05	-2.08895	-6.63902e-10
132869347	chr9:132869347:T:A	1.20198e-19	-1.91989	-0.432306	4.80886e-05	-1.90744	-0.475311
132869473	chr9:132869473:G:A	4.40018e-19	-7.15548e-10	-1.05452	0.000173056	-7.15548e-10	-1.10218
132869689	chr9:132869689:T:C	4.24742e-20	-2.03533	-1.35711	1.6547e-05	-2.09416	-1.35543
132869887	chr9:132869887:G:A	1.58414e-19	-1.79384	-0.282287	5.95945e-05	-1.76311	-0.405125
132869996	chr9:132869996:T:C	3.25061e-19	-7.15548e-10	-1.35732	0.000135707	-7.15548e-10	-1.3453
132870031	chr9:132870031:G:A	3.8e-19	-7.15548e-10	-1.20116	0.00015761	-7.15548e-10	-1.19568
132870268	chr9:132870268:T:G	1.15323e-19	-1.9371	-0.4565	4.61669e-05	-1.92441	-0.499125
132870928	chr9:132870928:C:T	3.27525e-19	-7.15548e-10	-1.34977	0.000133703	-7.15548e-10	-1.36018
132871240	chr9:132871240:CA:C	1.65204e-19	-2.03415	-6.63902e-10	7.09957e-05	-1.99318	-6.63902e-10
132871358	chr9:132871358:C:T	3.23805e-19	-7.15548e-10	-1.36119	0.000133596	-7.15548e-10	-1.36098
132871412	chr9:132871412:G:A	3.94748e-19	-7.15548e-10	-1.16309	0.00015997	-7.15548e-10	-1.18081
132871444	chr9:132871444:T:C	1.38389e-19	-1.84432	-0.36695	5.58254e-05	-1.82142	-0.412152
132871768	chr9:132871768:G:A	1.89118e-19	-1.89897	-6.63902e-10	6.58055e-05	-2.06909	-6.63902e-10
132872010	chr9:132872010:G:A	1.40191e-19	-2.19833	-6.63902e-10	5.8324e-05	-2.18978	-6.63902e-10
132872784	chr9:132872784:C:A	3.27598e-19	-7.15548e-10	-1.34955	0.000133739	-7.15548e-10	-1.35991
132872869	chr9:132872869:T:C	7.26174e-20	-2.09346	-0.762669	2.62554e-05	-2.08949	-0.898437
132873055	chr9:132873055:C:T	1.56034e-19	-2.09126	-6.63902e-10	6.60976e-05	-2.06467	-6.63902e-10
132873058	chr9:132873058:C:A	1.77805e-19	-1.96065	-6.63902e-10	8.14573e-05	-1.85572	-6.63902e-10
132873155	chr9:132873155:C:T	1.13448e-19	-1.80269	-0.607295	4.51425e-05	-1.77117	-0.674807
132873447	chr9:132873447:G:A	5.38344e-19	-1.49744	0.644604	0.000202258	-1.43047	0.484216
132873467	chr9:132873467:T:A	4.20921e-20	-2.1941	-1.20738	1.75074e-05	-2.1977	-1.19547
132873723	chr9:132873723:GC:G	8.36232e-20	-1.616	-1.09902	3.05565e-05	-1.75958	-1.07665
132874415	chr9:132874415:T:C	1.25832e-19	-1.88187	-0.42452	5.04059e-05	-1.86685	-0.468838
132874686	chr9:132874686:G:A	6.5775e-20	-2.12578	-0.829315	2.42086e-05	-2.11481	-0.954281
132875382	chr9:132875382:C:T	1.7103e-19	-1.99949	-6.63902e-10	7.78035e-05	-1.90161	-6.63902e-10
132876337	chr9:132876337:C:T	4.55471e-20	-2.1789	-1.14368	1.87305e-05	-2.19689	-1.12876
132876472	chr9:132876472:C:T	6.25073e-20	-1.89547	-1.11058	2.45604e-05	-1.97127	-1.0834
132876782	chr9:132876782:A:T	3.25285e-19	-7.15548e-10	-1.35663	0.000133568	-7.15548e-10	-1.36119
132876912	chr9:132876912:AC:A	1.54624e-19	-2.10034	-6.63902e-10	6.07373e-05	-2.14924	-6.63902e-10
132877828	chr9:132877828:C:T	1.51916e-19	-1.83981	-0.278199	6.11822e-05	-1.81781	-0.324128
132877995	chr9:132877995:C:T	1.81418e-19	-1.94053	-6.63902e-10	6.5778e-05	-2.06951	-6.63902e-10
132878242	chr9:132878242:A:G	1.52918e-19	-1.90907	-0.202359	6.14156e-05	-1.88726	-0.250878
132878331	chr9:132878331:C:T	4.90246e-19	-7.15548e-10	-0.946427	0.000193627	-7.15548e-10	-0.989864
132878623	chr9:132878623:C:T	7.33235e-20	-2.04224	-0.804218	2.6956e-05	-2.02434	-0.937252
132879851	chr9:132879851:T:C	4.60499e-19	-7.15548e-10	-1.00902	0.000181725	-7.15548e-10	-1.0533
132881518	chr9:132881518:C:T	1.0649e-19	-1.72721	-0.746074	4.22293e-05	-1.84389	-0.66879
132881585	chr9:132881585:G:T	4.44196e-19	-7.15548e-10	-1.04507	0.000183243	-7.15548e-10	-1.04498
132882656	chr9:132882656:G:A	5.41608e-19	-7.15548e-10	-0.846791	0.000211034	-7.15548e-10	-0.903777
132883034	chr9:132883034:G:A	8.00886e-20	-2.14105	-0.617153	3.40772e-05	-2.1227	-0.604473
132883099	chr9:132883099:AGAT:A	3.23837e-19	-7.15548e-10	-1.36109	0.000134544	-7.15548e-10	-1.35391
132883158	chr9:132883158:G:A	4.0794e-20	-2.16483	-1.26797	1.68334e-05	-2.1976	-1.23483
132883529	chr9:132883529:TG:T	4.61437e-19	-7.15548e-10	-1.00699	0.000181015	-7.15548e-10	-1.05722
132884246	chr9:132884246:G:A	4.65995e-19	-7.15548e-10	-0.997159	0.000183728	-7.15548e-10	-1.04234
132884256	chr9:132884256:C:T	3.24041e-19	-7.15548e-10	-1.36046	0.000133885	-7.15548e-10	-1.35882
132885091	chr9:132885091:C:T	8.50443e-20	-2.17383	-0.524333	3.49108e-05	-2.14359	-0.559415
132885439	chr9:132885439:G:A	3.39357e-19	-7.15548e-10	-1.31428	0.000137609	-7.15548e-10	-1.33138
132885467	chr9:132885467:C:T	4.11598e-19	-7.15548e-10	-1.12129	0.000168521	-7.15548e-10	-1.12874
132886052	chr9:132886052:A:C	4.72783e-19	-7.15548e-10	-0.982698	0.000194214	-7.15548e-10	-0.986838
132887213	chr9:132887213:G:A	4.52621e-19	-7.15548e-10	-1.02628	0.000186598	-7.15548e-10	-1.02684
132887671	chr9:132887671:G:A	3.23814e-19	-7.15548e-10	-1.36116	0.000133699	-7.15548e-10	-1.36021
132887754	chr9:132887754:G:A	1.9962e-19	-1.84492	-6.63902e-10	6.47605e-05	-2.0851	-6.63902e-10
132887951	chr9:132887951:T:C	4.48169e-19	-7.15548e-10	-1.03616	0.000177666	-7.15548e-10	-1.07589
132888047	chr9:132888047:G:A	1.40474e-19	-2.19631	-6.63902e-10	5.93684e-05	-2.17204	-6.63902e-10
132888157	chr9:132888157:G:A	4.72683e-19	-7.15548e-10	-0.98291	0.000185275	-7.15548e-10	-1.03396
132888429	chr9:132888429:C:T	1.52934e-19	-1.76886	-0.342474	6.19072e-05	-1.88158	-0.248582
132888694	chr9:132888694:A:G	6.43447e-20	-2.08534	-0.891742	2.79844e-05	-2.06947	-0.854684
132888961	chr9:132888961:G:A	3.41358e-19	-7.15548e-10	-1.3084	0.000140034	-7.15548e-10	-1.31392
132889322	chr9:132889322:A:G	4.24349e-19	-7.15548e-10	-1.09078	0.000175615	-7.15548e-10	-1.08751
132889404	chr9:132889404:G:A	4.47076e-19	-7.15548e-10	-1.0386	0.00018507	-7.15548e-10	-1.03506
132889551	chr9:132889551:G:A	3.77694e-19	-7.15548e-10	-1.20725	0.000154333	-7.15548e-10	-1.21668
132889874	chr9:132889874:C:T	6.91081e-20	-1.61384	-1.29182	2.47719e-05	-1.76317	-1.28292
132890105	chr9:132890105:C:T	4.32079e-19	-7.15548e-10	-1.07273	0.000178934	-7.15548e-10	-1.06878
132890501	chr9:132890501:C:T	3.24086e-19	-7.15548e-10	-1.36033	0.000133773	-7.15548e-10	-1.35966
132891300	chr9:132891300:G:A	4.70296e-19	-7.15548e-10	-0.987971	0.000194296	-7.15548e-10	-0.986416
132891337	chr9:132891337:C:T	4.31068e-19	-7.15548e-10	-1.07507	0.000179294	-7.15548e-10	-1.06677
132891798	chr9:132891798:C:T	1.09422e-19	-2.18027	-0.265853	4.37583e-05	-2.14643	-0.33069
132892178	chr9:132892178:C:T	2.91541e-19	-1.46615	-6.63902e-10	0.000128789	-1.39762	-6.63902e-10
132892283	chr9:132892283:T:C	4.79427e-19	-7.15548e-10	-0.968742	0.000187303	-7.15548e-10	-1.02307
132892556	chr9:132892556:C:T	5.49526e-20	-2.02975	-1.10511	2.09238e-05	-2.09318	-1.12173
132893774	chr9:132893774:C:T	4.77605e-19	-7.15548e-10	-0.97255	0.00019746	-7.15548e-10	-0.970261
132893798	chr9:132893798:C:T	3.54816e-19	-7.15548e-10	-1.26974	0.000144768	-7.15548e-10	-1.28067
132894301	chr9:132894301:T:C	4.98559e-20	-1.95726	-1.27494	2.08713e-05	-1.90415	-1.31327
132894450	chr9:132894450:T:C	3.27255e-19	-7.15548e-10	-1.35059	0.000134383	-7.15548e-10	-1.35511
132894747	chr9:132894747:G:A	2.40255e-19	-0.426936	-1.2327	8.81805e-05	-0.476813	-1.2996
132894748	chr9:132894748:G:A	3.97801e-19	-7.15548e-10	-1.15538	0.000157152	-7.15548e-10	-1.19858
132894767	chr9:132894767:G:A	1.44109e-19	-2.17076	-6.63902e-10	5.83221e-05	-2.18982	-6.63902e-10
132894863	chr9:132894863:A:C	6.09867e-20	-2.19316	-0.837521	2.40842e-05	-2.19643	-0.877808
132894913	chr9:132894913:G:A	5.00388e-20	-2.19419	-1.03434	2.1332e-05	-2.19092	-1.00467
132895322	chr9:132895322:G:A	1.52284e-19	-2.11559	-6.63902e-10	6.83601e-05	-2.03101	-6.63902e-10
132895553	chr9:132895553:G:A	8.90199e-19	-7.15548e-10	-0.349889	0.000334356	-7.15548e-10	-0.443592
132895859	chr9:132895859:G:A	6.22482e-19	-7.15548e-10	-0.707619	0.00023865	-7.15548e-10	-0.780799
132896128	chr9:132896128:A:G	1.6963e-19	-2.00772	-6.63902e-10	7.59355e-05	-1.92591	-6.63902e-10
132896406	chr9:132896406:G:A	1.58157e-19	-2.07774	-6.63902e-10	5.79291e-05	-2.19658	-6.63902e-10
132896448	chr9:132896448:C:T	3.59887e-19	-7.15548e-10	-1.25554	0.000154022	-7.15548e-10	-1.2187
132896797	chr9:132896797:C:G	4.0878e-19	-7.15548e-10	-1.12816	0.000163353	-7.15548e-10	-1.15989
132896808	chr9:132896808:C:T	3.23955e-19	-7.15548e-10	-1.36073	0.000133884	-7.15548e-10	-1.35883
132897057	chr9:132897057:C:A	3.57027e-19	-7.15548e-10	-1.26352	0.000146531	-7.15548e-10	-1.26856
132897083	chr9:132897083:T:C	5.97768e-19	-7.15548e-10	-0.748131	0.000231427	-7.15548e-10	-0.811535
132897330	chr9:132897330:G:A	5.08768e-20	-2.0619	-1.15003	2.10369e-05	-2.06105	-1.14847
132897727	chr9:132897727:C:T	3.69489e-20	-2.19683	-1.33497	1.52037e-05	-2.19644	-1.33782
132897777	chr9:132897777:C:T	6.10991e-20	-2.19833	-0.83051	2.5421e-05	-2.19804	-0.822183
132898021	chr9:132898021:ACAAT:A	3.24369e-19	-7.15548e-10	-1.35945	0.000134726	-7.15548e-10	-1.35255
132898106	chr9:132898106:C:T	3.26389e-19	-7.15548e-10	-1.35325	0.000134995	-7.15548e-10	-1.35056
132898184	chr9:132898184:A:G	4.59156e-19	-7.15548e-10	-1.01194	0.000179939	-7.15548e-10	-1.06318
132898672	chr9:132898672:T:C	5.91267e-20	-2.18222	-0.879431	2.16123e-05	-2.17495	-1.00759
132898777	chr9:132898777:T:C	3.84544e-20	-2.14318	-1.34868	1.64626e-05	-2.10384	-1.35086
132899149	chr9:132899149:T:A	3.96977e-20	-2.18575	-1.27429	1.62497e-05	-2.18639	-1.28133
132899361	chr9:132899361:T:C	4.22365e-20	-2.18285	-1.2152	1.72689e-05	-2.18357	-1.22332
132899816	chr9:132899816:C:A	6.01101e-20	-2.15708	-0.88808	2.59762e-05	-2.13466	-0.86396
132900027	chr9:132900027:C:CT	1.7083e-19	-2.00067	-6.63902e-10	7.9442e-05	-1.88077	-6.63902e-10
132900051	chr9:132900051:T:C	1.02123e-18	-7.15548e-10	-0.21257	0.000456949	-7.15548e-10	-0.131227
132900143	chr9:132900143:T:C	4.22128e-20	-2.18872	-1.20989	1.72545e-05	-2.18921	-1.21851
132900640	chr9:132900640:T:A	3.24993e-19	-7.15548e-10	-1.35753	0.000134331	-7.15548e-10	-1.35549
132900647	chr9:132900647:C:T	4.60002e-20	-2.19225	-1.12044	1.75101e-05	-2.18704	-1.20598
132900954	chr9:132900954:C:A	4.13325e-20	-2.19469	-1.225	1.69017e-05	-2.19507	-1.23332
132900973	chr9:132900973:T:TC	3.26862e-19	-7.15548e-10	-1.3518	0.000134279	-7.15548e-10	-1.35588
132901458	chr9:132901458:G:A	5.70357e-20	-2.04342	-1.05423	2.54955e-05	-1.99662	-1.02067
132901538	chr9:132901538:T:C	3.51176e-18	1.02254	-6.63902e-10	0.000915077	0.56321	-6.63902e-10
132901734	chr9:132901734:A:G	4.15432e-20	-2.1881	-1.2265	1.69811e-05	-2.1888	-1.2349
132902064	chr9:132902064:T:C	5.0631e-20	-2.19043	-1.02634	2.05802e-05	-2.19132	-1.04015
132902571	chr9:132902571:C:T	4.64977e-19	-7.15548e-10	-0.999346	0.000184958	-7.15548e-10	-1.03567
132903318	chr9:132903318:G:A	1.18657e-18	-7.15548e-10	-0.0625146	0.000542048	-7.15548e-10	0.039556
132903440	chr9:132903440:C:T	5.54881e-20	-2.03547	-1.08969	2.47951e-05	-1.9869	-1.05825
132903480	chr9:132903480:T:C	4.08289e-20	-2.18816	-1.24378	1.74267e-05	-2.19494	-1.20285
132904143	chr9:132904143:T:C	4.08384e-20	-2.19028	-1.24143	1.6677e-05	-2.19085	-1.25092
132904619	chr9:132904619:TACACTGG:T	3.9516e-20	-2.19812	-1.26651	1.66997e-05	-2.19838	-1.24203
132904901	chr9:132904901:A:G	1.53655e-19	-2.10663	-6.63902e-10	6.35329e-05	-2.10424	-6.63902e-10
132905448	chr9:132905448:T:C	4.59156e-19	-7.15548e-10	-1.01194	0.000179939	-7.15548e-10	-1.06318
132906176	chr9:132906176:G:A	3.91224e-20	-2.19838	-1.27626	1.65229e-05	-2.19816	-1.25289
132906322	chr9:132906322:G:C	3.92774e-20	-2.19838	-1.27231	1.65609e-05	-2.19815	-1.2506
132906639	chr9:132906639:C:A	3.84269e-20	-2.19647	-1.29611	1.6205e-05	-2.1949	-1.27557
132906834	chr9:132906834:T:C	3.85519e-20	-2.19836	-1.29097	1.62265e-05	-2.19801	-1.27114
132906890	chr9:132906890:G:C	5.43717e-20	-2.02534	-1.12015	2.43065e-05	-1.97431	-1.09074
132907009	chr9:132907009:A:G	1.70256e-19	-2.00403	-6.63902e-10	7.55566e-05	-1.93092	-6.63902e-10
132907092	chr9:132907092:G:A	3.86209e-20	-2.19755	-1.28999	1.62944e-05	-2.19649	-1.26849
132907114	chr9:132907114:T:C	4.74698e-19	-7.15548e-10	-0.978656	0.000188944	-7.15548e-10	-1.01435
132907554	chr9:132907554:A:G	1.41469e-19	-2.18925	-6.63902e-10	5.78259e-05	-2.19836	-6.63902e-10
132907560	chr9:132907560:G:GC	3.87476e-20	-2.19829	-1.28598	1.63475e-05	-2.19778	-1.26394
132907581	chr9:132907581:C:T	5.48864e-20	-2.02752	-1.10855	2.45563e-05	-1.97697	-1.07786
132907807	chr9:132907807:C:A	4.85211e-19	-7.15548e-10	-0.95675	0.000189002	-7.15548e-10	-1.01404
132908137	chr9:132908137:T:TTTTG	3.83915e-20	-2.19797	-1.29553	1.61859e-05	-2.19701	-1.27465
132908142	chr9:132908142:C:T	2.2687e-19	-1.71695	-6.63902e-10	9.30879e-05	-1.72225	-6.63902e-10
132908262	chr9:132908262:C:T	3.90049e-20	-2.19825	-1.2794	1.64398e-05	-2.19834	-1.25775
132908327	chr9:132908327:A:G	3.89566e-20	-2.19684	-1.28204	1.64563e-05	-2.19535	-1.25973
132908367	chr9:132908367:G:A	3.83791e-20	-2.1982	-1.29562	1.61803e-05	-2.1975	-1.27451
132908607	chr9:132908607:A:C	3.20636e-19	-1.37103	-6.63902e-10	0.000112061	-1.53675	-6.63902e-10
132909473	chr9:132909473:T:C	3.38018e-19	-1.31824	-6.63902e-10	9.29404e-05	-1.72384	-6.63902e-10
132910179	chr9:132910179:T:C	5.30787e-20	-2.08775	-1.08181	2.35464e-05	-2.04574	-1.05109
132910265	chr9:132910265:C:T	1.27131e-18	-7.15548e-10	0.00646712	0.000639968	-7.15548e-10	0.20562
132910712	chr9:132910712:CAT:C	3.49472e-19	-7.15548e-10	-1.28491	0.000144072	-7.15548e-10	-1.28549
132911517	chr9:132911517:A:G	4.16084e-20	-2.09341	-1.31962	1.73362e-05	-2.10033	-1.30267
132912840	chr9:132912840:G:A	5.31041e-20	-2.08743	-1.08165	2.35416e-05	-2.0457	-1.05132
132912885	chr9:132912885:G:A	4.20152e-20	-2.07499	-1.32831	1.74383e-05	-2.08354	-1.31359
132913196	chr9:132913196:G:A	4.9243e-19	-7.15548e-10	-0.941982	0.000211755	-7.15548e-10	-0.900366
132913211	chr9:132913211:G:A	4.95078e-19	-7.15548e-10	-0.936619	0.000212979	-7.15548e-10	-0.894603
132913330	chr9:132913330:C:T	4.59815e-19	-7.15548e-10	-1.01051	0.000180175	-7.15548e-10	-1.06187
132913587	chr9:132913587:G:A	6.64586e-19	-7.15548e-10	-0.64217	0.000249068	-7.15548e-10	-0.738071
132914232	chr9:132914232:G:A	5.1873e-19	-7.15548e-10	-0.889951	0.000227781	-7.15548e-10	-0.827412
132914326	chr9:132914326:A:C	3.24896e-19	-7.15548e-10	-1.35783	0.00013432	-7.15548e-10	-1.35557
132915411	chr9:132915411:G:A	1.50172e-19	-2.12955	-6.63902e-10	5.93598e-05	-2.17218	-6.63902e-10
132915598	chr9:132915598:T:G	2.23787e-19	-1.73064	-6.63902e-10	7.92909e-05	-1.88268	-6.63902e-10
132915716	chr9:132915716:G:A	5.83387e-20	-2.19454	-0.880529	2.73077e-05	-2.18901	-0.759616
132916227	chr9:132916227:G:A	1.49466e-19	-2.13427	-6.63902e-10	5.90764e-05	-2.17697	-6.63902e-10
132916679	chr9:132916679:T:C	3.60812e-19	-7.15548e-10	-1.25298	0.000146656	-7.15548e-10	-1.26771
132917393	chr9:132917393:C:T	3.89327e-20	-2.19164	-1.28786	1.55144e-05	-2.18937	-1.32466
132917648	chr9:132917648:T:A	5.92676e-20	-2.10777	-0.951499	2.54433e-05	-2.08904	-0.930304
132918437	chr9:132918437:C:G	3.8386e-19	-7.15548e-10	-1.19106	0.000155742	-7.15548e-10	-1.20759
132919180	chr9:132919180:G:A	9.41795e-19	-7.15548e-10	-0.293546	0.000421473	-7.15548e-10	-0.212042
132919697	chr9:132919697:C:G	4.62587e-19	-7.15548e-10	-1.0045	0.000184267	-7.15548e-10	-1.03941
132920287	chr9:132920287:C:CAGA	3.27048e-19	-7.15548e-10	-1.35123	0.000133635	-7.15548e-10	-1.36069
132920397	chr9:132920397:G:A	5.30658e-19	-7.15548e-10	-0.867216	0.000226709	-7.15548e-10	-0.832131
132920745	chr9:132920745:G:A	9.26747e-19	-7.15548e-10	-0.309654	0.000456378	-7.15548e-10	-0.132477
132920795	chr9:132920795:C:T	3.6265e-20	-2.1979	-1.35258	1.48856e-05	-2.1973	-1.35811
132921080	chr9:132921080:T:C	9.25217e-19	-0.311306	-6.63902e-10	0.000484368	-0.0729542	-6.63902e-10
132921221	chr9:132921221:A:C	7.99052e-20	-2.03387	-0.726623	3.39181e-05	-1.93438	-0.797464
132922607	chr9:132922607:C:T	6.76953e-19	-7.15548e-10	-0.623732	0.000293401	-7.15548e-10	-0.574257
132922734	chr9:132922734:G:A	1.42641e-19	-2.181	-6.63902e-10	5.82419e-05	-2.19119	-6.63902e-10
132922952	chr9:132922952:C:T	1.41888e-19	-2.18629	-6.63902e-10	5.80307e-05	-2.19483	-6.63902e-10
132922995	chr9:132922995:G:A	3.42352e-19	-7.15548e-10	-1.3055	0.000142596	-7.15548e-10	-1.29579
132923040	chr9:132923040:C:T	1.89101e-19	-1.89905	-6.63902e-10	7.28111e-05	-1.96793	-6.63902e-10
132923249	chr9:132923249:A:G	1.55341e-19	-2.09571	-6.63902e-10	6.96523e-05	-2.01228	-6.63902e-10
132924542	chr9:132924542:A:C	3.68561e-19	-7.15548e-10	-1.23173	0.000157986	-7.15548e-10	-1.19329
132924547	chr9:132924547:A:G	3.40211e-19	-7.15548e-10	-1.31177	0.000139985	-7.15548e-10	-1.31426
132924617	chr9:132924617:A:G	3.90354e-20	-2.12271	-1.35416	1.59084e-05	-2.13012	-1.35884
132925896	chr9:132925896:C:T	2.50097e-19	-1.61948	-6.63902e-10	0.000108632	-1.56784	-6.63902e-10
132926025	chr9:132926025:A:G	4.22607e-19	-7.15548e-10	-1.09489	0.00016939	-7.15548e-10	-1.1236
132926494	chr9:132926494:C:T	1.65192e-19	-2.03422	-6.63902e-10	7.79212e-05	-1.9001	-6.63902e-10
132926572	chr9:132926572:G:A	4.56848e-19	-7.15548e-10	-1.01698	0.0001791	-7.15548e-10	-1.06785
132926689	chr9:132926689:T:G	3.61848e-20	-2.19744	-1.35525	1.48534e-05	-2.19812	-1.35945
132926703	chr9:132926703:A:G	1.85077e-19	-1.92056	-6.63902e-10	7.47226e-05	-1.94202	-6.63902e-10
132927168	chr9:132927168:C:T	1.42204e-19	-2.18407	-6.63902e-10	6.05088e-05	-2.15301	-6.63902e-10
132927779	chr9:132927779:C:A	3.31245e-19	-7.15548e-10	-1.33847	0.00013751	-7.15548e-10	-1.3321
132928134	chr9:132928134:G:A	9.53774e-19	-7.15548e-10	-0.280908	0.000399921	-7.15548e-10	-0.264531
132928213	chr9:132928213:A:G	1.71231e-19	-1.99832	-6.63902e-10	7.95331e-05	-1.87963	-6.63902e-10
132929331	chr9:132929331:C:T	3.43082e-19	-7.15548e-10	-1.30337	0.000141052	-7.15548e-10	-1.30667
132929355	chr9:132929355:TC:T	3.79703e-19	-1.20195	-6.63902e-10	0.000110563	-1.55021	-6.63902e-10
132929522	chr9:132929522:G:A	4.76293e-20	-2.14378	-1.1341	2.07969e-05	-2.11524	-1.10575
132929760	chr9:132929760:A:AC	1.29763e-18	-7.15548e-10	0.0269598	0.000496352	-7.15548e-10	-0.048512
132930106	chr9:132930106:T:C	3.40514e-19	-7.15548e-10	-1.31088	0.00014869	-7.15548e-10	-1.25394
132930220	chr9:132930220:A:C	1.44984e-19	-2.16471	-6.63902e-10	5.83908e-05	-2.18864	-6.63902e-10
132931384	chr9:132931384:G:A	3.24899e-19	-7.15548e-10	-1.35782	0.000134282	-7.15548e-10	-1.35585
132931475	chr9:132931475:T:C	6.36572e-19	-7.15548e-10	-0.685237	0.000240384	-7.15548e-10	-0.773561
132932358	chr9:132932358:A:G	3.58041e-19	-7.15548e-10	-1.26069	0.000147231	-7.15548e-10	-1.26379
132933010	chr9:132933010:G:A	3.27216e-19	-7.15548e-10	-1.35071	0.000133642	-7.15548e-10	-1.36063
132933471	chr9:132933471:T:C	5.96695e-20	-2.06258	-0.98993	2.68548e-05	-2.00625	-0.959098
132933474	chr9:132933474:C:T	4.97321e-20	-2.19793	-1.03675	1.85424e-05	-2.19601	-1.13973
132933687	chr9:132933687:C:T	1.59113e-19	-2.07172	-6.63902e-10	7.1217e-05	-1.99007	-6.63902e-10
132934329	chr9:132934329:C:T	1.40308e-19	-2.19749	-6.63902e-10	5.79386e-05	-2.19642	-6.63902e-10
132935081	chr9:132935081:T:A	1.70609e-19	-2.00196	-6.63902e-10	8.10629e-05	-1.86057	-6.63902e-10
132935623	chr9:132935623:G:C	3.25066e-19	-7.15548e-10	-1.35731	0.000133575	-7.15548e-10	-1.36113
132935664	chr9:132935664:C:T	1.01162e-18	-7.15548e-10	-0.222026	0.000389071	-7.15548e-10	-0.292036
132936423	chr9:132936423:T:C	1.43986e-19	-2.17162	-6.63902e-10	5.85794e-05	-2.18542	-6.63902e-10
132936550	chr9:132936550:T:C	3.4373e-19	-7.15548e-10	-1.30148	0.000140128	-7.15548e-10	-1.31324
132936892	chr9:132936892:G:A	3.84731e-19	-7.15548e-10	-1.18879	0.000157596	-7.15548e-10	-1.19577
132936926	chr9:132936926:ACT:A	3.64716e-19	-7.15548e-10	-1.24221	0.000149165	-7.15548e-10	-1.25074
132937335	chr9:132937335:C:T	1.42433e-18	-7.15548e-10	0.120123	0.000723058	-7.15548e-10	0.327692
132937439	chr9:132937439:G:A	3.28291e-19	-7.15548e-10	-1.34743	0.00013561	-7.15548e-10	-1.34601
132937592	chr9:132937592:A:T	9.25477e-19	-7.15548e-10	-0.311025	0.000406585	-7.15548e-10	-0.248005
132938076	chr9:132938076:T:TA	4.54791e-19	-7.15548e-10	-1.0215	0.000178287	-7.15548e-10	-1.0724
132938386	chr9:132938386:T:C	1.61795e-19	-2.05501	-6.63902e-10	7.28331e-05	-1.96763	-6.63902e-10
132938538	chr9:132938538:CA:C	3.64716e-19	-7.15548e-10	-1.24221	0.000149165	-7.15548e-10	-1.25074
132939296	chr9:132939296:G:T	5.29423e-20	-2.07153	-1.1006	2.35986e-05	-2.01812	-1.07649
132939882	chr9:132939882:T:C	6.21708e-20	-2.15058	-0.860872	2.77587e-05	-2.11428	-0.81797
132940087	chr9:132940087:T:G	3.97195e-20	-2.19685	-1.26264	1.76724e-05	-2.19195	-1.19184
132940533	chr9:132940533:T:C	1.56282e-18	0.212913	-6.63902e-10	0.00089447	0.540433	-6.63902e-10
132940650	chr9:132940650:T:C	3.28265e-19	-7.15548e-10	-1.34751	0.000133733	-7.15548e-10	-1.35996
132941232	chr9:132941232:G:A	3.28263e-19	-7.15548e-10	-1.34752	0.000135597	-7.15548e-10	-1.34611
132941234	chr9:132941234:A:G	5.37106e-19	-7.15548e-10	-0.855138	0.000225769	-7.15548e-10	-0.836286
132941472	chr9:132941472:T:C	1.40617e-19	-2.19529	-6.63902e-10	5.98651e-05	-2.1637	-6.63902e-10
132941498	chr9:132941498:A:G	3.74573e-20	-2.19563	-1.3225	1.52973e-05	-2.19508	-1.33304
132941822	chr9:132941822:TTAAA:T	3.15996e-19	-1.3856	-6.63902e-10	0.000138269	-1.3266	-6.63902e-10
132942390	chr9:132942390:T:G	1.71658e-19	-1.99583	-6.63902e-10	6.73716e-05	-2.04558	-6.63902e-10
132942406	chr9:132942406:G:A	8.31977e-19	-7.15548e-10	-0.417529	0.000325566	-7.15548e-10	-0.470233
132943310	chr9:132943310:ATACT:A	1.73255e-19	-1.98657	-6.63902e-10	5.83303e-05	-2.18968	-6.63902e-10
132943317	chr9:132943317:T:TAA	1.74809e-19	-1.97764	-6.63902e-10	5.84312e-05	-2.18795	-6.63902e-10
132943319	chr9:132943319:AGCCT:A	1.74695e-19	-1.97829	-6.63902e-10	5.84216e-05	-2.18811	-6.63902e-10
132944033	chr9:132944033:G:T	4.02247e-20	-2.19833	-1.24852	1.70863e-05	-2.18869	-1.22883
132944097	chr9:132944097:T:C	7.30997e-19	-7.15548e-10	-0.546924	0.000305271	-7.15548e-10	-0.534598
132944194	chr9:132944194:G:A	3.63162e-20	-2.19207	-1.357	1.49681e-05	-2.19511	-1.35477
132944996	chr9:132944996:C:T	3.23947e-19	-7.15548e-10	-1.36075	0.000133693	-7.15548e-10	-1.36025
132945221	chr9:132945221:C:T	3.62927e-20	-2.19796	-1.35176	1.50245e-05	-2.19671	-1.34941
132945399	chr9:132945399:G:T	4.36942e-20	-2.19416	-1.16995	1.67025e-05	-2.19395	-1.24629
132945400	chr9:132945400:C:T	4.34993e-20	-2.19491	-1.17368	1.66428e-05	-2.19468	-1.24914
132945946	chr9:132945946:T:C	2.69837e-18	-7.15548e-10	0.759068	0.00126565	-7.15548e-10	0.88754
132945985	chr9:132945985:A:G	3.67209e-20	-2.19837	-1.33962	1.52063e-05	-2.19809	-1.336
132946586	chr9:132946586:CTACTT:C	8.64317e-19	-7.15548e-10	-0.379394	0.000379457	-7.15548e-10	-0.317057
132946630	chr9:132946630:A:C	3.7436e-20	-2.19714	-1.32156	1.55016e-05	-2.1983	-1.31656
132946903	chr9:132946903:G:A	3.73836e-20	-2.19778	-1.32232	1.54962e-05	-2.19797	-1.31723
132947375	chr9:132947375:G:A	3.68177e-20	-2.19291	-1.34245	1.51315e-05	-2.19778	-1.34124
132947466	chr9:132947466:T:C	4.01404e-20	-2.15736	-1.29159	1.63891e-05	-2.17174	-1.28744
132947488	chr9:132947488:A:G	3.72635e-20	-2.19754	-1.32578	1.54364e-05	-2.19816	-1.32091
132947558	chr9:132947558:T:C	3.69928e-20	-2.19785	-1.33276	1.53275e-05	-2.19791	-1.32824
132947563	chr9:132947563:A:C	3.72379e-20	-2.19822	-1.32578	1.5447e-05	-2.19738	-1.321
132947607	chr9:132947607:G:A	3.74666e-20	-2.19769	-1.32019	1.5527e-05	-2.19804	-1.31518
132947684	chr9:132947684:C:T	3.72835e-20	-2.19795	-1.32483	1.54587e-05	-2.19782	-1.31981
132948046	chr9:132948046:G:A	3.26194e-19	-7.15548e-10	-1.35384	0.000136165	-7.15548e-10	-1.34193
132948351	chr9:132948351:A:G	3.73117e-20	-2.19832	-1.32371	1.54984e-05	-2.19705	-1.31801
132948366	chr9:132948366:G:A	3.7221e-19	-7.15548e-10	-1.22187	0.000151437	-7.15548e-10	-1.23563
132949528	chr9:132949528:T:C	3.23915e-19	-7.15548e-10	-1.36085	0.000133562	-7.15548e-10	-1.36123
132950003	chr9:132950003:T:C	2.12071e-18	-7.15548e-10	0.518175	0.000978164	-7.15548e-10	0.629879
132950380	chr9:132950380:C:T	1.58356e-19	-2.07649	-6.63902e-10	7.19536e-05	-1.97978	-6.63902e-10
132951038	chr9:132951038:C:T	1.48722e-19	-2.13926	-6.63902e-10	5.92734e-05	-2.17364	-6.63902e-10
132951339	chr9:132951339:G:A	1.51154e-19	-2.12304	-6.63902e-10	6.75979e-05	-2.04222	-6.63902e-10
132951563	chr9:132951563:C:T	5.09061e-20	-2.18228	-1.02907	2.07917e-05	-2.17483	-1.04641
132951888	chr9:132951888:C:T	3.91488e-20	-2.18592	-1.28804	1.61625e-05	-2.18	-1.2931
132951928	chr9:132951928:G:A	4.19604e-20	-2.19822	-1.20639	1.78592e-05	-2.1958	-1.17748
132952236	chr9:132952236:T:C	6.03459e-19	-7.15548e-10	-0.738656	0.000243399	-7.15548e-10	-0.761097
132952767	chr9:132952767:T:C	5.25809e-20	-2.08664	-1.09234	2.2712e-05	-1.99412	-1.13878
132952977	chr9:132952977:A:T	4.89201e-19	-7.15548e-10	-0.948561	0.000187132	-7.15548e-10	-1.02398
132953429	chr9:132953429:A:G	8.05389e-20	-2.13223	-0.620368	3.3663e-05	-2.09644	-0.642957
132953452	chr9:132953452:G:A	6.86249e-19	-7.15548e-10	-0.610094	0.000302642	-7.15548e-10	-0.543247
132953970	chr9:132953970:A:G	5.56261e-19	-7.15548e-10	-0.820096	0.000222471	-7.15548e-10	-0.851001
132954579	chr9:132954579:AAAAAAAAAAAG:A	3.38277e-19	-7.15548e-10	-1.31747	0.000138574	-7.15548e-10	-1.32439
132955018	chr9:132955018:A:G	1.48082e-18	-7.15548e-10	0.159015	0.000552713	-7.15548e-10	0.0590413
132955120	chr9:132955120:G:A	2.48496e-18	0.67668	-6.63902e-10	0.000711128	0.311054	-6.63902e-10
132956272	chr9:132956272:A:G	1.49636e-19	-2.13313	-6.63902e-10	5.99311e-05	-2.1626	-6.63902e-10
132956364	chr9:132956364:G:A	2.8102e-19	-1.50291	-6.63902e-10	9.29991e-05	-1.72321	-6.63902e-10
132956506	chr9:132956506:C:T	6.27759e-20	-2.17339	-0.828369	2.61393e-05	-2.14241	-0.849947
132956746	chr9:132956746:A:C	3.90035e-19	-7.15548e-10	-1.1751	0.000161294	-7.15548e-10	-1.17257
132957007	chr9:132957007:A:G	4.66575e-19	-7.15548e-10	-0.995916	0.000179268	-7.15548e-10	-1.06692
132957225	chr9:132957225:C:T	4.75326e-19	-7.15548e-10	-0.977333	0.000194818	-7.15548e-10	-0.983733
132957723	chr9:132957723:T:C	1.65675e-18	-7.15548e-10	0.271282	0.000615483	-7.15548e-10	0.16661
132957724	chr9:132957724:A:C	3.6962e-18	-7.15548e-10	1.07373	0.00136959	-7.15548e-10	0.966466
132957918	chr9:132957918:G:A	3.26594e-19	-7.15548e-10	-1.35262	0.000134115	-7.15548e-10	-1.3571
132958177	chr9:132958177:A:T	3.84091e-19	-7.15548e-10	-1.19045	0.000156716	-7.15548e-10	-1.20136
132958962	chr9:132958962:G:A	1.62511e-19	-2.05059	-6.63902e-10	7.3e-05	-1.96534	-6.63902e-10
132959592	chr9:132959592:A:G	6.25583e-19	-7.15548e-10	-0.70265	0.000245889	-7.15548e-10	-0.750919
132959947	chr9:132959947:C:T	5.4999e-20	-2.0638	-1.07022	2.19735e-05	-2.05491	-1.11105
132959965	chr9:132959965:C:T	8.14871e-19	-7.15548e-10	-0.438304	0.000319392	-7.15548e-10	-0.489379
132960054	chr9:132960054:G:A	1.46853e-19	-2.1519	-6.63902e-10	5.88129e-05	-2.18144	-6.63902e-10
132960756	chr9:132960756:T:C	1.54523e-18	-7.15548e-10	0.201594	0.00063758	-7.15548e-10	0.201881
132960968	chr9:132960968:C:T	6.61716e-19	-7.15548e-10	-0.646498	0.000291466	-7.15548e-10	-0.580874
132961256	chr9:132961256:A:G	9.88154e-20	-2.10687	-0.441206	4.25408e-05	-2.10138	-0.403952
132961829	chr9:132961829:G:A	4.51549e-19	-7.15548e-10	-1.02865	0.000188492	-7.15548e-10	-1.01674
132961887	chr9:132961887:G:A	4.6113e-20	-2.18094	-1.1293	1.82912e-05	-2.18812	-1.16125
132961964	chr9:132961964:G:A	6.40641e-20	-2.16776	-0.813687	2.80189e-05	-2.16174	-0.761181
132962107	chr9:132962107:CAT:C	1.1039e-18	-7.15548e-10	-0.134728	0.000425818	-7.15548e-10	-0.201787
132962287	chr9:132962287:G:A	5.90256e-20	-2.18587	-0.877497	2.55075e-05	-2.18284	-0.833989
132962405	chr9:132962405:C:T	5.61848e-20	-2.15808	-0.954606	2.16828e-05	-2.17864	-1.00064
132962894	chr9:132962894:A:G	3.28071e-19	-7.15548e-10	-1.3481	0.000135102	-7.15548e-10	-1.34977
132962985	chr9:132962985:G:A	1.29394e-18	-7.15548e-10	0.024111	0.000641499	-7.15548e-10	0.208009
132963204	chr9:132963204:A:G	5.48296e-20	-2.19244	-0.944662	2.28152e-05	-2.18111	-0.947255
132963335	chr9:132963335:T:C	9.94311e-18	-7.15548e-10	2.0633	0.00372519	-7.15548e-10	1.96707
132963614	chr9:132963614:A:G	6.41465e-20	-2.14192	-0.838249	2.815e-05	-2.13348	-0.784768
132964412	chr9:132964412:A:C	9.70627e-19	-7.15548e-10	-0.263392	0.000376071	-7.15548e-10	-0.32602
132964430	chr9:132964430:C:G	5.17103e-19	-7.15548e-10	-0.893093	0.000203991	-7.15548e-10	-0.937724
132964473	chr9:132964473:T:A	5.4012e-20	-2.19366	-0.958471	2.2522e-05	-2.18196	-0.959341
132964475	chr9:132964475:T:G	5.23502e-20	-2.19418	-0.989195	2.18258e-05	-2.18296	-0.989745
132964647	chr9:132964647:C:T	3.96049e-19	-7.15548e-10	-1.1598	0.000173942	-7.15548e-10	-1.09708
132964939	chr9:132964939:C:T	3.46223e-19	-7.15548e-10	-1.29425	0.00014376	-7.15548e-10	-1.28766
132965148	chr9:132965148:G:A	7.58457e-20	-2.19833	-0.614306	3.31167e-05	-2.19696	-0.558798
132965488	chr9:132965488:C:T	8.55671e-19	-7.15548e-10	-0.389448	0.000373946	-7.15548e-10	-0.331687
132966033	chr9:132966033:C:T	4.44535e-20	-2.04982	-1.29707	1.86128e-05	-2.019	-1.31295
132966050	chr9:132966050:G:A	4.07106e-20	-2.19525	-1.2396	1.60007e-05	-2.19554	-1.28762
132966230	chr9:132966230:G:A	6.80807e-20	-2.19734	-0.723295	2.97666e-05	-2.19761	-0.664805
132966358	chr9:132966358:CAAAAAGAAAAAA:C	3.23826e-19	-7.15548e-10	-1.36113	0.000133612	-7.15548e-10	-1.36086
132966548	chr9:132966548:G:A	4.80494e-19	-7.15548e-10	-0.966518	0.000200933	-7.15548e-10	-0.952829
132966998	chr9:132966998:A:G	3.5867e-19	-7.15548e-10	-1.25893	0.000147675	-7.15548e-10	-1.26079
132967028	chr9:132967028:C:G	4.83115e-19	0.32696	-1.28804	0.000110835	-0.289526	-1.25823
132967345	chr9:132967345:T:C	2.84204e-19	-1.49164	-6.63902e-10	0.000137652	-1.33107	-6.63902e-10
132967423	chr9:132967423:A:C	3.238e-19	-7.15548e-10	-1.36121	0.000133579	-7.15548e-10	-1.3611
132967444	chr9:132967444:G:A	3.24684e-19	-7.15548e-10	-1.35848	0.000133973	-7.15548e-10	-1.35816
132967454	chr9:132967454:T:G	3.44825e-19	-7.15548e-10	-1.2983	0.000145269	-7.15548e-10	-1.27721
132967463	chr9:132967463:A:G	3.25965e-19	-7.15548e-10	-1.35454	0.000135733	-7.15548e-10	-1.34511
132967534	chr9:132967534:G:C	5.32092e-19	-7.15548e-10	-0.864518	0.000222962	-7.15548e-10	-0.848799
132967565	chr9:132967565:G:A	4.0335e-20	-2.19814	-1.24598	1.59077e-05	-2.19815	-1.29084
132968113	chr9:132968113:T:G	3.94495e-19	-7.15548e-10	-1.16373	0.000179209	-7.15548e-10	-1.06724
132968117	chr9:132968117:T:G	3.60739e-19	-7.15548e-10	-1.25318	0.000157055	-7.15548e-10	-1.1992
132968121	chr9:132968121:T:G	3.70806e-19	-7.15548e-10	-1.22565	0.000161431	-7.15548e-10	-1.17172
132968138	chr9:132968138:A:G	4.0617e-20	-2.186	-1.25115	1.67426e-05	-2.19454	-1.2433
132968311	chr9:132968311:G:A	1.47556e-19	-2.14712	-6.63902e-10	6.57781e-05	-2.06951	-6.63902e-10
132968486	chr9:132968486:TA:T	4.01069e-19	-7.15548e-10	-1.1472	0.000175168	-7.15548e-10	-1.09005
132968951	chr9:132968951:T:C	3.83633e-19	-7.15548e-10	-1.19165	0.000159237	-7.15548e-10	-1.1854
132968974	chr9:132968974:A:G	3.71488e-19	-7.15548e-10	-1.22382	0.000163625	-7.15548e-10	-1.15822
132969253	chr9:132969253:G:A	5.5398e-20	-1.97666	-1.15013	2.34277e-05	-1.94317	-1.15871
132969380	chr9:132969380:C:T	2.07017e-18	-7.15548e-10	0.494052	0.000823641	-7.15548e-10	0.457936
132969499	chr9:132969499:G:A	3.97467e-20	-2.19423	-1.26458	1.84581e-05	-2.12706	-1.21324
132969729	chr9:132969729:C:T	3.7562e-19	-7.15548e-10	-1.21276	0.000155701	-7.15548e-10	-1.20786
132969836	chr9:132969836:T:C	7.05297e-20	-1.72085	-1.16445	3.25422e-05	-1.59773	-1.17553
132969919	chr9:132969919:A:G	4.05925e-19	-7.15548e-10	-1.13517	0.00016797	-7.15548e-10	-1.13201
132969937	chr9:132969937:C:T	1.44274e-19	-2.16962	-6.63902e-10	5.81892e-05	-2.1921	-6.63902e-10
132970228	chr9:132970228:C:T	4.18138e-20	-2.0469	-1.36121	1.77542e-05	-2.01803	-1.36115
132970698	chr9:132970698:A:C	4.2227e-19	-7.15548e-10	-1.09569	0.000188201	-7.15548e-10	-1.01829
132970772	chr9:132970772:C:T	8.63601e-19	-7.15548e-10	-0.380223	0.000331872	-7.15548e-10	-0.451048
132971175	chr9:132971175:G:C	7.79063e-20	-2.04333	-0.742492	3.38711e-05	-1.97454	-0.758698
132971338	chr9:132971338:C:T	8.63601e-19	-7.15548e-10	-0.380223	0.000331872	-7.15548e-10	-0.451048
132971549	chr9:132971549:A:T	3.36226e-19	-7.15548e-10	-1.32355	0.000141305	-7.15548e-10	-1.30487
132971771	chr9:132971771:C:T	1.90184e-19	-1.47257	-0.420773	7.02943e-05	-1.6485	-0.35461
132971798	chr9:132971798:C:A	5.66501e-20	-2.06307	-1.04137	2.32068e-05	-2.08676	-1.02459
132972010	chr9:132972010:C:T	1.40827e-19	-2.1938	-6.63902e-10	5.80774e-05	-2.19402	-6.63902e-10
132972017	chr9:132972017:G:A	9.95384e-19	-7.15548e-10	-0.238206	0.000473739	-7.15548e-10	-0.095142
132972272	chr9:132972272:A:G	5.12231e-20	-1.87534	-1.3298	1.95204e-05	-1.9614	-1.32294
132972379	chr9:132972379:A:ATG	3.49287e-19	-7.15548e-10	-1.28544	0.000145774	-7.15548e-10	-1.27374
132972400	chr9:132972400:C:T	3.49014e-19	-7.15548e-10	-1.28622	0.000145656	-7.15548e-10	-1.27455
132972401	chr9:132972401:A:G	3.49357e-19	-7.15548e-10	-1.28524	0.000145838	-7.15548e-10	-1.2733
132972409	chr9:132972409:T:G	3.49927e-19	-7.15548e-10	-1.28361	0.000146047	-7.15548e-10	-1.27187
132972434	chr9:132972434:A:G	1.44145e-19	-2.17052	-6.63902e-10	5.81077e-05	-2.1935	-6.63902e-10
132972602	chr9:132972602:G:A	1.33528e-18	0.854871	-0.799307	0.000296427	0.248114	-0.812111
132972635	chr9:132972635:C:T	6.68895e-19	-7.15548e-10	-0.635707	0.000287928	-7.15548e-10	-0.593088
132972844	chr9:132972844:G:A	1.50672e-19	-1.91778	-0.20845	4.7772e-05	-2.0459	-0.343455
132972911	chr9:132972911:G:A	4.33238e-19	-7.15548e-10	-1.07005	0.000174004	-7.15548e-10	-1.09672
132973001	chr9:132973001:C:T	8.43559e-19	-7.15548e-10	-0.403704	0.000325257	-7.15548e-10	-0.471184
132973040	chr9:132973040:G:A	1.40666e-19	-2.19495	-6.63902e-10	5.7912e-05	-2.19687	-6.63902e-10
132973245	chr9:132973245:G:A	1.02117e-18	0.579884	-0.792512	0.000235151	0.00765042	-0.803221
132973251	chr9:132973251:A:T	4.08666e-18	-7.15548e-10	1.17415	0.00163048	-7.15548e-10	1.14083
132973499	chr9:132973499:C:T	3.93468e-20	-2.17563	-1.29329	1.76376e-05	-2.10827	-1.2775
132973574	chr9:132973574:T:C	3.82736e-20	-2.17586	-1.32072	1.7089e-05	-2.10879	-1.30857
132973583	chr9:132973583:G:T	8.72243e-20	-1.39829	-1.27456	2.72032e-05	-1.70803	-1.24443
132973688	chr9:132973688:A:C	3.82805e-20	-2.17972	-1.31668	1.70362e-05	-2.1165	-1.30396
132973861	chr9:132973861:A:G	7.86402e-20	-1.60311	-1.17334	3.46216e-05	-1.56094	-1.15038
132974013	chr9:132974013:C:T	1.70552e-19	-2.00229	-6.63902e-10	6.62736e-05	-2.06201	-6.63902e-10
132974054	chr9:132974054:G:A	5.07649e-20	-1.87857	-1.33556	1.92857e-05	-1.96513	-1.3313
132974067	chr9:132974067:A:G	6.1258e-19	0.622918	-1.34657	0.000139746	0.0270962	-1.34307
132974336	chr9:132974336:A:G	4.59553e-19	-7.15548e-10	-1.01108	0.00019238	-7.15548e-10	-0.996327
132974792	chr9:132974792:A:G	5.71407e-19	-7.15548e-10	-0.793232	0.000244133	-7.15548e-10	-0.758086
132974801	chr9:132974801:GA:G	5.96158e-20	-2.19812	-0.855293	2.42327e-05	-2.18851	-0.879583
132974887	chr9:132974887:G:A	4.58532e-19	-7.15548e-10	-1.0133	0.000178323	-7.15548e-10	-1.0722
132975011	chr9:132975011:T:C	1.41595e-19	-2.18837	-6.63902e-10	6.11026e-05	-2.14324	-6.63902e-10
132975187	chr9:132975187:G:A	3.17605e-19	-1.62418	0.243651	0.000131685	-1.56525	0.189864
132975214	chr9:132975214:A:G	3.81319e-19	-7.15548e-10	-1.1977	0.000154666	-7.15548e-10	-1.21453
132975355	chr9:132975355:C:G	4.12022e-19	-7.15548e-10	-1.12026	0.000174574	-7.15548e-10	-1.09345
132975668	chr9:132975668:T:C	3.28609e-19	-7.15548e-10	-1.34647	0.000134907	-7.15548e-10	-1.35121
132975685	chr9:132975685:C:A	1.79513e-19	-1.95109	-6.63902e-10	8.95221e-05	-1.76131	-6.63902e-10
132975727	chr9:132975727:A:C	7.18888e-19	0.782609	-1.34624	0.000131871	-0.042059	-1.33192
132975769	chr9:132975769:T:C	4.18843e-19	0.257228	-1.36107	0.000142402	0.0624606	-1.35961
132975774	chr9:132975774:A:G	8.24946e-20	-2.1482	-0.580404	3.51802e-05	-2.18894	-0.506378
132975988	chr9:132975988:T:A	3.73841e-20	-2.17488	-1.34521	1.50159e-05	-2.19833	-1.34836
132975997	chr9:132975997:A:G	8.52411e-20	-1.88124	-0.814606	3.30531e-05	-1.94506	-0.812626
132976094	chr9:132976094:T:C	4.8835e-19	-7.15548e-10	-0.950301	0.000191442	-7.15548e-10	-1.00121
132976102	chr9:132976102:C:T	1.64738e-19	-2.03698	-6.63902e-10	6.36284e-05	-2.10274	-6.63902e-10
132976103	chr9:132976103:A:T	1.64782e-19	-2.03671	-6.63902e-10	6.36417e-05	-2.10253	-6.63902e-10
132976129	chr9:132976129:T:A	3.76742e-19	0.149473	-1.35925	0.00012897	-0.0400754	-1.35614
132976524	chr9:132976524:A:G	3.51079e-19	-7.15548e-10	-1.28032	0.000153226	-7.15548e-10	-1.22388
132976712	chr9:132976712:A:G	4.87637e-19	-7.15548e-10	-0.951763	0.00019472	-7.15548e-10	-0.984235
132976740	chr9:132976740:T:A	1.22979e-18	-7.15548e-10	-0.026739	0.000497651	-7.15548e-10	-0.0458996
132976799	chr9:132976799:C:T	1.76576e-19	-1.96758	-6.63902e-10	8.75994e-05	-1.78302	-6.63902e-10
132977033	chr9:132977033:C:T	4.49609e-20	-2.10127	-1.23428	1.88334e-05	-2.17385	-1.14632
132977070	chr9:132977070:G:A	5.40859e-20	-2.03758	-1.11318	2.60903e-05	-1.91166	-1.08257
132977540	chr9:132977540:C:T	4.6454e-18	1.3023	-6.63902e-10	0.000803568	0.433263	-6.63902e-10
132977566	chr9:132977566:A:G	4.35506e-20	-2.14903	-1.21838	1.74151e-05	-2.18897	-1.20949
132977698	chr9:132977698:T:C	5.22406e-19	-0.882889	-6.63902e-10	0.00023121	-0.812472	-6.63902e-10
132977715	chr9:132977715:T:C	6.80558e-20	-1.76827	-1.15274	3.57931e-05	-1.56639	-1.11166
132977758	chr9:132977758:T:C	5.64998e-20	-2.18278	-0.924318	2.37539e-05	-2.18354	-0.904505
132977786	chr9:132977786:C:T	2.0458e-18	-7.15548e-10	0.482211	0.000854416	-7.15548e-10	0.49462
132977804	chr9:132977804:C:T	4.40344e-19	-7.15548e-10	-1.05378	0.00017581	-7.15548e-10	-1.08639
132977948	chr9:132977948:A:G	1.39451e-19	-2.02581	-0.17781	6.05396e-05	-2.03917	-0.113328
132977992	chr9:132977992:G:A	8.56818e-20	-1.38423	-1.30647	5.07169e-05	-1.01688	-1.31266
132978410	chr9:132978410:C:T	5.01202e-20	-2.17457	-1.05234	2.08908e-05	-2.19381	-1.02268
132978485	chr9:132978485:G:A	8.0332e-19	-7.15548e-10	-0.45258	0.000323897	-7.15548e-10	-0.475374
132978589	chr9:132978589:T:C	3.28009e-19	-7.15548e-10	-1.34829	0.000134227	-7.15548e-10	-1.35626
132979004	chr9:132979004:G:A	3.32319e-19	-7.15548e-10	-1.33524	0.000136812	-7.15548e-10	-1.33719
132979262	chr9:132979262:T:A	3.31892e-19	-7.15548e-10	-1.33652	0.000138505	-7.15548e-10	-1.32489
132979997	chr9:132979997:T:C	3.58458e-19	-7.15548e-10	-1.25952	0.000156698	-7.15548e-10	-1.20148
132980123	chr9:132980123:T:C	3.85558e-19	-7.15548e-10	-1.18664	0.000154742	-7.15548e-10	-1.21404
132980213	chr9:132980213:G:A	3.65907e-19	-7.15548e-10	-1.23895	0.000147486	-7.15548e-10	-1.26206
132980381	chr9:132980381:C:T	9.12727e-20	-1.81449	-0.812996	4.15631e-05	-1.79771	-0.730875
132980385	chr9:132980385:C:G	5.39447e-19	-7.15548e-10	-0.850789	0.000210475	-7.15548e-10	-0.906429
132980477	chr9:132980477:A:C	1.46562e-19	-2.15388	-6.63902e-10	6.44929e-05	-2.08924	-6.63902e-10
132980990	chr9:132980990:G:A	8.01089e-19	-7.15548e-10	-0.455362	0.00037508	-7.15548e-10	-0.32866
132981096	chr9:132981096:A:G	4.66462e-20	-1.93927	-1.35947	1.85663e-05	-1.97324	-1.36121
132981451	chr9:132981451:A:T	1.50254e-19	-2.12901	-6.63902e-10	6.70577e-05	-2.05025	-6.63902e-10
132981516	chr9:132981516:T:C	8.62001e-20	-1.39434	-1.29033	8.6075e-05	-0.488199	-1.31238
132981979	chr9:132981979:C:G	3.51943e-19	-7.15548e-10	-1.27786	0.000147857	-7.15548e-10	-1.25955
132982259	chr9:132982259:C:T	1.41263e-19	-2.19071	-6.63902e-10	5.78527e-05	-2.1979	-6.63902e-10
132982533	chr9:132982533:G:A	3.67412e-20	-2.18067	-1.35677	1.53492e-05	-2.17137	-1.35336
132983467	chr9:132983467:T:A	8.1367e-19	-7.15548e-10	-0.439779	0.000375554	-7.15548e-10	-0.327396
132983697	chr9:132983697:C:T	5.17209e-19	-7.15548e-10	-0.892886	0.000229608	-7.15548e-10	-0.819425
132983728	chr9:132983728:T:G	4.95788e-20	-2.02479	-1.21298	2.24109e-05	-1.9193	-1.22695
132984012	chr9:132984012:A:G	4.61434e-19	-7.15548e-10	-1.00699	0.000202093	-7.15548e-10	-0.94707
132984370	chr9:132984370:C:T	1.41516e-19	-2.18892	-6.63902e-10	5.91724e-05	-2.17534	-6.63902e-10
132984676	chr9:132984676:C:T	1.13173e-19	-2.13849	-0.273925	4.99672e-05	-2.15445	-0.189986
132984785	chr9:132984785:C:G	1.5439e-18	-7.15548e-10	0.200736	0.000722219	-7.15548e-10	0.326529
132984970	chr9:132984970:A:C	4.87412e-19	-7.15548e-10	-0.952224	0.00019527	-7.15548e-10	-0.981416
132985028	chr9:132985028:C:T	7.99019e-20	-1.61565	-1.14489	2.77483e-05	-1.74846	-1.18417
132985216	chr9:132985216:A:T	3.98201e-19	-7.15548e-10	-1.15438	0.000167393	-7.15548e-10	-1.13546
132985452	chr9:132985452:G:A	4.43635e-19	-0.779234	-0.267097	0.000144356	-0.941652	-0.341866
132985510	chr9:132985510:C:G	3.6705e-19	-7.15548e-10	-1.23583	0.00014892	-7.15548e-10	-1.25239
132985561	chr9:132985561:G:A	3.33248e-19	-7.15548e-10	-1.33245	0.000135839	-7.15548e-10	-1.34433
132985585	chr9:132985585:G:A	4.39508e-19	-1.05568	-6.63902e-10	0.000149826	-1.24632	-6.63902e-10
132985612	chr9:132985612:G:A	1.17992e-18	-7.15548e-10	-0.0681278	0.000561697	-7.15548e-10	0.075164
132985646	chr9:132985646:C:T	4.93e-20	-2.11735	-1.12606	2.75511e-05	-1.83078	-1.10898
132985854	chr9:132985854:G:A	4.06361e-20	-2.19404	-1.24264	1.88201e-05	-2.09587	-1.225
132985970	chr9:132985970:A:G	5.71655e-19	-7.15548e-10	-0.792798	0.000223364	-7.15548e-10	-0.846996
132986124	chr9:132986124:A:C	4.63628e-19	-7.15548e-10	-1.00225	0.000185631	-7.15548e-10	-1.03204
132986611	chr9:132986611:T:G	2.84131e-19	-2.117	0.625098	7.46364e-05	-2.17865	0.235485
132986778	chr9:132986778:G:A	3.64249e-19	-7.15548e-10	-1.2435	0.00015064	-7.15548e-10	-1.2409
132986852	chr9:132986852:G:A	4.13556e-19	-7.15548e-10	-1.11654	0.000170064	-7.15548e-10	-1.11962
132986948	chr9:132986948:C:T	2.31151e-19	-1.69826	-6.63902e-10	8.75877e-05	-1.78316	-6.63902e-10
132987108	chr9:132987108:C:T	5.8302e-20	-1.88259	-1.19311	3.35364e-05	-1.59949	-1.14367
132987600	chr9:132987600:T:C	4.65355e-20	-2.00574	-1.29537	2.41903e-05	-1.78523	-1.28461
132987670	chr9:132987670:T:C	4.4183e-19	-1.05041	-6.63902e-10	0.000199003	-0.962479	-6.63902e-10
132987908	chr9:132987908:G:A	4.19031e-20	-2.05151	-1.35447	2.13501e-05	-1.8536	-1.34114
132988068	chr9:132988068:A:G	3.33238e-19	-7.15548e-10	-1.33248	0.000135144	-7.15548e-10	-1.34946
132988098	chr9:132988098:A:G	2.60716e-19	-2.13258	0.554674	9.74491e-05	-2.10773	0.431258
132988115	chr9:132988115:G:A	5.31317e-20	-2.10735	-1.06121	2.63363e-05	-1.93925	-1.0456
132988200	chr9:132988200:G:T	4.44506e-19	-7.15548e-10	-1.04437	0.000176119	-7.15548e-10	-1.08464
132988664	chr9:132988664:A:G	7.61419e-19	-7.15548e-10	-0.50615	0.000333764	-7.15548e-10	-0.445365
132988780	chr9:132988780:A:G	1.53244e-19	-2.1093	-6.63902e-10	6.80409e-05	-2.03569	-6.63902e-10
132988790	chr9:132988790:C:T	1.63593e-19	-2.19698	0.153027	4.98304e-05	-2.09799	-0.24918
132988892	chr9:132988892:G:A	8.90215e-20	-1.6064	-1.04605	4.79136e-05	-1.27426	-1.11214
132988924	chr9:132988924:C:A	3.3134e-19	-7.15548e-10	-1.33819	0.000136039	-7.15548e-10	-1.34285
132989383	chr9:132989383:T:C	7.61419e-19	-7.15548e-10	-0.50615	0.000333764	-7.15548e-10	-0.445365
132989472	chr9:132989472:A:G	3.53538e-19	-7.15548e-10	-1.27334	0.000142478	-7.15548e-10	-1.29661
132990058	chr9:132990058:A:G	6.74842e-19	-7.15548e-10	-0.626856	0.000292342	-7.15548e-10	-0.577873
132990062	chr9:132990062:A:C	3.24859e-19	-7.15548e-10	-1.35794	0.000133845	-7.15548e-10	-1.35911
132990109	chr9:132990109:T:C	8.32023e-20	-2.19664	-0.523421	3.26301e-05	-2.12932	-0.641238
132990250	chr9:132990250:CTCAT:C	5.24713e-20	-2.16717	-1.0139	2.26001e-05	-2.09074	-1.04711
132990624	chr9:132990624:T:C	7.4153e-19	-7.15548e-10	-0.532619	0.00034215	-7.15548e-10	-0.420548
132990641	chr9:132990641:T:A	2.25539e-19	-1.72284	-6.63902e-10	6.92053e-05	-2.01872	-6.63902e-10
132990767	chr9:132990767:C:T	3.99378e-20	-2.19766	-1.25635	1.72862e-05	-2.09514	-1.31075
132991261	chr9:132991261:C:G	2.10599e-19	-2.1955	0.404122	7.54281e-05	-2.0511	0.118481
132991306	chr9:132991306:A:G	3.90682e-20	-2.14847	-1.32756	1.54781e-05	-2.19805	-1.31832
132991311	chr9:132991311:C:T	3.26409e-19	-7.15548e-10	-1.35318	0.000134872	-7.15548e-10	-1.35148
132991481	chr9:132991481:G:A	3.29134e-19	-7.15548e-10	-1.34487	0.000134706	-7.15548e-10	-1.35271
132991705	chr9:132991705:A:T	1.40231e-19	-2.19805	-6.63902e-10	6.01658e-05	-2.15869	-6.63902e-10
132991883	chr9:132991883:G:A	5.02934e-19	-7.15548e-10	-0.920876	0.000200703	-7.15548e-10	-0.953971
132991907	chr9:132991907:C:T	3.33742e-19	-7.15548e-10	-1.33096	0.000137936	-7.15548e-10	-1.32901
132992300	chr9:132992300:C:T	7.30391e-20	-1.49459	-1.35575	2.55957e-05	-1.66338	-1.35
132992451	chr9:132992451:C:T	3.58682e-19	-7.15548e-10	-1.2589	0.000143982	-7.15548e-10	-1.28611
132992602	chr9:132992602:A:C	1.76174e-19	-0.636118	-1.33374	3.96906e-05	-1.22339	-1.35129
132992993	chr9:132992993:A:G	1.48648e-19	-2.13975	-6.63902e-10	6.02996e-05	-2.15647	-6.63902e-10
132993162	chr9:132993162:C:T	6.48154e-20	-1.85619	-1.1136	2.47609e-05	-1.98338	-1.06316
132993165	chr9:132993165:G:A	7.36092e-19	-7.15548e-10	-0.539979	0.000273645	-7.15548e-10	-0.643967
132993201	chr9:132993201:G:C	5.14144e-19	-7.15548e-10	-0.89883	0.000204547	-7.15548e-10	-0.935003
132993384	chr9:132993384:G:A	5.49175e-20	-1.90852	-1.22698	1.99238e-05	-2.02768	-1.2362
132993522	chr9:132993522:T:C	4.24115e-19	-7.15548e-10	-1.09133	0.000170349	-7.15548e-10	-1.11795
132993603	chr9:132993603:G:A	3.23838e-19	-7.15548e-10	-1.36109	0.000133565	-7.15548e-10	-1.36121
132993824	chr9:132993824:T:C	4.22657e-20	-2.18991	-1.20745	1.70599e-05	-2.18695	-1.23212
132993868	chr9:132993868:T:C	1.54909e-19	-2.0985	-6.63902e-10	7.8522e-05	-1.89242	-6.63902e-10
132994012	chr9:132994012:A:G	5.66334e-19	-7.15548e-10	-0.802149	0.000242159	-7.15548e-10	-0.766205
132994420	chr9:132994420:G:A	3.23861e-19	-7.15548e-10	-1.36102	0.000133562	-7.15548e-10	-1.36123
132994671	chr9:132994671:C:T	1.02877e-18	-7.15548e-10	-0.205212	0.000390868	-7.15548e-10	-0.287429
132994784	chr9:132994784:G:C	1.0258e-19	-1.96884	-0.541856	8.02759e-05	-1.33219	-0.538135
132994860	chr9:132994860:G:A	7.90123e-19	-7.15548e-10	-0.469145	0.000322107	-7.15548e-10	-0.480914
132994930	chr9:132994930:AG:A	7.79491e-20	-1.43058	-1.3547	2.44382e-05	-1.70207	-1.35758
132995241	chr9:132995241:G:A	3.23838e-19	-7.15548e-10	-1.36109	0.000133565	-7.15548e-10	-1.36121
132995495	chr9:132995495:C:T	5.48617e-19	-7.15548e-10	-0.833933	0.000209184	-7.15548e-10	-0.912582
132995625	chr9:132995625:C:T	1.04493e-19	-1.67833	-0.813884	3.58491e-05	-1.78626	-0.89022
132995735	chr9:132995735:C:G	3.356e-19	-7.15548e-10	-1.32541	0.000141011	-7.15548e-10	-1.30696
132995768	chr9:132995768:T:C	7.87031e-20	-1.45971	-1.31594	4.96147e-05	-1.06206	-1.28945
132995805	chr9:132995805:C:T	8.25804e-19	-7.15548e-10	-0.424976	0.000316744	-7.15548e-10	-0.497706
132995810	chr9:132995810:T:C	4.39097e-19	-7.15548e-10	-1.05661	0.000176059	-7.15548e-10	-1.08498
132996132	chr9:132996132:C:T	6.60352e-20	-1.60331	-1.34783	3.85298e-05	-1.25288	-1.35149
132996286	chr9:132996286:C:T	2.45e-18	1.9422	-1.27969	0.00139526	2.27537	-1.29034
132996465	chr9:132996465:C:G	5.56748e-20	-1.86651	-1.25529	2.08942e-05	-1.98353	-1.2328
132996697	chr9:132996697:T:C	4.76827e-20	-1.99694	-1.27983	1.95675e-05	-2.05792	-1.22401
132996811	chr9:132996811:C:T	3.24224e-19	-7.15548e-10	-1.3599	0.000133574	-7.15548e-10	-1.36114
132996812	chr9:132996812:G:A	3.33066e-19	-7.15548e-10	-1.33299	0.000139667	-7.15548e-10	-1.31654
132996819	chr9:132996819:G:A	3.38591e-19	-7.15548e-10	-1.31654	0.000138267	-7.15548e-10	-1.32661
132996977	chr9:132996977:A:G	4.40834e-19	-7.15548e-10	-1.05267	0.000176707	-7.15548e-10	-1.08131
132997024	chr9:132997024:T:A	3.38492e-19	-7.15548e-10	-1.31683	0.000138235	-7.15548e-10	-1.32684
132997059	chr9:132997059:C:T	1.41583e-19	-2.18845	-6.63902e-10	5.7911e-05	-2.19689	-6.63902e-10
132997350	chr9:132997350:C:T	4.93763e-20	-1.92158	-1.32029	1.97391e-05	-1.99872	-1.27447
132997435	chr9:132997435:G:A	1.42632e-19	-2.18107	-6.63902e-10	6.18026e-05	-2.13185	-6.63902e-10
132997916	chr9:132997916:A:G	4.58482e-20	-1.96343	-1.35257	1.79734e-05	-2.04029	-1.32662
132998090	chr9:132998090:C:A	6.48957e-20	-1.61997	-1.34858	3.447e-05	-1.36414	-1.35157
132998126	chr9:132998126:A:C	4.29076e-20	-2.03092	-1.35137	1.56176e-05	-2.15391	-1.35349
132998153	chr9:132998153:A:G	4.34476e-20	-2.03738	-1.3324	1.58461e-05	-2.15746	-1.33541
132998173	chr9:132998173:A:T	5.16277e-20	-2.0104	-1.18687	2.10599e-05	-1.99231	-1.21612
132998249	chr9:132998249:T:C	4.03348e-20	-2.12199	-1.32213	1.6313e-05	-2.18753	-1.27631
132998417	chr9:132998417:C:T	4.5019e-19	-7.15548e-10	-1.03166	0.000180227	-7.15548e-10	-1.06158
132998893	chr9:132998893:G:C	4.14795e-20	-2.19304	-1.22309	1.80001e-05	-2.18963	-1.17579
132998905	chr9:132998905:C:G	4.48591e-19	-7.15548e-10	-1.03522	0.000179827	-7.15548e-10	-1.0638
132999069	chr9:132999069:T:C	3.40387e-19	-7.15548e-10	-1.31125	0.000136821	-7.15548e-10	-1.33713
132999092	chr9:132999092:T:C	2.38159e-19	-1.6684	-6.63902e-10	8.82611e-05	-1.7755	-6.63902e-10
132999254	chr9:132999254:G:A	3.2883e-19	-7.15548e-10	-1.34579	0.000134232	-7.15548e-10	-1.35623
132999313	chr9:132999313:G:C	4.73751e-19	-7.15548e-10	-0.980653	0.00018699	-7.15548e-10	-1.02474
132999881	chr9:132999881:A:T	2.96956e-19	-2.19315	0.745397	0.000168422	-2.19745	1.06813
132999884	chr9:132999884:C:T	2.3519e-19	-1.68094	-6.63902e-10	6.93396e-05	-2.01678	-6.63902e-10
133000231	chr9:133000231:T:C	5.54743e-20	-2.19403	-0.931387	2.58581e-05	-2.19728	-0.805895
133000264	chr9:133000264:T:C	5.15112e-20	-2.19673	-1.0028	2.46068e-05	-2.19828	-0.854495
133000286	chr9:133000286:G:A	4.25924e-20	-2.19753	-1.19212	1.95739e-05	-2.19836	-1.08324
133000321	chr9:133000321:T:C	5.19545e-20	-2.19631	-0.994651	2.48437e-05	-2.19815	-0.845048
133000415	chr9:133000415:G:A	3.24354e-19	-7.15548e-10	-1.3595	0.000133569	-7.15548e-10	-1.36118
133000647	chr9:133000647:G:A	9.87893e-20	-2.16857	-0.37978	5.92868e-05	-1.8058	-0.367616
133000764	chr9:133000764:A:T	5.28321e-20	-2.19736	-0.976859	2.5358e-05	-2.19836	-0.824341
133000871	chr9:133000871:A:G	4.26466e-20	-2.02832	-1.36007	1.96263e-05	-1.9177	-1.36122
133001403	chr9:133001403:CTGGCA:C	3.24746e-19	-7.15548e-10	-1.35829	0.000134891	-7.15548e-10	-1.35133
133001439	chr9:133001439:C:T	6.0535e-20	-2.19836	-0.839755	2.9954e-05	-2.19731	-0.658823
133001891	chr9:133001891:T:A	1.86876e-19	-2.1983	0.287415	9.7054e-05	-1.99848	0.317944
133001900	chr9:133001900:G:A	4.03254e-20	-2.0832	-1.36115	1.84188e-05	-1.9825	-1.35992
133002020	chr9:133002020:C:T	3.39463e-19	-7.15548e-10	-1.31397	0.000137997	-7.15548e-10	-1.32857
133002247	chr9:133002247:G:A	5.00065e-20	-2.19809	-1.0311	2.38351e-05	-2.19811	-0.88653
133002560	chr9:133002560:C:T	5.75456e-20	-1.996	-1.09276	2.47866e-05	-1.78135	-1.26414
133002624	chr9:133002624:T:C	7.39325e-20	-2.12724	-0.710942	2.85322e-05	-2.10652	-0.798242
133002923	chr9:133002923:C:T	3.25917e-19	-7.15548e-10	-1.35469	0.000133567	-7.15548e-10	-1.36119
133003489	chr9:133003489:G:T	1.54014e-19	-2.10429	-6.63902e-10	5.84619e-05	-2.18742	-6.63902e-10
133003580	chr9:133003580:A:G	3.68211e-19	-7.15548e-10	-1.23268	0.000151613	-7.15548e-10	-1.23447
133003865	chr9:133003865:C:T	3.73544e-19	-7.15548e-10	-1.2183	0.000153212	-7.15548e-10	-1.22398
133003890	chr9:133003890:G:C	5.49826e-20	-1.96625	-1.16807	2.39699e-05	-1.8572	-1.2218
133004069	chr9:133004069:C:T	4.94483e-20	-2.19284	-1.04757	2.26861e-05	-2.19761	-0.936433
133004885	chr9:133004885:G:A	3.61389e-20	-2.19761	-1.35635	1.76747e-05	-2.02595	-1.35772
133005082	chr9:133005082:C:A	4.35271e-20	-2.05695	-1.311	2.08091e-05	-1.92355	-1.29686
133005211	chr9:133005211:T:G	4.52993e-20	-2.13218	-1.19587	1.80477e-05	-2.12932	-1.23346
133005508	chr9:133005508:C:T	3.23802e-19	-7.15548e-10	-1.3612	0.000133589	-7.15548e-10	-1.36103
133005637	chr9:133005637:C:T	3.41072e-19	-7.15548e-10	-1.30924	0.000137681	-7.15548e-10	-1.33086
133006022	chr9:133006022:C:T	1.6465e-19	-0.691972	-1.34554	5.86055e-05	-0.832294	-1.35267
133006837	chr9:133006837:G:A	4.92408e-20	-1.88749	-1.35713	1.88129e-05	-1.96135	-1.3599
133006841	chr9:133006841:G:C	4.67381e-20	-2.00025	-1.29652	1.63518e-05	-2.18051	-1.28095
133007380	chr9:133007380:G:T	3.49825e-19	-7.15548e-10	-1.2839	0.000140366	-7.15548e-10	-1.31155
133007391	chr9:133007391:A:T	4.81803e-20	-2.08998	-1.1764	1.88402e-05	-2.14523	-1.17457
133007528	chr9:133007528:G:T	3.89735e-19	-7.15548e-10	-1.17587	0.000154381	-7.15548e-10	-1.21638
133007553	chr9:133007553:A:T	4.86143e-20	-1.90789	-1.34953	1.85716e-05	-1.97952	-1.35464
133007829	chr9:133007829:G:A	4.61137e-20	-2.11376	-1.19646	1.81762e-05	-2.16117	-1.19451
133007853	chr9:133007853:G:A	4.25216e-19	-7.15548e-10	-1.08874	0.00016927	-7.15548e-10	-1.1243
133007950	chr9:133007950:A:C	4.88448e-20	-2.05477	-1.19791	1.88068e-05	-2.1737	-1.14788
133008043	chr9:133008043:T:C	1.02415e-19	-1.48319	-1.02911	4.01942e-05	-1.54131	-1.02077
133008163	chr9:133008163:C:A	4.75712e-20	-2.18116	-1.09795	2.44495e-05	-1.91628	-1.14291
133008176	chr9:133008176:G:A	6.27418e-20	-2.19683	-0.805474	2.62417e-05	-2.18677	-0.801678
133008194	chr9:133008194:G:A	6.8411e-20	-2.19568	-0.720116	2.85506e-05	-2.1894	-0.71472
133008217	chr9:133008217:A:G	5.16728e-20	-1.86191	-1.33449	1.95414e-05	-1.94061	-1.34266
133008261	chr9:133008261:G:A	3.86528e-19	-7.15548e-10	-1.18413	0.000153291	-7.15548e-10	-1.22346
133008303	chr9:133008303:G:T	3.62481e-19	-7.15548e-10	-1.24836	0.000139983	-7.15548e-10	-1.31428
133008309	chr9:133008309:G:A	3.44602e-19	-7.15548e-10	-1.29894	0.000144026	-7.15548e-10	-1.2858
133008456	chr9:133008456:C:A	4.44565e-19	-7.15548e-10	-1.04424	0.000201784	-7.15548e-10	-0.948601
133008945	chr9:133008945:C:T	3.73822e-19	-7.15548e-10	-1.21755	0.000155926	-7.15548e-10	-1.20642
133009186	chr9:133009186:T:C	3.79021e-20	-2.14534	-1.36099	1.64609e-05	-2.09657	-1.35824
133009218	chr9:133009218:T:C	4.34277e-20	-2.1952	-1.17503	2.11501e-05	-1.9913	-1.21285
133009419	chr9:133009419:T:G	4.52714e-20	-1.97505	-1.35361	1.75528e-05	-2.0488	-1.34178
133009556	chr9:133009556:G:C	5.29634e-19	-7.15548e-10	-0.869148	0.000209477	-7.15548e-10	-0.911184
133009607	chr9:133009607:G:A	2.06395e-18	-7.15548e-10	0.491043	0.000769826	-7.15548e-10	0.390366
133009663	chr9:133009663:G:A	4.52438e-19	-7.15548e-10	-1.02668	0.00020574	-7.15548e-10	-0.929185
133009668	chr9:133009668:A:G	7.15744e-20	-2.15776	-0.712832	2.67307e-05	-2.19245	-0.777533
133009784	chr9:133009784:AAG:A	3.78059e-19	-7.15548e-10	-1.20628	0.000167275	-7.15548e-10	-1.13616
133009898	chr9:133009898:C:T	1.65515e-18	-7.15548e-10	0.270314	0.000614	-7.15548e-10	0.164197
133010530	chr9:133010530:G:A	4.07654e-19	-7.15548e-10	-1.13092	0.000160233	-7.15548e-10	-1.17917
133010535	chr9:133010535:C:T	4.18811e-19	-7.15548e-10	-1.10391	0.000164085	-7.15548e-10	-1.15542
133010621	chr9:133010621:A:G	3.89011e-19	-7.15548e-10	-1.17773	0.000167625	-7.15548e-10	-1.13407
133010989	chr9:133010989:A:C	1.61797e-19	-2.05499	-6.63902e-10	5.79347e-05	-2.19648	-6.63902e-10
133011084	chr9:133011084:G:T	4.46844e-19	-7.15548e-10	-1.03912	0.000203077	-7.15548e-10	-0.942211
133011808	chr9:133011808:C:T	3.26228e-19	-7.15548e-10	-1.35374	0.000137703	-7.15548e-10	-1.3307
133012149	chr9:133012149:C:T	6.56951e-20	-2.19837	-0.757944	2.80642e-05	-2.17551	-0.745793
133012198	chr9:133012198:G:A	5.3196e-20	-2.19363	-0.973718	2.11307e-05	-2.19564	-1.00943
133012468	chr9:133012468:C:T	6.37971e-20	-2.10285	-0.882773	2.84983e-05	-2.04534	-0.860616
133012521	chr9:133012521:TGGTGAAAC:T	6.88757e-20	-2.1305	-0.778535	3.04471e-05	-2.08111	-0.758699
133012664	chr9:133012664:G:A	6.53235e-20	-2.11748	-0.844501	2.43738e-05	-2.16437	-0.89792
133012680	chr9:133012680:A:T	3.79244e-19	-7.15548e-10	-1.20315	0.000153288	-7.15548e-10	-1.22348
133012703	chr9:133012703:T:A	6.89865e-20	-2.02774	-0.879688	3.17334e-05	-1.9401	-0.858328
133012710	chr9:133012710:A:G	4.5293e-19	-7.15548e-10	-1.0256	0.000168906	-7.15548e-10	-1.12646
133012763	chr9:133012763:G:A	6.77937e-20	-2.02262	-0.902246	3.1234e-05	-1.93259	-0.8817
133012799	chr9:133012799:GAGAA:G	6.91537e-20	-2.02457	-0.880429	3.18651e-05	-1.93502	-0.859268
133012860	chr9:133012860:G:GA	3.23802e-19	-7.15548e-10	-1.3612	0.000133756	-7.15548e-10	-1.35978
133012895	chr9:133012895:C:T	1.27816e-19	-1.17295	-1.1178	4.74058e-05	-1.29101	-1.10604
133012909	chr9:133012909:C:T	3.2384e-19	-7.15548e-10	-1.36108	0.000133584	-7.15548e-10	-1.36107
133012910	chr9:133012910:G:A	1.53352e-18	-7.15548e-10	0.193987	0.000571809	-7.15548e-10	0.0930064
133013020	chr9:133013020:G:A	6.18516e-20	-2.12515	-0.891451	2.3152e-05	-2.16936	-0.944353
133013129	chr9:133013129:G:A	6.38256e-20	-2.11984	-0.865342	2.83648e-05	-2.06739	-0.843256
133013238	chr9:133013238:T:C	4.50962e-19	-7.15548e-10	-1.02995	0.000167668	-7.15548e-10	-1.13381
133013246	chr9:133013246:G:A	3.90963e-19	-7.15548e-10	-1.17272	0.000155014	-7.15548e-10	-1.21228
133013364	chr9:133013364:C:T	7.01746e-20	-1.99611	-0.89424	3.25721e-05	-1.89922	-0.873122
133013509	chr9:133013509:C:A	7.21265e-20	-2.00963	-0.853278	3.34535e-05	-1.91459	-0.831052
133013617	chr9:133013617:A:T	3.25163e-19	-7.15548e-10	-1.35701	0.000136765	-7.15548e-10	-1.33753
133013624	chr9:133013624:T:C	4.52662e-20	-2.17261	-1.15617	2.38539e-05	-1.88666	-1.19719
133013643	chr9:133013643:C:T	7.01118e-20	-2.19748	-0.693764	2.96579e-05	-2.18439	-0.681679
133013645	chr9:133013645:T:C	1.64756e-18	-7.15548e-10	0.265715	0.000612934	-7.15548e-10	0.162459
133013676	chr9:133013676:A:G	7.46451e-20	-2.01571	-0.81288	3.46268e-05	-1.92255	-0.788621
133013705	chr9:133013705:GGAGGCT:G	4.38725e-20	-1.99969	-1.36036	2.0626e-05	-1.86913	-1.36011
133013728	chr9:133013728:G:A	3.82323e-19	-7.15548e-10	-1.19507	0.000152195	-7.15548e-10	-1.23063
133013756	chr9:133013756:G:A	6.79746e-20	-2.01888	-0.903315	3.13349e-05	-1.92814	-0.882929
133013851	chr9:133013851:T:C	3.7528e-19	-7.15548e-10	-1.21366	0.000155933	-7.15548e-10	-1.20637
133014026	chr9:133014026:A:G	4.30472e-20	-2.18179	-1.19725	2.22149e-05	-1.92099	-1.23404
133014049	chr9:133014049:ACAGTT:A	1.75898e-19	-1.97143	-6.63902e-10	5.92786e-05	-2.17355	-6.63902e-10
133014189	chr9:133014189:C:T	3.97654e-19	-7.15548e-10	-1.15575	0.000173665	-7.15548e-10	-1.09867
133014192	chr9:133014192:G:A	6.72589e-20	-2.19774	-0.735049	2.84619e-05	-2.18334	-0.723893
133014577	chr9:133014577:C:T	6.81986e-20	-2.02389	-0.895017	3.13838e-05	-1.93503	-0.874478
133014584	chr9:133014584:A:T	4.41254e-19	-7.15548e-10	-1.05171	0.000200093	-7.15548e-10	-0.957016
133014692	chr9:133014692:A:G	1.49072e-19	-1.17295	-0.963954	5.51514e-05	-1.29349	-0.952227
133014975	chr9:133014975:G:A	1.72703e-19	-1.12895	-0.860807	6.38832e-05	-1.25055	-0.848188
133015042	chr9:133015042:T:C	6.1477e-20	-2.13026	-0.892408	2.30674e-05	-2.17165	-0.945728
133015156	chr9:133015156:A:G	6.89916e-20	-2.00946	-0.897893	3.18795e-05	-1.91658	-0.877251
133015248	chr9:133015248:T:C	1.40314e-19	-2.19745	-6.63902e-10	5.78585e-05	-2.1978	-6.63902e-10
133015333	chr9:133015333:C:G	3.75611e-19	-7.15548e-10	-1.21278	0.000156521	-7.15548e-10	-1.20261
133015373	chr9:133015373:T:C	3.77998e-19	-7.15548e-10	-1.20644	0.000148404	-7.15548e-10	-1.25586
133015604	chr9:133015604:G:A	6.88687e-20	-2.02433	-0.884801	3.17031e-05	-1.93507	-0.864308
133015840	chr9:133015840:T:G	5.59123e-20	-2.1936	-0.923954	2.32159e-05	-2.19235	-0.918606
133015880	chr9:133015880:A:G	3.07552e-19	-1.41269	-6.63902e-10	8.36414e-05	-1.82926	-6.63902e-10
133016492	chr9:133016492:T:C	6.45867e-20	-2.06314	-0.910187	2.94864e-05	-1.98217	-0.889703
133016602	chr9:133016602:C:A	4.90044e-20	-2.13595	-1.11347	1.88532e-05	-2.17474	-1.14437
133016634	chr9:133016634:G:A	3.2568e-19	-7.15548e-10	-1.35542	0.00013507	-7.15548e-10	-1.35001
133016693	chr9:133016693:C:T	6.86309e-19	-7.15548e-10	-0.610006	0.000282219	-7.15548e-10	-0.613113
133016955	chr9:133016955:A:C	1.59214e-19	-2.07108	-6.63902e-10	5.78486e-05	-2.19797	-6.63902e-10
133017158	chr9:133017158:G:A	4.46683e-19	-7.15548e-10	-1.03948	0.000202994	-7.15548e-10	-0.942622
133017413	chr9:133017413:G:A	1.73029e-19	-1.98787	-6.63902e-10	5.89513e-05	-2.17909	-6.63902e-10
133017427	chr9:133017427:T:C	4.93424e-20	-2.14301	-1.09954	1.89451e-05	-2.17982	-1.13443
133017575	chr9:133017575:T:C	4.68459e-20	-1.97862	-1.31585	1.60656e-05	-2.17423	-1.30489
133017594	chr9:133017594:T:C	1.16831e-19	-1.95535	-0.425252	4.31483e-05	-1.98926	-0.501895
133017783	chr9:133017783:A:G	4.60403e-20	-1.95788	-1.35394	1.77914e-05	-2.02144	-1.35564
133017987	chr9:133017987:A:C	4.57492e-20	-1.96497	-1.35319	1.76941e-05	-2.02767	-1.3549
133018173	chr9:133018173:T:C	9.70577e-19	-7.15548e-10	-0.263443	0.000370188	-7.15548e-10	-0.341788
133018256	chr9:133018256:C:T	4.41528e-20	-2.18701	-1.16666	2.2471e-05	-1.93674	-1.20683
133018603	chr9:133018603:C:T	9.22721e-20	-1.91654	-0.700047	3.34004e-05	-1.95267	-0.794558
133018711	chr9:133018711:G:A	4.45434e-20	-2.18441	-1.16046	2.29188e-05	-1.92283	-1.20102
133018743	chr9:133018743:C:T	5.28929e-20	-1.95771	-1.21536	1.74758e-05	-2.14871	-1.24627
133018785	chr9:133018785:T:C	4.05145e-19	-7.15548e-10	-1.13709	0.000160063	-7.15548e-10	-1.18023
133019109	chr9:133019109:T:C	3.29992e-19	-7.15548e-10	-1.34227	0.000137125	-7.15548e-10	-1.3349
133020362	chr9:133020362:G:A	1.46528e-19	-2.15412	-6.63902e-10	5.83578e-05	-2.18921	-6.63902e-10
133020428	chr9:133020428:G:C	6.08874e-19	-7.15548e-10	-0.729723	0.000234828	-7.15548e-10	-0.796944
133020550	chr9:133020550:C:T	3.44968e-19	-7.15548e-10	-1.29788	0.00014294	-7.15548e-10	-1.29338
133021081	chr9:133021081:T:G	6.73669e-20	-1.58964	-1.34154	1.95877e-05	-1.97184	-1.30905
133021242	chr9:133021242:A:AT	9.13628e-20	-1.55306	-1.07343	2.54061e-05	-2.00229	-1.01852
133021273	chr9:133021273:C:G	3.78579e-18	-7.15548e-10	1.09768	0.00145908	-7.15548e-10	1.02976
133021372	chr9:133021372:A:T	1.23083e-19	-1.24421	-1.08427	4.53375e-05	-1.36432	-1.07735
133021442	chr9:133021442:A:G	5.44597e-19	-7.15548e-10	-0.841289	0.000254488	-7.15548e-10	-0.716543
133021623	chr9:133021623:C:T	4.57012e-20	-2.18005	-1.13916	2.37816e-05	-1.90476	-1.18212
133021649	chr9:133021649:A:G	3.93133e-19	-7.15548e-10	-1.16719	0.00017566	-7.15548e-10	-1.08725
133021683	chr9:133021683:C:T	3.24688e-19	-7.15548e-10	-1.35847	0.000138954	-7.15548e-10	-1.32166
133022002	chr9:133022002:C:T	1.09965e-19	-1.8876	-0.553571	4.57769e-05	-1.95678	-0.475234
133022089	chr9:133022089:T:C	1.40638e-19	-2.19514	-6.63902e-10	5.83872e-05	-2.1887	-6.63902e-10
133022210	chr9:133022210:C:T	1.47269e-19	-2.14907	-6.63902e-10	6.96956e-05	-2.01166	-6.63902e-10
133022368	chr9:133022368:G:T	6.66887e-19	-7.15548e-10	-0.638713	0.00026965	-7.15548e-10	-0.658672
133022378	chr9:133022378:G:A	4.00679e-19	-7.15548e-10	-1.14817	0.000166322	-7.15548e-10	-1.14187
133022383	chr9:133022383:G:A	4.24832e-20	-2.04356	-1.34866	1.49827e-05	-2.18828	-1.36062
133022480	chr9:133022480:G:C	3.79123e-19	-7.15548e-10	-1.20347	0.000163138	-7.15548e-10	-1.1612
133022675	chr9:133022675:C:A	4.47369e-20	-2.18221	-1.15832	2.31515e-05	-1.91448	-1.19926
133022704	chr9:133022704:G:A	1.25816e-19	-2.16327	-0.143241	4.66202e-05	-2.19685	-0.216911
133022720	chr9:133022720:T:C	3.3381e-19	-7.15548e-10	-1.33076	0.000143068	-7.15548e-10	-1.29248
133023549	chr9:133023549:T:C	5.28237e-19	-7.15548e-10	-0.871789	0.000236254	-7.15548e-10	-0.79089
133023713	chr9:133023713:G:C	3.25808e-19	-7.15548e-10	-1.35502	0.000135002	-7.15548e-10	-1.35051
133023761	chr9:133023761:G:C	1.11897e-19	-2.18229	-0.241471	3.95691e-05	-2.19774	-0.380007
133023860	chr9:133023860:G:A	4.26532e-19	-1.08565	-6.63902e-10	0.000192995	-0.993136	-6.63902e-10
133024168	chr9:133024168:G:A	4.07269e-19	-7.15548e-10	-1.13186	0.00018199	-7.15548e-10	-1.05185
133024280	chr9:133024280:G:C	7.18557e-19	-0.564089	-6.63902e-10	0.000329471	-0.458311	-6.63902e-10
133024501	chr9:133024501:G:A	5.30063e-20	-1.88062	-1.2903	1.70884e-05	-2.10852	-1.30887
133024548	chr9:133024548:G:C	8.61863e-20	-2.19693	-0.487897	3.18045e-05	-2.18627	-0.60992
133024665	chr9:133024665:A:G	4.30875e-19	-7.15548e-10	-1.07552	0.00016782	-7.15548e-10	-1.13291
133025234	chr9:133025234:A:C	1.67602e-19	-2.01974	-6.63902e-10	5.94197e-05	-2.17117	-6.63902e-10
133025260	chr9:133025260:A:T	3.33512e-19	-7.15548e-10	-1.33166	0.000134417	-7.15548e-10	-1.35485
133025312	chr9:133025312:G:A	6.10591e-20	-1.85159	-1.1779	1.86946e-05	-2.08898	-1.23859
133025447	chr9:133025447:C:CCCTCTGTCACACCCA	5.05322e-19	-7.15548e-10	-0.916138	0.000195287	-7.15548e-10	-0.98133
133025668	chr9:133025668:C:T	5.13703e-19	-7.15548e-10	-0.899688	0.000198237	-7.15548e-10	-0.966334
133025870	chr9:133025870:T:A	3.84727e-20	-2.1564	-1.33499	1.61101e-05	-2.18147	-1.29488
133025972	chr9:133025972:T:C	5.22241e-19	-7.15548e-10	-0.883205	0.000201446	-7.15548e-10	-0.950276
133025984	chr9:133025984:T:C	3.24186e-19	-7.15548e-10	-1.36002	0.000133603	-7.15548e-10	-1.36093
133026378	chr9:133026378:T:C	2.00522e-19	-1.0187	-0.821706	6.38807e-05	-1.21373	-0.885052
133026897	chr9:133026897:G:T	9.19509e-20	-1.27656	-1.34352	4.21839e-05	-1.17359	-1.34017
133027014	chr9:133027014:A:G	5.65652e-19	-7.15548e-10	-0.803356	0.000217004	-7.15548e-10	-0.875882
133027037	chr9:133027037:T:C	5.46864e-19	-7.15548e-10	-0.837133	0.000209926	-7.15548e-10	-0.909042
133027038	chr9:133027038:G:A	5.36773e-19	-7.15548e-10	-0.855759	0.000206069	-7.15548e-10	-0.927589
133027095	chr9:133027095:C:T	3.78342e-19	-7.15548e-10	-1.20554	0.000157089	-7.15548e-10	-1.19899
133027302	chr9:133027302:C:T	5.0018e-20	-2.00712	-1.22184	1.82252e-05	-2.13763	-1.21536
133027320	chr9:133027320:T:C	9.78786e-19	-7.15548e-10	-0.255021	0.000351448	-7.15548e-10	-0.393737
133027575	chr9:133027575:A:G	1.36468e-19	-0.867411	-1.35784	5.42228e-05	-0.90666	-1.35604
133027651	chr9:133027651:G:A	4.41813e-20	-2.15262	-1.20041	1.74567e-05	-2.16317	-1.2329
133027679	chr9:133027679:G:A	2.6792e-18	-7.15548e-10	0.751938	0.000915025	-7.15548e-10	0.563153
133027834	chr9:133027834:G:A	1.17473e-17	-7.15548e-10	2.23004	0.00382642	-7.15548e-10	1.99389
133027878	chr9:133027878:G:C	4.84026e-19	-0.959196	-6.63902e-10	0.000138757	-1.32308	-6.63902e-10
133027904	chr9:133027904:T:C	1.61024e-19	-2.11997	0.0601891	5.55362e-05	-1.9644	-0.274363
133028238	chr9:133028238:G:A	5.06808e-20	-2.19057	-1.02522	2.10634e-05	-2.19758	-1.01068
133028247	chr9:133028247:C:T	4.08779e-19	-7.15548e-10	-1.12816	0.000161896	-7.15548e-10	-1.16884
133028267	chr9:133028267:A:G	3.74933e-19	-7.15548e-10	-1.21459	0.000149865	-7.15548e-10	-1.24606
133028610	chr9:133028610:T:C	1.63219e-19	-1.90528	-0.140962	6.37966e-05	-2.00486	-0.0952389
133028646	chr9:133028646:A:C	1.18516e-18	-7.15548e-10	-0.0636991	0.000631739	-7.15548e-10	0.192677
133028676	chr9:133028676:C:T	4.01179e-19	-7.15548e-10	-1.14693	0.000161576	-7.15548e-10	-1.17082
133028871	chr9:133028871:A:C	4.49454e-19	-1.0333	-6.63902e-10	0.000127246	-1.40967	-6.63902e-10
133028879	chr9:133028879:A:G	1.07662e-19	-1.92587	-0.536471	4.13765e-05	-2.01937	-0.51372
133028953	chr9:133028953:T:C	1.03664e-19	-1.92245	-0.577733	4.07478e-05	-1.99305	-0.555346
133029363	chr9:133029363:A:G	4.78334e-20	-1.92759	-1.34602	2.009e-05	-1.93343	-1.32215
133029364	chr9:133029364:C:A	3.47433e-19	-7.15548e-10	-1.29076	0.000145374	-7.15548e-10	-1.27649
133029471	chr9:133029471:C:T	2.653e-18	-7.15548e-10	0.742111	0.00095391	-7.15548e-10	0.604771
133029651	chr9:133029651:C:T	4.65571e-20	-1.95102	-1.34964	1.94803e-05	-1.95737	-1.32902
133029762	chr9:133029762:G:C	1.30205e-19	-2.0534	-0.218826	6.59477e-05	-2.08533	0.0183982
133029769	chr9:133029769:A:G	9.98196e-20	-1.93874	-0.599231	3.8553e-05	-2.02965	-0.574114
133029772	chr9:133029772:G:A	1.56205e-19	-2.09017	-6.63902e-10	7.20431e-05	-1.97853	-6.63902e-10
133029868	chr9:133029868:T:C	1.1718e-19	-1.87442	-0.503201	4.47977e-05	-1.97676	-0.476882
133030314	chr9:133030314:C:T	4.18158e-20	-2.0515	-1.35656	1.6717e-05	-2.08569	-1.35368
133030482	chr9:133030482:A:C	4.33777e-18	-7.15548e-10	1.23378	0.00177806	-7.15548e-10	1.22748
133030670	chr9:133030670:C:T	1.32673e-19	-2.02846	-0.22499	6.72663e-05	-2.05788	0.0107374
133030719	chr9:133030719:C:T	6.93883e-19	-0.59903	-6.63902e-10	0.000291732	-0.579963	-6.63902e-10
133030990	chr9:133030990:G:A	3.29206e-19	-7.15548e-10	-1.34465	0.000134432	-7.15548e-10	-1.35474
133031464	chr9:133031464:G:A	3.246e-19	-7.15548e-10	-1.35874	0.000133562	-7.15548e-10	-1.36123
133031641	chr9:133031641:C:T	3.34322e-19	-7.15548e-10	-1.32923	0.000139566	-7.15548e-10	-1.31726
133032412	chr9:133032412:TAA:T	3.43748e-19	-7.15548e-10	-1.30143	0.000140044	-7.15548e-10	-1.31384
133032770	chr9:133032770:A:T	3.55056e-19	-1.26906	-6.63902e-10	0.000142877	-1.29382	-6.63902e-10
133032804	chr9:133032804:A:G	6.91662e-20	-1.69824	-1.20658	2.89723e-05	-1.73066	-1.15879
133032812	chr9:133032812:G:A	6.63426e-20	-1.96916	-0.977343	2.26641e-05	-2.08593	-1.04908
133032913	chr9:133032913:A:G	6.343e-20	-1.83721	-1.15419	2.6872e-05	-1.86637	-1.09834
133032981	chr9:133032981:G:C	3.53577e-19	-7.15548e-10	-1.27323	0.000143761	-7.15548e-10	-1.28764
133033239	chr9:133033239:G:A	5.60083e-19	-7.15548e-10	-0.81325	0.000208688	-7.15548e-10	-0.914958
133033480	chr9:133033480:T:C	3.31893e-19	-7.15548e-10	-1.33652	0.00013794	-7.15548e-10	-1.32898
133033715	chr9:133033715:G:C	9.90314e-19	-7.15548e-10	-0.243312	0.000498688	-7.15548e-10	-0.0438177
133033730	chr9:133033730:T:C	3.64591e-19	-7.15548e-10	-1.24256	0.000163674	-7.15548e-10	-1.15792
133033741	chr9:133033741:T:C	3.54059e-19	-7.15548e-10	-1.27187	0.000153415	-7.15548e-10	-1.22265
133034066	chr9:133034066:C:T	1.62234e-19	-2.0523	-6.63902e-10	5.78771e-05	-2.19748	-6.63902e-10
133034180	chr9:133034180:G:A	3.77988e-19	-7.15548e-10	-1.20647	0.00015699	-7.15548e-10	-1.19961
133034308	chr9:133034308:T:C	3.67213e-19	-7.15548e-10	-1.23539	0.000165499	-7.15548e-10	-1.14683
133034682	chr9:133034682:T:G	3.31788e-19	-7.15548e-10	-1.33684	0.000137893	-7.15548e-10	-1.32932
133034941	chr9:133034941:T:C	8.11303e-20	-1.67485	-1.07042	2.97022e-05	-1.78316	-1.08142
133035216	chr9:133035216:A:G	1.69476e-18	-7.15548e-10	0.293965	0.000882734	-7.15548e-10	0.527226
133035683	chr9:133035683:GT:G	2.19246e-18	-7.15548e-10	0.551445	0.00115675	-7.15548e-10	0.797572
133035701	chr9:133035701:G:A	3.68105e-19	-7.15548e-10	-1.23296	0.00016565	-7.15548e-10	-1.14592
133036092	chr9:133036092:A:G	7.27743e-20	-1.8213	-1.03267	3.15991e-05	-1.84065	-0.962019
133036273	chr9:133036273:A:G	3.30939e-19	-7.15548e-10	-1.3394	0.000137502	-7.15548e-10	-1.33216
133036350	chr9:133036350:A:G	4.35192e-19	-7.15548e-10	-1.06555	0.000185434	-7.15548e-10	-1.0331
133036382	chr9:133036382:T:A	4.03941e-19	-7.15548e-10	-1.14006	0.000186253	-7.15548e-10	-1.02869
133036444	chr9:133036444:A:G	3.43296e-19	-7.15548e-10	-1.30274	0.000142737	-7.15548e-10	-1.29479
133036496	chr9:133036496:G:C	3.5113e-19	-7.15548e-10	-1.28018	0.000140718	-7.15548e-10	-1.30904
133036716	chr9:133036716:A:G	6.24238e-20	-1.65252	-1.35487	2.911e-05	-1.54075	-1.34396
133036745	chr9:133036745:C:T	2.305e-18	-7.15548e-10	0.6015	0.00105799	-7.15548e-10	0.708323
133036777	chr9:133036777:T:C	7.48674e-20	-1.81443	-1.01118	3.25264e-05	-1.83542	-0.938328
133036843	chr9:133036843:T:C	6.75611e-20	-1.76256	-1.16574	2.5019e-05	-1.86288	-1.17328
133037072	chr9:133037072:C:T	5.10208e-19	-7.15548e-10	-0.906516	0.000197476	-7.15548e-10	-0.970179
133037159	chr9:133037159:C:T	1.64397e-18	-7.15548e-10	0.263536	0.000720011	-7.15548e-10	0.323468
133037189	chr9:133037189:A:G	1.30206e-19	-1.44606	-0.826157	6.19327e-05	-1.38571	-0.744041
133037712	chr9:133037712:T:C	3.73924e-19	-7.15548e-10	-1.21728	0.000153602	-7.15548e-10	-1.22143
133038023	chr9:133038023:T:C	5.5509e-19	-7.15548e-10	-0.822203	0.000238131	-7.15548e-10	-0.782979
133038096	chr9:133038096:C:T	5.15889e-20	-1.85928	-1.33875	2.27872e-05	-1.78978	-1.33982
133038186	chr9:133038186:G:C	5.84204e-19	-7.15548e-10	-0.771084	0.000266384	-7.15548e-10	-0.67086
133038965	chr9:133038965:G:T	1.41027e-19	-1.79827	-0.394111	8.51573e-05	-1.65422	-0.15708
133038988	chr9:133038988:C:T	3.67796e-19	-7.15548e-10	-1.2338	0.000150898	-7.15548e-10	-1.2392
133039290	chr9:133039290:A:G	3.67587e-19	-7.15548e-10	-1.23437	0.000150811	-7.15548e-10	-1.23977
133039527	chr9:133039527:C:A	6.05745e-20	-1.79872	-1.23874	3.20483e-05	-1.66155	-1.12701
133039611	chr9:133039611:T:C	6.80082e-20	-1.87838	-1.04333	2.29412e-05	-2.02458	-1.09828
133039754	chr9:133039754:A:G	3.27367e-19	-7.15548e-10	-1.35025	0.000135518	-7.15548e-10	-1.34669
133040190	chr9:133040190:A:G	2.22687e-18	-7.15548e-10	0.567019	0.00117887	-7.15548e-10	0.816509
133040266	chr9:133040266:C:T	3.6405e-19	-7.15548e-10	-1.24404	0.000156175	-7.15548e-10	-1.20482
133040775	chr9:133040775:G:T	3.82629e-19	-7.15548e-10	-1.19427	0.000152204	-7.15548e-10	-1.23058
133040838	chr9:133040838:A:T	1.23233e-19	-1.74558	-0.581676	7.3234e-05	-1.58983	-0.372313
133041088	chr9:133041088:C:T	7.01875e-20	-1.53718	-1.35298	2.79307e-05	-1.573	-1.35307
133041137	chr9:133041137:C:T	7.63093e-20	-1.44543	-1.36111	3.03683e-05	-1.48117	-1.36123
133041179	chr9:133041179:C:T	4.59899e-19	-7.15548e-10	-1.01033	0.000187118	-7.15548e-10	-1.02406
133041192	chr9:133041192:A:C	4.8475e-19	-7.15548e-10	-0.957701	0.000207532	-7.15548e-10	-0.920512
133041428	chr9:133041428:T:C	7.79793e-20	-1.42378	-1.36111	3.10033e-05	-1.46047	-1.36123
133041631	chr9:133041631:A:G	1.78967e-19	-0.599148	-1.35498	3.48889e-05	-1.35047	-1.35316
133041643	chr9:133041643:A:G	1.48985e-19	-1.35287	-0.784617	7.1431e-05	-1.28403	-0.703034
133041784	chr9:133041784:G:A	3.46422e-19	-7.15548e-10	-1.29368	0.000146431	-7.15548e-10	-1.26924
133042509	chr9:133042509:A:G	3.93036e-19	-7.15548e-10	-1.16743	0.000175566	-7.15548e-10	-1.08778
133042960	chr9:133042960:A:G	3.27647e-19	-7.15548e-10	-1.3494	0.000133747	-7.15548e-10	-1.35985
133042980	chr9:133042980:C:T	1.48851e-19	-2.13839	-6.63902e-10	6.55416e-05	-2.07311	-6.63902e-10
133043287	chr9:133043287:C:T	3.41872e-18	-7.15548e-10	0.995686	0.00127826	-7.15548e-10	0.897453
133043290	chr9:133043290:G:A	4.86082e-19	-7.15548e-10	-0.954956	0.00020813	-7.15548e-10	-0.917634
133043439	chr9:133043439:G:T	7.00724e-19	-7.15548e-10	-0.58922	0.000303652	-7.15548e-10	-0.539915
133043498	chr9:133043498:T:C	7.11598e-19	-7.15548e-10	-0.573821	0.000308511	-7.15548e-10	-0.524042
133043697	chr9:133043697:A:G	2.84909e-18	-7.15548e-10	0.813421	0.00152972	-7.15548e-10	1.07704
133043783	chr9:133043783:G:A	3.90041e-19	-7.15548e-10	-1.17508	0.000160017	-7.15548e-10	-1.18052
133043991	chr9:133043991:G:A	7.20796e-20	-1.50352	-1.36004	2.87891e-05	-1.53564	-1.36016
133044102	chr9:133044102:G:A	3.55191e-19	-7.15548e-10	-1.26868	0.000150244	-7.15548e-10	-1.24354
133044114	chr9:133044114:C:T	1.80401e-19	-1.94615	-6.63902e-10	5.83218e-05	-2.18982	-6.63902e-10
133044568	chr9:133044568:C:T	3.71461e-19	-7.15548e-10	-1.22389	0.000151538	-7.15548e-10	-1.23496
133044880	chr9:133044880:CAT:C	3.2431e-19	-7.15548e-10	-1.35963	0.000133667	-7.15548e-10	-1.36045
133044923	chr9:133044923:C:T	3.24376e-19	-7.15548e-10	-1.35943	0.000133689	-7.15548e-10	-1.36028
133045219	chr9:133045219:G:A	6.98693e-20	-1.54241	-1.3523	2.78247e-05	-1.57748	-1.35239
133045322	chr9:133045322:C:T	3.18959e-18	-7.15548e-10	0.926315	0.0011711	-7.15548e-10	0.809899
133045783	chr9:133045783:C:T	6.80836e-20	-1.56817	-1.35243	2.71173e-05	-1.60311	-1.35252
133045928	chr9:133045928:T:C	7.16404e-19	-7.15548e-10	-0.56709	0.000310213	-7.15548e-10	-0.518539
133046252	chr9:133046252:G:A	1.3548e-19	-1.79715	-0.435358	8.14799e-05	-1.64781	-0.207633
133046365	chr9:133046365:G:A	6.90186e-20	-1.54731	-1.35965	2.74596e-05	-1.58323	-1.35985
133046565	chr9:133046565:T:G	3.24061e-19	-7.15548e-10	-1.3604	0.000133884	-7.15548e-10	-1.35883
133046606	chr9:133046606:C:T	4.86146e-19	-7.15548e-10	-0.954825	0.000209337	-7.15548e-10	-0.911851
133047363	chr9:133047363:C:T	3.33466e-19	-7.15548e-10	-1.33179	0.00014911	-7.15548e-10	-1.25112
133047459	chr9:133047459:A:G	3.23831e-19	-7.15548e-10	-1.36111	0.000133562	-7.15548e-10	-1.36123
133047514	chr9:133047514:A:G	3.49918e-19	-7.15548e-10	-1.28363	0.000150287	-7.15548e-10	-1.24325
133047764	chr9:133047764:C:T	7.21727e-20	-1.50121	-1.36107	2.86383e-05	-1.53995	-1.36111
133048357	chr9:133048357:TGTG:T	1.21947e-18	-7.15548e-10	-0.0351584	0.000446037	-7.15548e-10	-0.155397
133048529	chr9:133048529:C:T	1.96774e-18	-7.15548e-10	0.443307	0.00103325	-7.15548e-10	0.684668
133048544	chr9:133048544:T:C	7.15866e-19	-7.15548e-10	-0.567841	0.000309885	-7.15548e-10	-0.519596
133048748	chr9:133048748:C:A	3.2409e-19	-7.15548e-10	-1.36031	0.0001336	-7.15548e-10	-1.36095
133049235	chr9:133049235:G:A	4.05353e-19	-7.15548e-10	-1.13658	0.000166367	-7.15548e-10	-1.1416
133049728	chr9:133049728:T:C	7.08281e-20	-1.84384	-1.03724	2.36425e-05	-2.00036	-1.0924
133049874	chr9:133049874:G:A	3.31704e-19	-7.15548e-10	-1.33709	0.000136932	-7.15548e-10	-1.33631
133050630	chr9:133050630:A:G	7.9233e-20	-1.77881	-0.990132	2.57572e-05	-1.95317	-1.05391
133051563	chr9:133051563:C:G	3.34694e-19	-7.15548e-10	-1.32812	0.00013756	-7.15548e-10	-1.33174
133051606	chr9:133051606:A:G	7.99114e-20	-1.89992	-0.860496	2.74354e-05	-2.04319	-0.900778
133051910	chr9:133051910:G:T	3.56381e-19	-7.15548e-10	-1.26533	0.000154776	-7.15548e-10	-1.21382
133052603	chr9:133052603:A:T	4.28845e-19	-1.08024	-6.63902e-10	9.13223e-05	-1.7414	-6.63902e-10
133052703	chr9:133052703:C:T	1.12331e-18	-7.15548e-10	-0.117299	0.000573522	-7.15548e-10	0.0959977
133052867	chr9:133052867:CTG:C	1.48169e-18	-7.15548e-10	0.159605	0.000564508	-7.15548e-10	0.0801558
133052968	chr9:133052968:G:T	7.07975e-18	-7.15548e-10	1.72366	0.00267222	-7.15548e-10	1.63487
133053071	chr9:133053071:C:A	3.25497e-19	-7.15548e-10	-1.35598	0.0001344	-7.15548e-10	-1.35498
133053078	chr9:133053078:G:C	1.84242e-19	-1.92509	-6.63902e-10	8.30672e-05	-1.83615	-6.63902e-10
133053646	chr9:133053646:G:C	3.40703e-19	-7.15548e-10	-1.31032	0.000154831	-7.15548e-10	-1.21346
133053813	chr9:133053813:A:C	5.53655e-20	-1.96202	-1.16536	2.09565e-05	-2.05873	-1.15462
133054997	chr9:133054997:G:C	3.57217e-19	-7.15548e-10	-1.26299	0.000151834	-7.15548e-10	-1.23301
133055361	chr9:133055361:G:A	3.28536e-19	-7.15548e-10	-1.34669	0.000134173	-7.15548e-10	-1.35667
133055402	chr9:133055402:T:C	8.5713e-20	-1.86466	-0.825666	2.82679e-05	-1.99178	-0.92229
133055432	chr9:133055432:A:G	3.96584e-19	-7.15548e-10	-1.15845	0.000174097	-7.15548e-10	-1.09618
133055564	chr9:133055564:G:A	8.77156e-18	-7.15548e-10	1.93794	0.00320465	-7.15548e-10	1.81656
133056378	chr9:133056378:C:T	5.65261e-19	-0.804047	-6.63902e-10	0.000152621	-1.22784	-6.63902e-10
133056570	chr9:133056570:C:T	5.15071e-19	-7.15548e-10	-0.897029	0.00022562	-7.15548e-10	-0.836948
133056572	chr9:133056572:G:A	3.38151e-19	-7.15548e-10	-1.31784	0.000140416	-7.15548e-10	-1.31119
133057473	chr9:133057473:G:A	3.27131e-19	-7.15548e-10	-1.35097	0.000135315	-7.15548e-10	-1.34819
133057557	chr9:133057557:A:G	8.74053e-20	-1.37955	-1.29123	3.62508e-05	-1.43327	-1.23206
133057631	chr9:133057631:T:C	3.74214e-19	-7.15548e-10	-1.21651	0.000169271	-7.15548e-10	-1.1243
133057735	chr9:133057735:C:T	2.77427e-19	-0.180074	-1.3357	4.80256e-05	-1.05415	-1.32992
133058109	chr9:133058109:TC:T	7.50743e-19	-7.15548e-10	-0.520271	0.000424393	-7.15548e-10	-0.205138
133058187	chr9:133058187:G:C	3.34391e-19	-7.15548e-10	-1.32902	0.000140282	-7.15548e-10	-1.31214
133058374	chr9:133058374:C:T	6.52576e-20	-1.60583	-1.35716	3.21947e-05	-1.42415	-1.35984
133059643	chr9:133059643:C:T	3.34391e-19	-7.15548e-10	-1.32902	0.000140282	-7.15548e-10	-1.31214
133059699	chr9:133059699:A:G	2.58192e-18	-7.15548e-10	0.714954	0.00158197	-7.15548e-10	1.11063
133059809	chr9:133059809:T:C	2.05398e-19	-1.81639	-6.63902e-10	6.02963e-05	-2.15653	-6.63902e-10
133060007	chr9:133060007:A:G	7.83261e-20	-1.4673	-1.31316	3.22921e-05	-1.51848	-1.26249
133060063	chr9:133060063:C:T	7.33978e-20	-1.74325	-1.10219	3.36751e-05	-1.67646	-1.06258
133060113	chr9:133060113:T:G	3.24731e-19	-7.15548e-10	-1.35834	0.000134149	-7.15548e-10	-1.35684
133060203	chr9:133060203:G:A	3.86282e-19	-7.15548e-10	-1.18477	0.000157529	-7.15548e-10	-1.19619
133060788	chr9:133060788:G:A	3.29974e-19	-7.15548e-10	-1.34232	0.000136423	-7.15548e-10	-1.34004
133061541	chr9:133061541:C:T	3.33371e-19	-7.15548e-10	-1.33208	0.000137899	-7.15548e-10	-1.32927
133061658	chr9:133061658:G:A	3.53731e-19	-7.15548e-10	-1.2728	0.000151541	-7.15548e-10	-1.23494
133061797	chr9:133061797:G:A	3.31476e-19	-7.15548e-10	-1.33778	0.000139952	-7.15548e-10	-1.3145
133063483	chr9:133063483:G:T	3.65813e-20	-2.18334	-1.35846	1.5675e-05	-2.14262	-1.36111
133064032	chr9:133064032:C:T	3.64692e-19	-7.15548e-10	-1.24228	0.000152122	-7.15548e-10	-1.23112
133064098	chr9:133064098:C:T	3.33347e-19	-7.15548e-10	-1.33215	0.000137992	-7.15548e-10	-1.3286
133064140	chr9:133064140:G:A	4.52447e-19	-7.15548e-10	-1.02666	0.000210676	-7.15548e-10	-0.905475
133064283	chr9:133064283:A:C	9.36648e-19	-7.15548e-10	-0.299027	0.000471182	-7.15548e-10	-0.100554
133064377	chr9:133064377:CT:C	4.32746e-19	-7.15548e-10	-1.07118	0.000168808	-7.15548e-10	-1.12704
133064992	chr9:133064992:C:G	3.30682e-19	-7.15548e-10	-1.34018	0.00013686	-7.15548e-10	-1.33684
133065052	chr9:133065052:T:G	3.55663e-19	-7.15548e-10	-1.26735	0.000148121	-7.15548e-10	-1.25777
133065131	chr9:133065131:G:A	3.34838e-19	-7.15548e-10	-1.32769	0.000138618	-7.15548e-10	-1.32407
133065538	chr9:133065538:C:A	3.30523e-19	-7.15548e-10	-1.34066	0.000136786	-7.15548e-10	-1.33738
133065586	chr9:133065586:C:T	2.34332e-19	-1.68459	-6.63902e-10	0.000103935	-1.61203	-6.63902e-10
133065795	chr9:133065795:G:A	3.31498e-19	-7.15548e-10	-1.33771	0.000137217	-7.15548e-10	-1.33423
133065879	chr9:133065879:G:A	3.27113e-19	-7.15548e-10	-1.35103	0.000135187	-7.15548e-10	-1.34914
133066091	chr9:133066091:T:C	3.30291e-19	-7.15548e-10	-1.34136	0.000136683	-7.15548e-10	-1.33813
133066455	chr9:133066455:T:C	3.30144e-19	-7.15548e-10	-1.34181	0.000136622	-7.15548e-10	-1.33858
133067345	chr9:133067345:G:A	3.27475e-19	-7.15548e-10	-1.34992	0.00013542	-7.15548e-10	-1.34741
133067653	chr9:133067653:G:A	4.84979e-19	-7.15548e-10	-0.957228	0.000218602	-7.15548e-10	-0.868546
133067895	chr9:133067895:C:T	9.18483e-19	-7.15548e-10	-0.31861	0.000373742	-7.15548e-10	-0.332233
133068122	chr9:133068122:A:G	1.05437e-19	-1.88862	-0.5946	5.32021e-05	-1.82863	-0.453074
133069583	chr9:133069583:A:G	3.50244e-19	-7.15548e-10	-1.2827	0.000144117	-7.15548e-10	-1.28517
133069821	chr9:133069821:A:G	7.53417e-20	-1.81242	-1.00688	3.71617e-05	-1.6883	-0.952218
133069906	chr9:133069906:G:A	3.66417e-19	-7.15548e-10	-1.23756	0.000153279	-7.15548e-10	-1.22354
133070084	chr9:133070084:A:T	4.20261e-19	-7.15548e-10	-1.10046	0.000168061	-7.15548e-10	-1.13147
133070899	chr9:133070899:C:T	3.33262e-19	-7.15548e-10	-1.33241	0.000138787	-7.15548e-10	-1.32286
133070934	chr9:133070934:C:G	1.81626e-18	-7.15548e-10	0.363202	0.000693102	-7.15548e-10	0.285379
133071121	chr9:133071121:G:A	5.63786e-19	-7.15548e-10	-0.806659	0.00022137	-7.15548e-10	-0.855961
133071962	chr9:133071962:G:A	3.82383e-19	-7.15548e-10	-1.19491	0.000153685	-7.15548e-10	-1.2209
133072397	chr9:133072397:A:G	4.18064e-20	-2.08244	-1.32584	1.79319e-05	-2.0363	-1.33291
133072461	chr9:133072461:G:A	1.53186e-18	-1.28761	1.48051	0.000525357	-1.69855	1.70683
133072484	chr9:133072484:C:T	3.23921e-19	-7.15548e-10	-1.36083	0.000133562	-7.15548e-10	-1.36124
133072873	chr9:133072873:G:A	4.36282e-19	-7.15548e-10	-1.06304	0.000173924	-7.15548e-10	-1.09718
133072883	chr9:133072883:A:G	3.67265e-19	-7.15548e-10	-1.23525	0.000146165	-7.15548e-10	-1.27106
133073058	chr9:133073058:C:T	4.17218e-19	-7.15548e-10	-1.10772	0.000166897	-7.15548e-10	-1.13842
133073077	chr9:133073077:T:C	6.89076e-19	-7.15548e-10	-0.605983	0.000326027	-7.15548e-10	-0.468819
133073178	chr9:133073178:G:A	4.27265e-19	-7.15548e-10	-1.08393	0.000170656	-7.15548e-10	-1.11615
133073217	chr9:133073217:G:A	4.16666e-19	-7.15548e-10	-1.10905	0.000166679	-7.15548e-10	-1.13973
133073522	chr9:133073522:C:T	4.60814e-19	-7.15548e-10	-1.00834	0.000188035	-7.15548e-10	-1.01917
133073915	chr9:133073915:G:C	3.24158e-19	-7.15548e-10	-1.3601	0.000134519	-7.15548e-10	-1.35409
133074221	chr9:133074221:G:T	4.28927e-19	-2.03285	0.952801	0.000262014	-1.93689	1.24949
133074459	chr9:133074459:A:G	3.83047e-19	-7.15548e-10	-1.19318	0.000154902	-7.15548e-10	-1.21301
133074503	chr9:133074503:A:G	3.82532e-19	-7.15548e-10	-1.19452	0.000154516	-7.15548e-10	-1.2155
133074511	chr9:133074511:T:C	3.82532e-19	-7.15548e-10	-1.19452	0.000154516	-7.15548e-10	-1.2155
133074529	chr9:133074529:T:A	3.82387e-19	-7.15548e-10	-1.1949	0.000154461	-7.15548e-10	-1.21585
133074548	chr9:133074548:G:A	3.82072e-19	-7.15548e-10	-1.19572	0.000154351	-7.15548e-10	-1.21657
133074887	chr9:133074887:A:T	9.621e-19	-7.15548e-10	-0.272216	0.00047026	-7.15548e-10	-0.102513
133074925	chr9:133074925:C:T	4.71113e-19	-7.15548e-10	-0.986235	0.000188058	-7.15548e-10	-1.01905
133074972	chr9:133074972:A:G	3.82179e-19	-7.15548e-10	-1.19545	0.000154381	-7.15548e-10	-1.21638
133075165	chr9:133075165:ACAAAAATTTAGCTGGG:A	3.72411e-19	-7.15548e-10	-1.22134	0.00016486	-7.15548e-10	-1.1507
133075253	chr9:133075253:T:C	4.00647e-19	-7.15548e-10	-1.14825	0.000160892	-7.15548e-10	-1.17506
133075742	chr9:133075742:C:T	1.80348e-18	-7.15548e-10	0.356139	0.000675716	-7.15548e-10	0.259974
133075765	chr9:133075765:A:T	5.95577e-20	-1.79653	-1.25785	2.59645e-05	-1.75434	-1.24473
133075844	chr9:133075844:A:G	1.09685e-19	-1.48968	-0.954036	5.67985e-05	-1.43101	-0.785276
133075878	chr9:133075878:T:C	3.61478e-19	-7.15548e-10	-1.25113	0.000151106	-7.15548e-10	-1.23782
133076714	chr9:133076714:C:T	5.31179e-19	-7.15548e-10	-0.866235	0.000209671	-7.15548e-10	-0.910259
133077002	chr9:133077002:T:C	3.26193e-19	-7.15548e-10	-1.35385	0.000134326	-7.15548e-10	-1.35553
133077194	chr9:133077194:A:G	3.3757e-19	-7.15548e-10	-1.31956	0.000137614	-7.15548e-10	-1.33135
133077461	chr9:133077461:A:G	3.44933e-19	-7.15548e-10	-1.29798	0.000145394	-7.15548e-10	-1.27635
133077644	chr9:133077644:A:G	3.28359e-19	-7.15548e-10	-1.34723	0.000136975	-7.15548e-10	-1.336
133078111	chr9:133078111:A:G	3.39257e-19	-7.15548e-10	-1.31458	0.000142873	-7.15548e-10	-1.29384
133078112	chr9:133078112:T:C	3.39257e-19	-7.15548e-10	-1.31458	0.000142873	-7.15548e-10	-1.29384
133078678	chr9:133078678:G:A	1.71493e-19	-1.99679	-6.63902e-10	6.22975e-05	-2.12388	-6.63902e-10
133078784	chr9:133078784:T:C	6.19615e-19	-7.15548e-10	-0.712236	0.00023875	-7.15548e-10	-0.780379
133078821	chr9:133078821:C:T	6.35055e-19	-0.687622	-6.63902e-10	0.000287309	-0.595239	-6.63902e-10
133079052	chr9:133079052:T:C	6.67158e-19	-7.15548e-10	-0.638307	0.000257915	-7.15548e-10	-0.703169
133079198	chr9:133079198:A:G	3.27122e-19	-7.15548e-10	-1.351	0.000134193	-7.15548e-10	-1.35652
133079406	chr9:133079406:G:A	6.23346e-20	-2.08467	-0.924148	3.02199e-05	-2.10685	-0.740448
133079454	chr9:133079454:A:T	4.28365e-20	-2.0235	-1.36044	1.76586e-05	-2.04312	-1.34146
133079756	chr9:133079756:C:A	4.41263e-19	-7.15548e-10	-1.05169	0.000172998	-7.15548e-10	-1.10252
133079784	chr9:133079784:T:C	3.90779e-20	-2.18849	-1.28729	1.69128e-05	-2.19633	-1.2314
133079791	chr9:133079791:C:A	3.26601e-19	-7.15548e-10	-1.35259	0.000135812	-7.15548e-10	-1.34452
133079814	chr9:133079814:T:TCAC	4.09201e-20	-2.10862	-1.32109	1.60823e-05	-2.12787	-1.35021
133080145	chr9:133080145:T:C	4.10513e-19	-7.15548e-10	-1.12393	0.000172038	-7.15548e-10	-1.10808
133080209	chr9:133080209:C:T	3.86609e-20	-2.13699	-1.34952	1.57148e-05	-2.14175	-1.35945
133080335	chr9:133080335:G:C	3.78022e-19	-7.15548e-10	-1.20638	0.000158981	-7.15548e-10	-1.18702
133080405	chr9:133080405:A:G	3.86226e-19	-7.15548e-10	-1.18491	0.000162697	-7.15548e-10	-1.16391
133080409	chr9:133080409:G:A	3.74215e-19	-7.15548e-10	-1.2165	0.000157228	-7.15548e-10	-1.1981
133080439	chr9:133080439:C:G	3.33834e-19	-7.15548e-10	-1.33069	0.00013984	-7.15548e-10	-1.3153
133080486	chr9:133080486:A:AG	3.7459e-19	-7.15548e-10	-1.2155	0.000157381	-7.15548e-10	-1.19713
133080682	chr9:133080682:C:G	1.86085e-19	-1.91513	-6.63902e-10	0.00010084	-1.64226	-6.63902e-10
133081027	chr9:133081027:G:A	3.80499e-19	-7.15548e-10	-1.19985	0.000154593	-7.15548e-10	-1.215
133081028	chr9:133081028:T:G	3.80493e-19	-7.15548e-10	-1.19987	0.000154598	-7.15548e-10	-1.21497
133081152	chr9:133081152:CCT:C	2.28281e-19	-1.62265	-0.0881015	8.18303e-05	-2.02823	0.177081
133081169	chr9:133081169:T:C	2.19499e-19	-1.74999	-6.63902e-10	0.000127307	-1.4092	-6.63902e-10
133081196	chr9:133081196:C:T	4.09516e-20	-2.16147	-1.26747	1.80674e-05	-2.18007	-1.18162
133081253	chr9:133081253:A:G	1.54245e-19	-0.74773	-1.35506	5.11898e-05	-0.959302	-1.36095
133081417	chr9:133081417:T:G	4.48221e-20	-2.06516	-1.27347	2.06321e-05	-2.01892	-1.21003
133081579	chr9:133081579:C:T	1.11063e-19	-1.62166	-0.809577	3.87216e-05	-1.82886	-0.770537
133081704	chr9:133081704:A:G	8.94534e-20	-1.65866	-0.988952	3.04877e-05	-1.90361	-0.934863
133081860	chr9:133081860:C:T	3.58371e-19	-7.15548e-10	-1.25977	0.000154005	-7.15548e-10	-1.21882
133082234	chr9:133082234:A:T	4.61614e-19	-7.15548e-10	-1.0066	0.000181689	-7.15548e-10	-1.0535
133082293	chr9:133082293:GAAC:G	3.91933e-19	-7.15548e-10	-1.17024	0.000173841	-7.15548e-10	-1.09766
133083255	chr9:133083255:G:C	3.35689e-19	-7.15548e-10	-1.32515	0.000137732	-7.15548e-10	-1.33049
133083805	chr9:133083805:C:T	4.47262e-20	-2.19678	-1.144	2.09628e-05	-2.19831	-1.01474
133083858	chr9:133083858:A:C	4.39469e-20	-2.195	-1.16335	2.04617e-05	-2.19829	-1.03895
133083939	chr9:133083939:C:A	1.90908e-19	-0.831417	-1.05812	6.75251e-05	-1.01926	-1.02404
133084520	chr9:133084520:G:A	3.78828e-19	-7.15548e-10	-1.20425	0.000159142	-7.15548e-10	-1.186
133085243	chr9:133085243:G:A	3.49236e-19	-7.15548e-10	-1.28559	0.000151153	-7.15548e-10	-1.23751
133085367	chr9:133085367:G:A	1.5374e-19	-0.834932	-1.27114	5.29172e-05	-1.03599	-1.25108
133085636	chr9:133085636:C:T	3.48477e-19	-7.15548e-10	-1.28776	0.000140748	-7.15548e-10	-1.30883
133085637	chr9:133085637:A:G	3.44841e-19	-7.15548e-10	-1.29825	0.000139494	-7.15548e-10	-1.31778
133085641	chr9:133085641:G:A	3.48368e-19	-7.15548e-10	-1.28807	0.000140716	-7.15548e-10	-1.30905
133085643	chr9:133085643:G:A	3.38445e-19	-7.15548e-10	-1.31697	0.000137421	-7.15548e-10	-1.33275
133085648	chr9:133085648:C:T	3.47193e-19	-7.15548e-10	-1.29145	0.00014037	-7.15548e-10	-1.31151
133086400	chr9:133086400:A:G	6.26811e-20	-2.19453	-0.808742	3.13642e-05	-2.19816	-0.611967
133086409	chr9:133086409:C:T	6.13697e-20	-2.15456	-0.869861	2.98897e-05	-2.1723	-0.685982
133086422	chr9:133086422:T:C	4.51395e-20	-1.9745	-1.35708	2.47127e-05	-1.6876	-1.36088
133086427	chr9:133086427:C:T	1.52214e-19	-2.11605	-6.63902e-10	6.55783e-05	-2.07255	-6.63902e-10
133086559	chr9:133086559:G:A	7.50289e-19	-7.15548e-10	-0.520875	0.000359237	-7.15548e-10	-0.371816
133086637	chr9:133086637:C:T	1.95018e-19	-1.86824	-6.63902e-10	0.000110108	-1.55433	-6.63902e-10
133086723	chr9:133086723:C:G	4.51182e-20	-2.04174	-1.29031	1.94675e-05	-1.99254	-1.29451
133086857	chr9:133086857:T:C	5.20312e-19	-7.15548e-10	-0.886905	0.000193717	-7.15548e-10	-0.989402
133086971	chr9:133086971:C:T	1.40276e-19	-2.19772	-6.63902e-10	5.78251e-05	-2.19837	-6.63902e-10
133087640	chr9:133087640:T:G	6.01452e-20	-1.76855	-1.27602	3.80851e-05	-1.37877	-1.23721
133087832	chr9:133087832:C:T	3.27229e-19	-7.15548e-10	-1.35067	0.000135946	-7.15548e-10	-1.34354
133087841	chr9:133087841:G:T	3.27365e-19	-7.15548e-10	-1.35026	0.000134324	-7.15548e-10	-1.35555
133087848	chr9:133087848:T:A	3.26447e-19	-7.15548e-10	-1.35307	0.000137247	-7.15548e-10	-1.33401
133087984	chr9:133087984:G:A	3.57619e-19	-7.15548e-10	-1.26187	0.000150276	-7.15548e-10	-1.24333
133088346	chr9:133088346:C:A	3.87936e-20	-2.17922	-1.30386	1.81666e-05	-2.07669	-1.27952
133088484	chr9:133088484:G:A	4.64061e-20	-2.1978	-1.1061	2.23234e-05	-2.19459	-0.955575
133088606	chr9:133088606:G:C	4.5878e-20	-2.19835	-1.117	2.20891e-05	-2.19182	-0.968892
133088627	chr9:133088627:T:C	3.8971e-19	-7.15548e-10	-1.17593	0.000158585	-7.15548e-10	-1.18951
133088775	chr9:133088775:C:T	4.48397e-20	-2.19822	-1.14002	2.14892e-05	-2.18848	-0.999767
133088778	chr9:133088778:T:G	4.33789e-20	-2.19826	-1.1731	2.06135e-05	-2.1888	-1.04105
133089367	chr9:133089367:A:G	3.36298e-19	-7.15548e-10	-1.32334	0.000139724	-7.15548e-10	-1.31613
133089443	chr9:133089443:A:G	3.37589e-19	-7.15548e-10	-1.31951	0.000135031	-7.15548e-10	-1.3503
133089679	chr9:133089679:T:C	3.23853e-19	-7.15548e-10	-1.36104	0.000134513	-7.15548e-10	-1.35413
133089868	chr9:133089868:C:T	3.88626e-19	-7.15548e-10	-1.17872	0.000163737	-7.15548e-10	-1.15754
133090554	chr9:133090554:C:T	5.24446e-20	-2.18375	-0.99783	2.49564e-05	-2.19747	-0.841201
133090572	chr9:133090572:G:C	5.83017e-19	-1.97532	1.2022	0.000411201	-1.66431	1.4276
133090975	chr9:133090975:C:T	7.97143e-20	-2.15306	-0.609826	3.66438e-05	-1.96794	-0.686611
133091167	chr9:133091167:G:A	3.29487e-19	-7.15548e-10	-1.3438	0.000133875	-7.15548e-10	-1.3589
133091387	chr9:133091387:C:T	1.23624e-19	-2.10497	-0.219125	6.43218e-05	-1.89393	-0.197974
133091431	chr9:133091431:T:C	3.65142e-19	-7.15548e-10	-1.24105	0.00015488	-7.15548e-10	-1.21314
133092006	chr9:133092006:G:A	6.55779e-19	-7.15548e-10	-0.655509	0.000269662	-7.15548e-10	-0.658628
133092332	chr9:133092332:C:T	3.92516e-19	-7.15548e-10	-1.16876	0.000166264	-7.15548e-10	-1.14222
133092369	chr9:133092369:T:C	3.52353e-19	-7.15548e-10	-1.2767	0.000149839	-7.15548e-10	-1.24624
133092423	chr9:133092423:T:C	6.74793e-19	-7.15548e-10	-0.626929	0.000277298	-7.15548e-10	-0.630706
133092627	chr9:133092627:A:G	4.24023e-20	-2.11581	-1.27832	2.12897e-05	-1.91465	-1.28293
133092682	chr9:133092682:T:C	3.64496e-19	-7.15548e-10	-1.24282	0.000154878	-7.15548e-10	-1.21316
133092737	chr9:133092737:T:A	3.61984e-19	-7.15548e-10	-1.24973	0.000142673	-7.15548e-10	-1.29525
133092751	chr9:133092751:G:A	4.36072e-20	-2.18301	-1.1831	1.9904e-05	-2.07515	-1.18973
133092867	chr9:133092867:T:A	3.564e-19	-7.15548e-10	-1.26528	0.000146249	-7.15548e-10	-1.27049
133092933	chr9:133092933:G:T	4.49779e-20	-2.19832	-1.13685	2.17422e-05	-2.18822	-0.988326
133092980	chr9:133092980:C:T	4.34459e-20	-2.11432	-1.25549	2.18268e-05	-1.91169	-1.26096
133093011	chr9:133093011:G:A	4.55303e-19	-1.02037	-6.63902e-10	9.67714e-05	-1.68345	-6.63902e-10
133093042	chr9:133093042:G:C	3.62391e-19	-7.15548e-10	-1.24861	0.00015154	-7.15548e-10	-1.23495
133093170	chr9:133093170:G:A	5.81715e-20	-2.18805	-0.889886	2.45276e-05	-2.06608	-0.989915
133093558	chr9:133093558:C:T	4.02196e-20	-2.1983	-1.24868	1.88306e-05	-2.18712	-1.13319
133093733	chr9:133093733:A:G	4.67858e-20	-2.19833	-1.09743	2.28782e-05	-2.1885	-0.937113
133093806	chr9:133093806:TTAATTA:T	3.29682e-19	-7.15548e-10	-1.3432	0.000136317	-7.15548e-10	-1.34081
133094087	chr9:133094087:A:G	3.44337e-19	-7.15548e-10	-1.29971	0.000141128	-7.15548e-10	-1.30613
133094152	chr9:133094152:T:C	3.97021e-20	-2.12827	-1.33166	1.93569e-05	-1.95798	-1.33477
133094534	chr9:133094534:G:A	1.7353e-19	-1.98498	-6.63902e-10	6.56425e-05	-2.07158	-6.63902e-10
133095169	chr9:133095169:C:T	6.84782e-19	-7.15548e-10	-0.612234	0.000281549	-7.15548e-10	-0.615491
133095285	chr9:133095285:T:C	3.60462e-19	-7.15548e-10	-1.25395	0.000142025	-7.15548e-10	-1.29979
133095439	chr9:133095439:T:A	3.30562e-19	-7.15548e-10	-1.34054	0.000136716	-7.15548e-10	-1.33789
133095719	chr9:133095719:G:T	4.81876e-20	-2.03315	-1.23309	2.40482e-05	-1.7835	-1.29223
133095874	chr9:133095874:C:T	3.83028e-19	-7.15548e-10	-1.19323	0.000162082	-7.15548e-10	-1.1677
133096009	chr9:133096009:T:A	7.03778e-19	-7.15548e-10	-0.584872	0.000290708	-7.15548e-10	-0.583478
133096202	chr9:133096202:G:T	1.40995e-19	-2.19261	-6.63902e-10	6.06293e-05	-2.15102	-6.63902e-10
133096237	chr9:133096237:C:T	3.51139e-19	-7.15548e-10	-1.28015	0.000139463	-7.15548e-10	-1.318
133096337	chr9:133096337:G:A	6.26871e-20	-2.08617	-0.91701	3.17449e-05	-1.85783	-0.94024
133096455	chr9:133096455:G:A	4.10352e-20	-2.06765	-1.35925	1.68969e-05	-2.0682	-1.36047
133097143	chr9:133097143:C:T	2.98526e-18	-7.15548e-10	0.860108	0.00137432	-7.15548e-10	0.969915
133097170	chr9:133097170:A:G	6.69577e-20	-2.06553	-0.871742	3.52665e-05	-1.8086	-0.884268
133097203	chr9:133097203:C:T	3.87977e-19	-7.15548e-10	-1.18039	0.000162543	-7.15548e-10	-1.16486
133097225	chr9:133097225:C:T	3.80689e-19	-7.15548e-10	-1.19935	0.000154796	-7.15548e-10	-1.21369
133097353	chr9:133097353:G:T	3.32985e-19	-7.15548e-10	-1.33324	0.000136962	-7.15548e-10	-1.3361
133097601	chr9:133097601:C:T	3.49479e-19	-7.15548e-10	-1.28489	0.00014579	-7.15548e-10	-1.27363
133097918	chr9:133097918:A:G	3.49391e-19	-7.15548e-10	-1.28514	0.00014837	-7.15548e-10	-1.25609
133098292	chr9:133098292:G:A	3.57034e-19	-7.15548e-10	-1.2635	0.000146852	-7.15548e-10	-1.26637
133098692	chr9:133098692:G:C	7.80049e-20	-2.03943	-0.745129	4.09426e-05	-1.78143	-0.762198
133098713	chr9:133098713:G:A	6.52094e-20	-2.1039	-0.859828	3.0079e-05	-2.00118	-0.850787
133099116	chr9:133099116:A:C	3.3825e-19	-7.15548e-10	-1.31755	0.00014032	-7.15548e-10	-1.31187
133099315	chr9:133099315:C:T	3.40356e-19	-7.15548e-10	-1.31134	0.000141877	-7.15548e-10	-1.30084
133099484	chr9:133099484:G:GA	4.88878e-20	-2.12203	-1.12977	2.12459e-05	-2.11225	-1.08739
133099570	chr9:133099570:ACATG:A	3.58405e-19	-7.15548e-10	-1.25967	0.000147079	-7.15548e-10	-1.26483
133099836	chr9:133099836:A:C	3.37133e-19	-7.15548e-10	-1.32086	0.000139855	-7.15548e-10	-1.31519
133099943	chr9:133099943:CAT:C	3.5877e-19	-7.15548e-10	-1.25865	0.000150698	-7.15548e-10	-1.24052
133100311	chr9:133100311:C:T	7.00436e-19	-7.15548e-10	-0.589631	0.000287782	-7.15548e-10	-0.593596
133100412	chr9:133100412:G:A	4.84268e-18	-7.15548e-10	1.34389	0.00233534	-7.15548e-10	1.50012
133100820	chr9:133100820:T:C	3.90243e-18	-7.15548e-10	1.12802	0.00182739	-7.15548e-10	1.25484
133100849	chr9:133100849:C:T	9.72322e-19	-7.15548e-10	-0.261647	0.000398581	-7.15548e-10	-0.267888
133100901	chr9:133100901:A:AG	9.73908e-19	-7.15548e-10	-0.260018	0.000381807	-7.15548e-10	-0.310884
133101069	chr9:133101069:C:T	1.58097e-19	-2.07813	-6.63902e-10	7.75002e-05	-1.90552	-6.63902e-10
133101165	chr9:133101165:A:G	5.94463e-20	-1.78196	-1.2743	1.96651e-05	-1.97303	-1.30392
133101277	chr9:133101277:C:T	3.82159e-20	-2.149	-1.34908	1.54684e-05	-2.17743	-1.33957
133101311	chr9:133101311:G:A	5.48717e-20	-1.81482	-1.32151	2.55683e-05	-1.69708	-1.31737
133101439	chr9:133101439:G:A	1.40382e-19	-2.19697	-6.63902e-10	5.78627e-05	-2.19773	-6.63902e-10
133101553	chr9:133101553:G:A	2.65105e-19	-1.56121	-6.63902e-10	6.39311e-05	-2.09799	-6.63902e-10
133101979	chr9:133101979:T:G	3.47594e-19	-1.2903	-6.63902e-10	8.78192e-05	-1.78052	-6.63902e-10
133102124	chr9:133102124:G:A	1.21928e-18	-0.0353209	-6.63902e-10	0.000164694	-1.15171	-6.63902e-10
133102196	chr9:133102196:C:T	4.60165e-20	-1.97208	-1.34026	2.86605e-05	-1.61655	-1.28373
133102538	chr9:133102538:G:A	4.49217e-19	-7.15548e-10	-1.03383	0.000172844	-7.15548e-10	-1.10341
133102938	chr9:133102938:C:T	5.7892e-19	-7.15548e-10	-0.78017	0.000260692	-7.15548e-10	-0.69246
133103084	chr9:133103084:C:T	3.42155e-19	-7.15548e-10	-1.30607	0.0001417	-7.15548e-10	-1.30209
133103732	chr9:133103732:G:A	3.23819e-19	-7.15548e-10	-1.36115	0.000133708	-7.15548e-10	-1.36014
133103853	chr9:133103853:G:A	8.33036e-19	-7.15548e-10	-0.416257	0.000287729	-7.15548e-10	-0.593778
133104145	chr9:133104145:G:T	3.5047e-19	-7.15548e-10	-1.28206	0.000141991	-7.15548e-10	-1.30004
133104718	chr9:133104718:A:G	3.37081e-19	-7.15548e-10	-1.32101	0.00013683	-7.15548e-10	-1.33706
133104957	chr9:133104957:G:A	1.52103e-18	-7.15548e-10	0.185811	0.00110457	-7.15548e-10	0.751411
133104975	chr9:133104975:T:C	3.26417e-19	-7.15548e-10	-1.35316	0.000134276	-7.15548e-10	-1.3559
133104976	chr9:133104976:G:A	3.26375e-19	-7.15548e-10	-1.35329	0.000134262	-7.15548e-10	-1.35601
133105134	chr9:133105134:C:T	4.04727e-20	-2.08821	-1.3525	2.30227e-05	-1.80988	-1.30944
133105473	chr9:133105473:C:T	9.12163e-19	-7.15548e-10	-0.325515	0.000396169	-7.15548e-10	-0.273958
133105769	chr9:133105769:G:A	1.54586e-18	-7.15548e-10	0.202004	0.00112502	-7.15548e-10	0.769758
133106200	chr9:133106200:C:CT	5.12201e-19	-7.15548e-10	-0.902617	0.000226973	-7.15548e-10	-0.830968
133106202	chr9:133106202:T:G	3.23819e-19	-7.15548e-10	-1.36115	0.000133663	-7.15548e-10	-1.36048
133106476	chr9:133106476:A:G	3.31652e-19	-7.15548e-10	-1.33725	0.000134688	-7.15548e-10	-1.35283
133106490	chr9:133106490:G:A	4.97941e-19	-7.15548e-10	-0.930851	0.000223407	-7.15548e-10	-0.846803
133106677	chr9:133106677:G:A	4.10879e-19	-7.15548e-10	-1.12304	0.000163471	-7.15548e-10	-1.15916
133106936	chr9:133106936:G:A	5.53477e-19	-0.825114	-6.63902e-10	0.000108894	-1.56542	-6.63902e-10
133107004	chr9:133107004:T:C	3.95994e-20	-2.11556	-1.34696	2.06914e-05	-1.86513	-1.36096
133107106	chr9:133107106:C:T	2.2533e-19	-1.72377	-6.63902e-10	8.52131e-05	-1.81064	-6.63902e-10
133107484	chr9:133107484:C:T	4.10879e-19	-7.15548e-10	-1.12304	0.000163471	-7.15548e-10	-1.15916
133107654	chr9:133107654:G:A	7.57253e-19	-7.15548e-10	-0.511637	0.000327446	-7.15548e-10	-0.464475
133107812	chr9:133107812:T:TG	5.67427e-19	-7.15548e-10	-0.800222	0.000257234	-7.15548e-10	-0.705813
133107897	chr9:133107897:A:G	4.4295e-19	-7.15548e-10	-1.04788	0.000176145	-7.15548e-10	-1.08449
133108569	chr9:133108569:T:C	4.2385e-19	-7.15548e-10	-1.09195	0.000166235	-7.15548e-10	-1.14239
133109055	chr9:133109055:C:T	3.41891e-19	-7.15548e-10	-1.30684	0.000147657	-7.15548e-10	-1.26091
133109267	chr9:133109267:A:G	1.0219e-19	-1.57422	-0.940282	3.57544e-05	-1.73301	-0.946119
133109293	chr9:133109293:G:A	1.41681e-19	-2.18776	-6.63902e-10	6.36485e-05	-2.10242	-6.63902e-10
133109764	chr9:133109764:A:G	4.85032e-19	-7.15548e-10	-0.957119	0.00020209	-7.15548e-10	-0.947083
133109915	chr9:133109915:G:A	4.48993e-19	-7.15548e-10	-1.03433	0.000205471	-7.15548e-10	-0.930495
133109985	chr9:133109985:G:A	7.89214e-19	-7.15548e-10	-0.470297	0.000317895	-7.15548e-10	-0.494076
133110135	chr9:133110135:A:C	3.64131e-20	-2.19441	-1.35199	1.60081e-05	-2.12558	-1.35712
133110249	chr9:133110249:G:A	4.4109e-19	-7.15548e-10	-1.05208	0.000173256	-7.15548e-10	-1.10103
133110386	chr9:133110386:T:C	4.4109e-19	-7.15548e-10	-1.05208	0.000173256	-7.15548e-10	-1.10103
133110409	chr9:133110409:C:T	1.54788e-19	-0.739091	-1.36019	8.2805e-05	-0.479361	-1.35995
133110676	chr9:133110676:G:A	5.10703e-19	-7.15548e-10	-0.905546	0.000193157	-7.15548e-10	-0.992294
133110765	chr9:133110765:A:G	3.89951e-19	-7.15548e-10	-1.17531	0.000158894	-7.15548e-10	-1.18756
133110946	chr9:133110946:T:TG	5.50313e-19	-7.15548e-10	-0.830846	0.000203311	-7.15548e-10	-0.94106
133110963	chr9:133110963:G:A	5.31323e-19	-7.15548e-10	-0.865963	0.000199242	-7.15548e-10	-0.96128
133111026	chr9:133111026:C:A	5.29545e-19	-7.15548e-10	-0.869315	0.0001986	-7.15548e-10	-0.964505
133111276	chr9:133111276:A:G	6.45798e-19	-7.15548e-10	-0.670847	0.000235681	-7.15548e-10	-0.793317
133111343	chr9:133111343:T:C	6.34958e-19	-7.15548e-10	-0.687775	0.00023496	-7.15548e-10	-0.796383
133111369	chr9:133111369:C:G	8.51388e-20	-1.67457	-1.02248	2.25177e-05	-2.07593	-1.06557
133111590	chr9:133111590:C:T	6.60571e-19	-7.15548e-10	-0.648229	0.000247802	-7.15548e-10	-0.743167
133111743	chr9:133111743:T:C	4.9336e-19	-7.15548e-10	-0.940095	0.000188622	-7.15548e-10	-1.01605
133112034	chr9:133112034:G:A	6.9189e-19	-7.15548e-10	-0.601907	0.00024887	-7.15548e-10	-0.738867
133112310	chr9:133112310:A:G	3.50795e-19	-7.15548e-10	-1.28113	0.000144277	-7.15548e-10	-1.28407
133112321	chr9:133112321:C:T	4.22835e-19	-7.15548e-10	-1.09435	0.000176705	-7.15548e-10	-1.08132
133112346	chr9:133112346:C:T	9.53247e-19	-7.15548e-10	-0.281459	0.000349309	-7.15548e-10	-0.399841
133113575	chr9:133113575:C:G	3.05266e-19	-1.42015	-6.63902e-10	7.78575e-05	-1.90092	-6.63902e-10
133113651	chr9:133113651:T:C	1.60334e-19	-2.06407	-6.63902e-10	6.35856e-05	-2.10341	-6.63902e-10
133113700	chr9:133113700:C:T	4.6589e-19	-7.15548e-10	-0.997385	0.000194792	-7.15548e-10	-0.983868
133113719	chr9:133113719:C:A	4.89724e-18	1.35509	-6.63902e-10	0.0051146	2.28406	-6.63902e-10
133114046	chr9:133114046:G:T	4.43205e-19	-7.15548e-10	-1.0473	0.000185552	-7.15548e-10	-1.03246
133114504	chr9:133114504:A:G	6.5789e-19	-7.15548e-10	-0.652296	0.000270772	-7.15548e-10	-0.654522
133115026	chr9:133115026:G:A	3.63166e-19	-7.15548e-10	-1.24647	0.00015638	-7.15548e-10	-1.20351
133115491	chr9:133115491:C:T	5.94931e-19	-7.15548e-10	-0.752889	0.000223754	-7.15548e-10	-0.845251
133115551	chr9:133115551:C:A	4.09815e-19	-7.15548e-10	-1.12563	0.000164268	-7.15548e-10	-1.1543
133115734	chr9:133115734:C:T	6.56328e-19	-7.15548e-10	-0.654673	0.000270137	-7.15548e-10	-0.65687
133115807	chr9:133115807:C:T	1.43001e-19	-2.17848	-6.63902e-10	6.41579e-05	-2.09445	-6.63902e-10
133115832	chr9:133115832:A:G	5.81037e-19	-7.15548e-10	-0.77652	0.000311446	-7.15548e-10	-0.514573
133115874	chr9:133115874:C:G	4.04351e-19	-7.15548e-10	-1.13905	0.000157945	-7.15548e-10	-1.19355
133116017	chr9:133116017:C:T	3.23828e-19	-7.15548e-10	-1.36112	0.000133576	-7.15548e-10	-1.36113
133117092	chr9:133117092:C:T	3.37747e-18	0.983548	-6.63902e-10	0.00329008	1.84287	-6.63902e-10
133117396	chr9:133117396:ATG:A	1.493e-19	-2.13538	-6.63902e-10	5.79084e-05	-2.19694	-6.63902e-10
133117410	chr9:133117410:C:T	1.40237e-19	-2.198	-6.63902e-10	8.3207e-05	-1.83447	-6.63902e-10
133117657	chr9:133117657:A:G	2.50154e-19	-1.16044	-0.458816	8.09411e-05	-1.37438	-0.487695
133117779	chr9:133117779:G:T	4.0784e-19	-7.15548e-10	-1.13046	0.00016599	-7.15548e-10	-1.14387
133118062	chr9:133118062:C:T	4.00025e-19	-7.15548e-10	-1.14981	0.000160845	-7.15548e-10	-1.17536
133118087	chr9:133118087:G:T	4.64163e-20	-1.94638	-1.3573	2.73577e-05	-1.58815	-1.35865
133118346	chr9:133118346:G:A	3.26026e-19	-7.15548e-10	-1.35436	0.000133722	-7.15548e-10	-1.36003
133118576	chr9:133118576:CA:C	4.72602e-20	-1.93526	-1.3504	2.78419e-05	-1.56812	-1.36114
133118661	chr9:133118661:C:T	4.64644e-19	-7.15548e-10	-1.00006	0.000181209	-7.15548e-10	-1.05615
133118826	chr9:133118826:G:A	3.66368e-19	-7.15548e-10	-1.2377	0.000151305	-7.15548e-10	-1.2365
133118911	chr9:133118911:C:T	3.23814e-19	-7.15548e-10	-1.36116	0.000133702	-7.15548e-10	-1.36018
133119138	chr9:133119138:G:A	3.29246e-19	-7.15548e-10	-1.34453	0.000134458	-7.15548e-10	-1.35455
133119828	chr9:133119828:G:A	3.32099e-19	-7.15548e-10	-1.3359	0.000140436	-7.15548e-10	-1.31105
133119917	chr9:133119917:C:T	3.72885e-19	-7.15548e-10	-1.22006	0.00014921	-7.15548e-10	-1.25044
133119932	chr9:133119932:G:A	3.25895e-19	-7.15548e-10	-1.35476	0.000133778	-7.15548e-10	-1.35961
133120094	chr9:133120094:C:A	3.96308e-19	-7.15548e-10	-1.15914	0.000158389	-7.15548e-10	-1.19075
133120728	chr9:133120728:T:C	4.96664e-19	-7.15548e-10	-0.93342	0.000207594	-7.15548e-10	-0.920215
133120780	chr9:133120780:G:A	4.10452e-19	-7.15548e-10	-1.12407	0.000183789	-7.15548e-10	-1.04201
133121305	chr9:133121305:G:C	3.26387e-19	-7.15548e-10	-1.35325	0.000133884	-7.15548e-10	-1.35882
133121348	chr9:133121348:G:A	3.5914e-19	-7.15548e-10	-1.25762	0.000148888	-7.15548e-10	-1.25261
133121591	chr9:133121591:GATC:G	4.50003e-20	-1.98893	-1.34574	2.57138e-05	-1.64771	-1.36106
133121721	chr9:133121721:G:A	4.0505e-19	-7.15548e-10	-1.13732	0.000161265	-7.15548e-10	-1.17275
133121872	chr9:133121872:T:C	4.63444e-19	-7.15548e-10	-1.00265	0.000206915	-7.15548e-10	-0.923492
133122190	chr9:133122190:G:C	3.90019e-19	-7.15548e-10	-1.17514	0.000156042	-7.15548e-10	-1.20568
133122273	chr9:133122273:A:G	4.79638e-20	-1.91397	-1.35691	2.94673e-05	-1.53965	-1.33286
133122302	chr9:133122302:T:C	4.98546e-20	-1.87624	-1.35598	3.12293e-05	-1.48335	-1.33109
133122405	chr9:133122405:T:C	5.07593e-20	-1.88653	-1.32771	3.17493e-05	-1.52115	-1.27678
133122415	chr9:133122415:C:T	5.38403e-19	-7.15548e-10	-0.852726	0.000194031	-7.15548e-10	-0.987781
133122666	chr9:133122666:A:T	5.54236e-19	-7.15548e-10	-0.823743	0.000232556	-7.15548e-10	-0.806666
133122885	chr9:133122885:G:A	3.63763e-19	-7.15548e-10	-1.24483	0.000147126	-7.15548e-10	-1.26451
133123161	chr9:133123161:T:G	1.42534e-19	-2.18175	-6.63902e-10	6.40856e-05	-2.09558	-6.63902e-10
133123236	chr9:133123236:G:A	5.42336e-20	-1.9039	-1.24414	3.12265e-05	-1.59291	-1.22162
133123592	chr9:133123592:G:T	3.77078e-19	-7.15548e-10	-1.20888	0.000151031	-7.15548e-10	-1.23832
133123723	chr9:133123723:CAG:C	7.59196e-20	-1.98734	-0.824321	4.94859e-05	-1.42956	-0.924547
133124474	chr9:133124474:T:C	3.28543e-19	-7.15548e-10	-1.34667	0.000134375	-7.15548e-10	-1.35516
133124575	chr9:133124575:A:G	1.41345e-19	-2.19013	-6.63902e-10	5.79746e-05	-2.19579	-6.63902e-10
133125485	chr9:133125485:G:A	3.2549e-19	-7.15548e-10	-1.356	0.000135053	-7.15548e-10	-1.35013
133125563	chr9:133125563:A:G	5.44755e-20	-1.93812	-1.20546	4.0374e-05	-1.29453	-1.26308
133125646	chr9:133125646:G:A	5.2218e-19	-0.883322	-6.63902e-10	0.000107104	-1.582	-6.63902e-10
133126076	chr9:133126076:C:A	3.25005e-19	-7.15548e-10	-1.35749	0.000135279	-7.15548e-10	-1.34846
133126222	chr9:133126222:A:G	1.09793e-19	-1.30733	-1.13541	2.61773e-05	-1.83235	-1.15855
133126376	chr9:133126376:A:G	3.48798e-19	-0.10064	-1.1862	0.000132984	-0.15315	-1.21242
133126579	chr9:133126579:T:C	9.29353e-20	-1.49721	-1.11222	5.83956e-05	-1.0646	-1.12396
133126709	chr9:133126709:C:T	6.39078e-20	-1.66609	-1.3178	4.10821e-05	-1.18427	-1.35596
133126847	chr9:133126847:T:C	4.82253e-20	-1.9127	-1.35275	2.29736e-05	-1.7751	-1.34635
133126964	chr9:133126964:A:G	4.25054e-20	-2.04997	-1.34173	1.72708e-05	-2.09133	-1.31546
133127025	chr9:133127025:C:T	5.51098e-19	-7.15548e-10	-0.82942	0.000213784	-7.15548e-10	-0.890832
133127135	chr9:133127135:G:C	8.57736e-19	-7.15548e-10	-0.387037	0.000374654	-7.15548e-10	-0.329796
133127300	chr9:133127300:A:T	3.40249e-19	0.00105209	-1.31271	8.65283e-05	-0.516138	-1.27919
133127901	chr9:133127901:G:A	5.96634e-19	-7.15548e-10	-0.75003	0.000285011	-7.15548e-10	-0.603269
133127926	chr9:133127926:C:T	1.34205e-18	-7.15548e-10	0.0606202	0.000611099	-7.15548e-10	0.15946
133128015	chr9:133128015:C:T	3.25712e-19	-7.15548e-10	-1.35532	0.00013377	-7.15548e-10	-1.35968
133128311	chr9:133128311:C:T	7.71696e-19	-7.15548e-10	-0.492743	0.000316315	-7.15548e-10	-0.499061
133128499	chr9:133128499:T:C	3.27448e-19	-7.15548e-10	-1.35	0.000134312	-7.15548e-10	-1.35563
133128535	chr9:133128535:C:T	2.41499e-19	-1.22612	-0.428355	0.000160406	-0.602682	-0.575408
133128714	chr9:133128714:C:T	2.55918e-19	-1.25902	-0.337454	0.00016697	-0.64445	-0.493536
133129151	chr9:133129151:C:T	3.24105e-18	-7.15548e-10	0.942319	0.00161887	-7.15548e-10	1.13369
133129208	chr9:133129208:G:A	3.91628e-19	-7.15548e-10	-1.17102	0.000156182	-7.15548e-10	-1.20478
133129312	chr9:133129312:G:A	1.45125e-19	-1.80105	-0.362687	3.39911e-05	-2.16109	-0.568613
133129383	chr9:133129383:C:T	7.90156e-20	-1.5704	-1.20129	4.60114e-05	-1.25311	-1.1738
133129513	chr9:133129513:C:T	6.77524e-20	-2.08008	-0.845399	2.14495e-05	-2.18658	-1.00351
133129828	chr9:133129828:TTC:T	1.08837e-19	-1.81898	-0.632502	2.70078e-05	-2.16588	-0.793789
133130004	chr9:133130004:ACT:A	3.35311e-19	-7.15548e-10	-1.32627	0.000140032	-7.15548e-10	-1.31393
133130158	chr9:133130158:G:A	3.91624e-19	-7.15548e-10	-1.17103	0.000156179	-7.15548e-10	-1.20479
133130250	chr9:133130250:A:G	2.3252e-19	-0.859254	-0.833103	6.14448e-05	-1.27148	-0.866175
133130620	chr9:133130620:G:T	3.48155e-18	-7.15548e-10	1.0139	0.00150906	-7.15548e-10	1.06345
133130728	chr9:133130728:A:G	5.4176e-20	-2.01129	-1.1378	1.68269e-05	-2.19786	-1.23495
133130797	chr9:133130797:G:T	1.14313e-18	-7.15548e-10	-0.0998072	0.000561621	-7.15548e-10	0.0750287
133130970	chr9:133130970:G:A	3.07329e-18	-7.15548e-10	0.88917	0.00133087	-7.15548e-10	0.937791
133131037	chr9:133131037:G:A	4.25767e-19	-7.15548e-10	-1.08744	0.000189273	-7.15548e-10	-1.01261
133131341	chr9:133131341:G:A	9.25398e-20	-1.77709	-0.836604	2.22905e-05	-2.1686	-0.983035
133131422	chr9:133131422:C:T	3.2915e-19	-7.15548e-10	-1.34482	0.000136569	-7.15548e-10	-1.33897
133131462	chr9:133131462:C:T	1.43187e-19	-2.17718	-6.63902e-10	6.61782e-05	-2.06345	-6.63902e-10
133131516	chr9:133131516:C:T	3.91768e-18	-7.15548e-10	1.13192	0.00195059	-7.15548e-10	1.32009
133131731	chr9:133131731:AG:A	3.91768e-18	-7.15548e-10	1.13192	0.00195059	-7.15548e-10	1.32009
133131902	chr9:133131902:C:T	3.53457e-19	-7.15548e-10	-1.27357	0.000146029	-7.15548e-10	-1.272
133131971	chr9:133131971:A:C	2.28586e-19	-0.611431	-1.09799	5.35287e-05	-1.12175	-1.15383
133132467	chr9:133132467:G:C	4.37089e-19	-7.15548e-10	-1.0612	0.000179977	-7.15548e-10	-1.06297
133132529	chr9:133132529:T:C	4.68205e-20	-1.97285	-1.32216	1.49231e-05	-2.1981	-1.35479
133132601	chr9:133132601:C:T	8.63734e-20	-1.83555	-0.847101	2.18874e-05	-2.1792	-0.990681
133133052	chr9:133133052:G:A	5.32947e-19	-7.15548e-10	-0.862913	0.000219573	-7.15548e-10	-0.864113
133133110	chr9:133133110:T:TA	1.45839e-19	-2.15883	-6.63902e-10	7.04068e-05	-2.00151	-6.63902e-10
133133804	chr9:133133804:G:A	5.03348e-20	-1.98025	-1.24239	1.60277e-05	-2.17365	-1.30783
133133850	chr9:133133850:C:G	5.60728e-20	-1.86175	-1.25293	1.6735e-05	-2.12301	-1.31529
133133862	chr9:133133862:T:C	9.66855e-20	-1.31395	-1.25593	2.89381e-05	-1.59922	-1.29142
133134025	chr9:133134025:C:T	1.52176e-19	-2.1163	-6.63902e-10	5.89517e-05	-2.17908	-6.63902e-10
133134332	chr9:133134332:C:G	1.00661e-19	-1.4062	-1.12337	3.01919e-05	-1.67552	-1.1727
133134365	chr9:133134365:C:T	3.24339e-19	-7.15548e-10	-1.35954	0.000133602	-7.15548e-10	-1.36093
133134669	chr9:133134669:G:A	4.32849e-19	-7.15548e-10	-1.07095	0.00018536	-7.15548e-10	-1.0335
133134790	chr9:133134790:C:T	3.59027e-19	-1.74428	0.486347	8.7226e-05	-2.05312	0.26582
133134890	chr9:133134890:C:T	3.93496e-19	-7.15548e-10	-1.16626	0.000154769	-7.15548e-10	-1.21386
133134999	chr9:133134999:T:C	1.04385e-19	-1.26995	-1.2233	3.06827e-05	-1.56634	-1.26576
133135004	chr9:133135004:T:C	1.41722e-19	-2.18747	-6.63902e-10	7.55121e-05	-1.93151	-6.63902e-10
133135091	chr9:133135091:C:T	6.30952e-20	-1.99478	-1.00191	2.84442e-05	-1.81867	-1.08919
133135523	chr9:133135523:G:A	5.3802e-20	-1.85227	-1.30375	1.62818e-05	-2.11953	-1.34622
133135615	chr9:133135615:TG:T	2.62532e-19	-1.75526	0.1843	6.55729e-05	-2.0568	-0.0158345
133135789	chr9:133135789:G:A	9.2816e-20	-1.24949	-1.36122	2.04902e-05	-1.87607	-1.35978
133135939	chr9:133135939:T:G	2.23626e-18	-7.15548e-10	0.571224	0.0011774	-7.15548e-10	0.815269
133136266	chr9:133136266:G:A	3.69886e-19	-7.15548e-10	-1.22814	0.000157255	-7.15548e-10	-1.19793
133136337	chr9:133136337:C:T	2.68889e-18	-7.15548e-10	0.755551	0.00131411	-7.15548e-10	0.925116
133136353	chr9:133136353:C:T	3.27911e-19	-7.15548e-10	-1.34859	0.000134416	-7.15548e-10	-1.35486
133136877	chr9:133136877:C:T	3.27072e-19	-7.15548e-10	-1.35115	0.00013543	-7.15548e-10	-1.34734
133137000	chr9:133137000:C:T	6.29048e-19	-7.15548e-10	-0.697126	0.000302536	-7.15548e-10	-0.543597
133137001	chr9:133137001:G:A	3.38764e-19	-7.15548e-10	-1.31603	0.000143112	-7.15548e-10	-1.29217
133137081	chr9:133137081:A:G	4.27499e-19	-7.15548e-10	-1.08338	0.000184572	-7.15548e-10	-1.03776
133137303	chr9:133137303:C:T	6.88264e-20	-1.93405	-0.975699	3.21654e-05	-1.71902	-1.06589
133137405	chr9:133137405:T:C	6.48071e-20	-2.17468	-0.79524	2.48957e-05	-2.17474	-0.866364
133137979	chr9:133137979:A:G	9.44159e-20	-1.74937	-0.844257	2.45848e-05	-2.08506	-0.968609
133138255	chr9:133138255:C:T	4.04964e-20	-2.10828	-1.33185	1.65239e-05	-2.09845	-1.35254
133138840	chr9:133138840:A:G	1.13501e-19	-1.17721	-1.23231	3.13519e-05	-1.54241	-1.26811
133138897	chr9:133138897:A:G	1.19069e-19	-1.08558	-1.27605	3.27263e-05	-1.46281	-1.30481
133139090	chr9:133139090:GT:G	3.23864e-19	-7.15548e-10	-1.36101	0.000133792	-7.15548e-10	-1.35951
133139150	chr9:133139150:A:C	6.73677e-20	-2.10329	-0.827883	2.20238e-05	-2.19704	-0.966635
133139244	chr9:133139244:C:T	2.27972e-19	-1.71211	-6.63902e-10	0.000182885	-1.04694	-6.63902e-10
133139294	chr9:133139294:G:A	3.25321e-19	-7.15548e-10	-1.35652	0.000134806	-7.15548e-10	-1.35196
133139418	chr9:133139418:G:A	7.77448e-19	-7.15548e-10	-0.485318	0.000325676	-7.15548e-10	-0.469895
133139653	chr9:133139653:C:T	5.49461e-20	-2.10039	-1.03459	1.93639e-05	-2.19711	-1.09528
133139774	chr9:133139774:G:A	5.43206e-20	-2.09746	-1.04897	1.90175e-05	-2.19663	-1.11381
133139932	chr9:133139932:C:T	6.24723e-20	-1.97071	-1.0359	2.01721e-05	-2.16055	-1.09095
133140680	chr9:133140680:G:T	1.53626e-18	-7.15548e-10	0.195773	0.000668409	-7.15548e-10	0.249103
133140797	chr9:133140797:G:A	3.25117e-19	-7.15548e-10	-1.35715	0.000133638	-7.15548e-10	-1.36066
133141294	chr9:133141294:T:C	1.70155e-19	-1.59379	-0.410834	3.64282e-05	-2.08876	-0.571694
133141450	chr9:133141450:G:A	1.31208e-19	-0.903448	-1.3611	3.26555e-05	-1.40968	-1.36011
133141457	chr9:133141457:A:AG	8.31018e-20	-1.61051	-1.11076	2.02392e-05	-2.04745	-1.20073
133141502	chr9:133141502:AG:A	8.9354e-19	-7.15548e-10	-0.346143	0.000320573	-7.15548e-10	-0.485688
133141558	chr9:133141558:A:AAG	5.35009e-20	-1.99632	-1.16532	2.73137e-05	-1.71428	-1.23414
133141651	chr9:133141651:A:G	3.81212e-19	-7.15548e-10	-1.19798	0.000152388	-7.15548e-10	-1.22937
133141810	chr9:133141810:C:T	1.85733e-19	-1.08384	-0.83318	5.23071e-05	-1.48171	-0.816954
133141815	chr9:133141815:G:A	3.29041e-19	-7.15548e-10	-1.34515	0.000137611	-7.15548e-10	-1.33137
133142177	chr9:133142177:G:A	3.70278e-19	-7.15548e-10	-1.22708	0.000148196	-7.15548e-10	-1.25726
133142205	chr9:133142205:T:G	6.63639e-20	-1.65185	-1.29433	1.74528e-05	-2.07091	-1.32539
133142361	chr9:133142361:G:A	3.27408e-19	-7.15548e-10	-1.35013	0.000134796	-7.15548e-10	-1.35203
133142522	chr9:133142522:C:T	7.23769e-20	-1.56799	-1.29146	1.82486e-05	-2.02696	-1.32475
133142602	chr9:133142602:C:A	3.77734e-19	-7.15548e-10	-1.20714	0.000151061	-7.15548e-10	-1.23811
133142629	chr9:133142629:C:T	4.19238e-19	-7.15548e-10	-1.1029	0.000167197	-7.15548e-10	-1.13663
133142769	chr9:133142769:T:C	6.55958e-20	-1.66758	-1.29025	1.73935e-05	-2.07753	-1.32217
133142803	chr9:133142803:C:T	3.50514e-19	-7.15548e-10	-1.28193	0.000145596	-7.15548e-10	-1.27496
133142837	chr9:133142837:G:A	1.1342e-19	-1.65868	-0.751554	2.53591e-05	-2.09407	-0.92859
133143112	chr9:133143112:G:A	3.77734e-19	-7.15548e-10	-1.20714	0.000151061	-7.15548e-10	-1.23811
133143165	chr9:133143165:T:C	4.21633e-19	-7.15548e-10	-1.0972	0.000190331	-7.15548e-10	-1.00704
133143357	chr9:133143357:G:A	1.09743e-19	-1.20511	-1.23808	2.28025e-05	-1.84473	-1.2842
133143927	chr9:133143927:A:C	3.3997e-19	-7.15548e-10	-1.31248	0.000136786	-7.15548e-10	-1.33738
133144093	chr9:133144093:A:G	8.64146e-19	-7.15548e-10	-0.379593	0.000385183	-7.15548e-10	-0.302079
133144516	chr9:133144516:A:G	9.44009e-20	-2.09927	-0.494517	4.4191e-05	-1.84851	-0.618769
133144588	chr9:133144588:G:A	6.63262e-19	-7.15548e-10	-0.644164	0.000254058	-7.15548e-10	-0.718237
133144621	chr9:133144621:G:A	3.25535e-19	-7.15548e-10	-1.35586	0.00013364	-7.15548e-10	-1.36065
133144643	chr9:133144643:C:T	9.23031e-20	-1.98253	-0.63373	3.76885e-05	-1.85792	-0.768522
133144672	chr9:133144672:G:A	7.0692e-20	-2.08685	-0.79615	2.78669e-05	-2.01209	-0.916273
133145185	chr9:133145185:T:C	7.12871e-19	-7.15548e-10	-0.572034	0.000302407	-7.15548e-10	-0.544025
133145306	chr9:133145306:T:C	4.33157e-20	-2.16421	-1.20861	1.735e-05	-2.18748	-1.21472
133145509	chr9:133145509:G:A	3.2511e-19	-7.15548e-10	-1.35717	0.000134153	-7.15548e-10	-1.35682
133145860	chr9:133145860:G:A	3.55215e-19	-7.15548e-10	-1.26861	0.000141451	-7.15548e-10	-1.30384
133145981	chr9:133145981:G:A	3.90628e-19	-7.15548e-10	-1.17358	0.000166149	-7.15548e-10	-1.14291
133146393	chr9:133146393:C:T	4.22318e-20	-2.04323	-1.35493	1.49859e-05	-2.18841	-1.36027
133146632	chr9:133146632:T:C	4.26378e-20	-2.17472	-1.21388	1.73706e-05	-2.18023	-1.22079
133146796	chr9:133146796:A:G	4.17929e-20	-2.17992	-1.22869	1.72407e-05	-2.17498	-1.23354
133146876	chr9:133146876:T:C	1.60783e-19	-2.06128	-6.63902e-10	8.03784e-05	-1.86905	-6.63902e-10
133146912	chr9:133146912:G:A	3.78539e-20	-2.19375	-1.31385	1.65453e-05	-2.14358	-1.30611
133147567	chr9:133147567:G:A	6.96779e-20	-1.96616	-0.931294	2.50221e-05	-2.05641	-0.979629
133147666	chr9:133147666:T:C	4.06638e-20	-2.18649	-1.2495	1.70602e-05	-2.16457	-1.25448
133147905	chr9:133147905:C:T	6.38379e-19	-0.682402	-6.63902e-10	0.000203261	-0.941306	-6.63902e-10
133148113	chr9:133148113:C:T	3.75192e-19	-7.15548e-10	-1.2139	0.000148014	-7.15548e-10	-1.25849
133148516	chr9:133148516:C:T	4.70942e-19	-7.15548e-10	-0.986599	0.000181701	-7.15548e-10	-1.05344
133149216	chr9:133149216:G:A	5.91838e-19	-7.15548e-10	-0.758102	0.000229297	-7.15548e-10	-0.820781
133149682	chr9:133149682:G:A	3.64654e-19	-7.15548e-10	-1.24239	0.000149959	-7.15548e-10	-1.24544
133150073	chr9:133150073:G:C	4.36303e-20	-2.10473	-1.26086	2.24733e-05	-1.8527	-1.29077
133150422	chr9:133150422:A:G	3.23844e-19	-7.15548e-10	-1.36107	0.000133743	-7.15548e-10	-1.35988
133150658	chr9:133150658:A:G	6.80096e-19	-7.15548e-10	-0.6191	0.000250224	-7.15548e-10	-0.73344
133150696	chr9:133150696:G:A	3.37555e-19	-7.15548e-10	-1.31961	0.000138423	-7.15548e-10	-1.32549
133150744	chr9:133150744:C:T	3.24832e-19	-7.15548e-10	-1.35803	0.000133996	-7.15548e-10	-1.35799
133151019	chr9:133151019:C:T	1.40512e-19	-2.19604	-6.63902e-10	7.36412e-05	-1.95659	-6.63902e-10
133151155	chr9:133151155:A:C	4.58813e-19	-7.15548e-10	-1.01269	0.000179975	-7.15548e-10	-1.06298
133151288	chr9:133151288:C:T	1.40218e-19	-2.19814	-6.63902e-10	5.95261e-05	-2.16938	-6.63902e-10
133151350	chr9:133151350:C:T	7.07431e-19	-7.15548e-10	-0.579694	0.000256671	-7.15548e-10	-0.708005
133151927	chr9:133151927:C:T	4.88251e-19	-7.15548e-10	-0.950503	0.00020648	-7.15548e-10	-0.925595
133152036	chr9:133152036:G:A	3.39057e-19	-7.15548e-10	-1.31517	0.000134129	-7.15548e-10	-1.35699
133152376	chr9:133152376:G:T	6.21352e-19	-7.15548e-10	-0.709436	0.000260431	-7.15548e-10	-0.693461
133152459	chr9:133152459:T:G	3.25625e-19	-7.15548e-10	-1.35559	0.000139993	-7.15548e-10	-1.31421
133152481	chr9:133152481:T:C	3.35505e-19	-7.15548e-10	-1.3257	0.000136043	-7.15548e-10	-1.34283
133152587	chr9:133152587:G:A	3.39824e-19	-7.15548e-10	-1.31291	0.000134202	-7.15548e-10	-1.35645
133153066	chr9:133153066:C:T	3.28366e-19	-7.15548e-10	-1.34721	0.000134163	-7.15548e-10	-1.35674
133153070	chr9:133153070:T:C	3.2832e-19	-7.15548e-10	-1.34735	0.000134151	-7.15548e-10	-1.35683
133153319	chr9:133153319:G:A	3.39688e-19	-7.15548e-10	-1.31331	0.000137532	-7.15548e-10	-1.33194
133153373	chr9:133153373:T:C	5.37786e-19	-7.15548e-10	-0.853873	0.00020313	-7.15548e-10	-0.941952
133153658	chr9:133153658:G:A	5.67344e-19	-0.800369	-6.63902e-10	0.000654129	0.227506	-6.63902e-10
133153750	chr9:133153750:T:A	3.25832e-19	-7.15548e-10	-1.35495	0.000134761	-7.15548e-10	-1.3523
133153751	chr9:133153751:G:A	6.17982e-20	-2.19454	-0.822918	2.63053e-05	-2.17758	-0.80845
133153908	chr9:133153908:T:G	5.23868e-19	-7.15548e-10	-0.880093	0.000212185	-7.15548e-10	-0.898342
133154023	chr9:133154023:C:T	3.2469e-19	-7.15548e-10	-1.35846	0.000134758	-7.15548e-10	-1.35231
133154087	chr9:133154087:C:T	4.51169e-19	-7.15548e-10	-1.02949	0.000175388	-7.15548e-10	-1.0888
133154451	chr9:133154451:A:G	3.42465e-19	-7.15548e-10	-1.30516	0.000150143	-7.15548e-10	-1.24421
133154467	chr9:133154467:G:C	3.33167e-19	-7.15548e-10	-1.33269	0.000143888	-7.15548e-10	-1.28676
133155071	chr9:133155071:C:T	3.59289e-19	-0.351428	-0.905779	4.30164e-05	-1.39544	-1.09877
133155157	chr9:133155157:C:A	3.33764e-19	-7.15548e-10	-1.3309	0.000135104	-7.15548e-10	-1.34975
133155186	chr9:133155186:G:A	2.02389e-19	-1.83114	-6.63902e-10	0.00012118	-1.45852	-6.63902e-10
133155196	chr9:133155196:G:A	3.4308e-19	-7.15548e-10	-1.30337	0.000139154	-7.15548e-10	-1.32022
133155496	chr9:133155496:G:A	3.23803e-19	-7.15548e-10	-1.3612	0.000134236	-7.15548e-10	-1.3562
133155533	chr9:133155533:A:G	3.24101e-19	-7.15548e-10	-1.36028	0.000135466	-7.15548e-10	-1.34707
133155958	chr9:133155958:G:A	1.58927e-18	-7.15548e-10	0.229695	0.000721982	-7.15548e-10	0.326202
133155959	chr9:133155959:A:G	1.77427e-19	-1.56015	-0.402623	0.000135698	-0.893106	-0.452259
133156184	chr9:133156184:C:T	3.32366e-19	-7.15548e-10	-1.3351	0.000140046	-7.15548e-10	-1.31383
133156364	chr9:133156364:G:T	1.41529e-19	-1.33054	-0.858295	0.000116811	-0.602871	-0.892369
133156402	chr9:133156402:C:T	6.08768e-20	-1.88382	-1.14866	2.24454e-05	-2.08948	-1.05523
133156430	chr9:133156430:G:C	4.28715e-19	0.0249383	-1.10548	4.4948e-05	-1.22389	-1.2264
133157113	chr9:133157113:A:G	5.19227e-20	-1.97684	-1.21474	1.77143e-05	-2.0912	-1.29023
133157139	chr9:133157139:C:T	5.49784e-19	-7.15548e-10	-0.831808	0.000239035	-7.15548e-10	-0.779188
133157200	chr9:133157200:C:T	2.72371e-18	1.07702	-0.308606	0.000602687	0.168601	-0.0230006
133157215	chr9:133157215:T:C	9.06342e-20	-1.98856	-0.64594	2.83833e-05	-2.08644	-0.823558
133157334	chr9:133157334:T:C	4.02923e-19	-7.15548e-10	-1.14259	0.000173871	-7.15548e-10	-1.09748
133157393	chr9:133157393:T:C	1.40403e-19	-2.19682	-6.63902e-10	6.12652e-05	-2.14059	-6.63902e-10
133157693	chr9:133157693:G:T	4.56434e-19	-7.15548e-10	-1.01789	0.000203115	-7.15548e-10	-0.942027
133158122	chr9:133158122:C:T	3.52822e-19	-7.15548e-10	-1.27537	0.000142696	-7.15548e-10	-1.29508
133158154	chr9:133158154:G:A	1.55903e-19	-2.0921	-6.63902e-10	0.000112364	-1.53406	-6.63902e-10
133158168	chr9:133158168:CCAG:C	3.01048e-18	2.22916	-1.36064	0.000230996	0.540128	-1.35352
133158620	chr9:133158620:G:A	1.42107e-19	-2.18476	-6.63902e-10	6.78502e-05	-2.0385	-6.63902e-10
133158836	chr9:133158836:G:A	4.21509e-19	-7.15548e-10	-1.09749	0.000191386	-7.15548e-10	-1.0015
133158906	chr9:133158906:C:T	3.72007e-19	-7.15548e-10	-1.22242	0.000161898	-7.15548e-10	-1.16883
133158977	chr9:133158977:G:A	2.00165e-18	0.460395	-6.63902e-10	0.000114243	-1.51747	-6.63902e-10
133159045	chr9:133159045:T:C	4.54244e-19	-7.15548e-10	-1.0227	0.000207895	-7.15548e-10	-0.918765
133159295	chr9:133159295:T:C	4.67424e-20	-2.05868	-1.23801	1.8493e-05	-2.18318	-1.15522
133159520	chr9:133159520:C:T	3.76652e-18	2.43957	-1.347	0.000277498	0.731184	-1.36117
133159557	chr9:133159557:G:A	3.99479e-19	-7.15548e-10	-1.15117	0.000161702	-7.15548e-10	-1.17005
133159773	chr9:133159773:G:A	4.83476e-19	-7.15548e-10	-0.960332	0.000231266	-7.15548e-10	-0.81223
133159883	chr9:133159883:AC:A	3.97277e-19	-7.15548e-10	-1.1567	0.000158796	-7.15548e-10	-1.18818
133159938	chr9:133159938:AT:A	3.60307e-19	-7.15548e-10	-1.25438	0.000155605	-7.15548e-10	-1.20847
133160204	chr9:133160204:G:A	4.31731e-19	-7.15548e-10	-1.07353	0.000196549	-7.15548e-10	-0.974885
133160235	chr9:133160235:C:T	1.58356e-19	-2.07649	-6.63902e-10	5.8691e-05	-2.18351	-6.63902e-10
133160550	chr9:133160550:C:T	7.1187e-19	-7.15548e-10	-0.573439	0.000212488	-7.15548e-10	-0.896914
133160916	chr9:133160916:A:G	5.48325e-18	2.8293	-1.36119	0.000371931	1.011	-1.34808
133160920	chr9:133160920:C:G	5.69916e-18	2.80629	-1.29955	0.000352204	0.803047	-1.19464
133160987	chr9:133160987:G:A	5.99931e-18	2.89711	-1.33904	0.000419719	1.068	-1.28421
133160988	chr9:133160988:C:T	6.91782e-19	-7.15548e-10	-0.602063	0.000257082	-7.15548e-10	-0.706404
133161312	chr9:133161312:C:T	3.2585e-19	-7.15548e-10	-1.3549	0.000135367	-7.15548e-10	-1.34781
133161333	chr9:133161333:A:C	4.22937e-19	-7.15548e-10	-1.09411	0.000170875	-7.15548e-10	-1.11487
133162096	chr9:133162096:G:A	3.52356e-19	-7.15548e-10	-1.27669	0.000141295	-7.15548e-10	-1.30495
133162355	chr9:133162355:G:A	2.43403e-18	1.89507	-1.2391	0.000216087	0.231073	-1.11119
133162468	chr9:133162468:G:A	4.49938e-19	-7.15548e-10	-1.03222	0.000188179	-7.15548e-10	-1.01841
133162551	chr9:133162551:G:A	3.5765e-19	-7.15548e-10	-1.26178	0.00014194	-7.15548e-10	-1.30039
133162643	chr9:133162643:C:T	2.21286e-19	-1.148	-0.593883	7.84935e-05	-1.23828	-0.654498
133163189	chr9:133163189:G:A	3.38395e-19	-7.15548e-10	-1.31712	0.000137045	-7.15548e-10	-1.33549
133163547	chr9:133163547:G:A	3.34745e-19	-7.15548e-10	-1.32796	0.000138588	-7.15548e-10	-1.32429
133163727	chr9:133163727:G:C	4.29907e-20	-2.14686	-1.23349	1.72758e-05	-2.19816	-1.20833
133163943	chr9:133163943:G:A	4.60173e-18	1.29285	-6.63902e-10	0.000181636	-1.05379	-6.63902e-10
133164549	chr9:133164549:C:T	4.6164e-20	-2.08595	-1.22318	1.6411e-05	-2.15805	-1.2998
133164747	chr9:133164747:G:A	4.85447e-20	-1.97269	-1.28616	2.99096e-05	-1.6363	-1.22132
133164803	chr9:133164803:G:T	5.83517e-19	-7.15548e-10	-0.772261	0.000225693	-7.15548e-10	-0.836624
133164881	chr9:133164881:G:A	2.16412e-18	-7.15548e-10	0.538437	0.000937769	-7.15548e-10	0.587706
133164925	chr9:133164925:G:A	3.90669e-19	-7.15548e-10	-1.17347	0.000151082	-7.15548e-10	-1.23798
133165097	chr9:133165097:G:A	3.97118e-20	-2.11646	-1.34323	1.65523e-05	-2.099	-1.35028
133165306	chr9:133165306:G:A	4.73134e-20	-1.94843	-1.33611	1.699e-05	-2.06672	-1.35645
133165428	chr9:133165428:T:C	4.67464e-19	-7.15548e-10	-0.994012	0.000198751	-7.15548e-10	-0.963745
133165466	chr9:133165466:T:C	5.82327e-19	-7.15548e-10	-0.774301	0.000211961	-7.15548e-10	-0.899398
133165599	chr9:133165599:T:C	8.87455e-17	3.96377	0.288428	0.00028114	-0.466138	-0.150808
133165998	chr9:133165998:C:T	8.67892e-19	-7.15548e-10	-0.375267	0.000410326	-7.15548e-10	-0.238845
133166037	chr9:133166037:C:T	4.39861e-19	-7.15548e-10	-1.05487	0.000159169	-7.15548e-10	-1.18583
133166068	chr9:133166068:C:T	2.74507e-19	-1.56882	0.0424661	7.29677e-05	-1.75547	-0.210307
133166133	chr9:133166133:G:A	1.13422e-19	-2.14181	-0.268409	3.73329e-05	-2.19312	-0.442801
133166736	chr9:133166736:TTTCATCTGGAAAATGGGCTTGTGAGGACTCATCTCTCGGTTTCTCCATAAA:T	1.33479e-18	-7.15548e-10	0.0551978	0.000771354	-7.15548e-10	0.392349
133166877	chr9:133166877:T:C	2.25917e-17	3.32168	-0.437677	5.33337e-05	-1.94267	-0.336562
133167035	chr9:133167035:G:A	4.70918e-19	-7.15548e-10	-0.986649	0.000182002	-7.15548e-10	-1.05178
133167054	chr9:133167054:C:T	3.50193e-18	-7.15548e-10	1.01973	0.00119948	-7.15548e-10	0.833846
133167064	chr9:133167064:C:T	8.27219e-20	-1.4858	-1.24004	1.69331e-05	-2.14618	-1.28035
133167143	chr9:133167143:G:A	3.93703e-17	4.79699	-1.35756	4.59781e-05	-1.10298	-1.32465
133167307	chr9:133167307:G:A	8.53578e-20	-2.19834	-0.496137	5.21536e-05	-1.69508	-0.60652
133167444	chr9:133167444:G:A	4.58096e-19	-7.15548e-10	-1.01425	0.000171107	-7.15548e-10	-1.11351
133167449	chr9:133167449:C:A	7.19517e-19	-7.15548e-10	-0.562754	0.000331596	-7.15548e-10	-0.451881
133167599	chr9:133167599:G:A	6.18484e-19	-7.15548e-10	-0.714063	0.000221007	-7.15548e-10	-0.857604
133167688	chr9:133167688:T:C	1.35671e-18	-7.15548e-10	0.0714833	0.00049488	-7.15548e-10	-0.0514839
133167805	chr9:133167805:A:G	1.51739e-17	3.83313	-1.34713	0.000257089	0.585609	-1.29199
133167910	chr9:133167910:C:T	3.33772e-19	-7.15548e-10	-1.33088	0.000138972	-7.15548e-10	-1.32152
133167970	chr9:133167970:C:T	1.37482e-17	3.74712	-1.35979	0.000229377	0.529485	-1.34992
133167986	chr9:133167986:C:T	5.41673e-19	-7.15548e-10	-0.846671	0.000196706	-7.15548e-10	-0.974086
133168083	chr9:133168083:T:C	1.42908e-17	3.78582	-1.35979	0.00023524	0.554844	-1.35004
133168084	chr9:133168084:G:A	1.50445e-17	3.83714	-1.35971	0.000243353	0.588904	-1.35019
133168297	chr9:133168297:AT:A	4.75324e-17	4.95441	-1.32658	5.05256e-05	-1.11141	-1.22191
133168480	chr9:133168480:C:T	5.62826e-19	-7.15548e-10	-0.808364	0.00025176	-7.15548e-10	-0.727321
133168659	chr9:133168659:A:C	1.67273e-19	-2.02171	-6.63902e-10	7.25583e-05	-1.97141	-6.63902e-10
133168912	chr9:133168912:C:T	3.30431e-19	-7.15548e-10	-1.34094	0.00014456	-7.15548e-10	-1.28211
133169145	chr9:133169145:G:A	6.50082e-19	-7.15548e-10	-0.664236	0.000338958	-7.15548e-10	-0.429921
133169469	chr9:133169469:G:A	1.90337e-19	-1.89254	-6.63902e-10	8.3697e-05	-1.82859	-6.63902e-10
133169474	chr9:133169474:A:G	3.45368e-19	-7.15548e-10	-1.29672	0.000145803	-7.15548e-10	-1.27354
133170099	chr9:133170099:G:A	8.98939e-17	5.62504	-1.35999	5.66095e-05	-0.898372	-1.32125
133170180	chr9:133170180:A:G	2.02563e-18	0.904454	-0.432154	0.00034396	-0.263002	-0.152269
133170554	chr9:133170554:A:C	3.87038e-19	-7.15548e-10	-1.18281	0.000197793	-7.15548e-10	-0.968577
133170596	chr9:133170596:T:A	4.59034e-19	-7.15548e-10	-1.01221	0.000174576	-7.15548e-10	-1.09344
133170716	chr9:133170716:T:C	1.1891e-19	-1.00514	-1.35782	1.71829e-05	-2.10822	-1.30367
133170805	chr9:133170805:C:A	3.52004e-19	-7.15548e-10	-1.27769	0.000137678	-7.15548e-10	-1.33088
133170811	chr9:133170811:G:C	4.71206e-19	-7.15548e-10	-0.986039	0.000178568	-7.15548e-10	-1.07083
133171108	chr9:133171108:T:C	1.69138e-19	-1.90306	-0.107562	6.77432e-05	-2.19582	0.155745
133171258	chr9:133171258:G:A	1.11522e-19	-1.0717	-1.35541	1.82043e-05	-2.11527	-1.23887
133171403	chr9:133171403:G:A	3.96259e-19	-7.15548e-10	-1.15927	0.000152959	-7.15548e-10	-1.22563
133171432	chr9:133171432:C:T	4.78296e-19	-7.15548e-10	-0.971103	0.000183725	-7.15548e-10	-1.04236
133171723	chr9:133171723:C:T	3.66136e-19	-7.15548e-10	-1.23833	0.000175566	-7.15548e-10	-1.08778
133171793	chr9:133171793:A:G	4.40181e-19	-7.15548e-10	-1.05415	0.000196543	-7.15548e-10	-0.97492
133172006	chr9:133172006:A:G	6.45501e-19	0.604122	-1.27543	2.57808e-05	-1.8589	-1.14727
133172064	chr9:133172064:T:G	4.34935e-19	-7.15548e-10	-1.06614	0.00022478	-7.15548e-10	-0.840677
133172322	chr9:133172322:G:A	3.79768e-19	-7.15548e-10	-1.20177	0.000146257	-7.15548e-10	-1.27043
133172375	chr9:133172375:T:C	3.77581e-19	-7.15548e-10	-1.20755	0.000183746	-7.15548e-10	-1.04225
133172950	chr9:133172950:T:A	7.9877e-19	-7.15548e-10	-0.458261	0.000439106	-7.15548e-10	-0.171057
133174393	chr9:133174393:A:G	4.34655e-17	4.89708	-1.35869	3.72461e-05	-1.36988	-1.26837
133174483	chr9:133174483:T:C	4.00331e-19	-7.15548e-10	-1.14904	0.000161456	-7.15548e-10	-1.17157
133174943	chr9:133174943:C:T	1.39113e-18	-7.15548e-10	0.0965398	0.000501779	-7.15548e-10	-0.037639
133174953	chr9:133174953:G:A	5.3604e-17	5.04722	-1.29917	4.33899e-05	-1.34443	-1.14114
133175233	chr9:133175233:T:C	1.58704e-18	-7.15548e-10	0.228294	0.00055625	-7.15548e-10	0.0654203
133175878	chr9:133175878:G:A	3.32487e-18	1.58992	-0.622067	0.000333033	0.220764	-0.668319
133176645	chr9:133176645:T:C	3.26477e-19	-7.15548e-10	-1.35297	0.000138555	-7.15548e-10	-1.32453
133176793	chr9:133176793:C:T	3.98739e-19	-7.15548e-10	-1.15303	0.000154732	-7.15548e-10	-1.21411
133176882	chr9:133176882:C:T	4.69282e-19	-7.15548e-10	-0.99013	0.00020718	-7.15548e-10	-0.922211
133176894	chr9:133176894:G:A	3.45714e-19	-7.15548e-10	-1.29572	0.000140369	-7.15548e-10	-1.31152
133177520	chr9:133177520:G:C	9.98346e-19	-7.15548e-10	-0.235235	0.000294808	-7.15548e-10	-0.569475
133177723	chr9:133177723:C:T	3.71465e-19	-1.22388	-6.63902e-10	0.000341374	-0.42282	-6.63902e-10
133177806	chr9:133177806:T:C	3.31458e-19	-7.15548e-10	-1.33783	0.000148382	-7.15548e-10	-1.25601
133177937	chr9:133177937:C:T	1.4115e-19	-2.19151	-6.63902e-10	6.17179e-05	-2.13322	-6.63902e-10
133177996	chr9:133177996:T:C	4.86009e-19	-7.15548e-10	-0.955108	0.000179964	-7.15548e-10	-1.06304
133178887	chr9:133178887:T:C	1.9079e-19	-2.17482	0.284655	8.00176e-05	-1.81028	-0.0632733
133178892	chr9:133178892:T:C	3.92337e-19	-7.15548e-10	-1.16921	0.000144854	-7.15548e-10	-1.28007
133178905	chr9:133178905:A:G	1.92383e-19	-0.958448	-0.9234	3.51371e-05	-1.54117	-1.15537
133179185	chr9:133179185:T:C	1.68809e-18	-7.15548e-10	0.290018	0.000652422	-7.15548e-10	0.224893
133179264	chr9:133179264:A:C	4.7125e-19	-7.15548e-10	-0.985945	0.000175291	-7.15548e-10	-1.08935
133179324	chr9:133179324:G:A	9.24048e-19	-7.15548e-10	-0.31257	0.000319495	-7.15548e-10	-0.489056
133179705	chr9:133179705:C:T	3.46759e-19	-7.15548e-10	-1.2927	0.000137039	-7.15548e-10	-1.33553
133179918	chr9:133179918:G:A	5.59369e-17	5.10884	-1.3182	4.26042e-05	-1.32633	-1.17752
133180000	chr9:133180000:C:G	3.81741e-19	-7.15548e-10	-1.19659	0.000149415	-7.15548e-10	-1.24907
133180029	chr9:133180029:A:G	2.11825e-19	-0.891102	-0.894473	3.76493e-05	-1.49194	-1.13555
133180118	chr9:133180118:G:A	3.60794e-19	-7.15548e-10	-1.25303	0.000171955	-7.15548e-10	-1.10857
133180372	chr9:133180372:G:C	2.70287e-18	1.64232	-0.881586	0.000660881	1.02438	-0.786607
133180416	chr9:133180416:C:T	7.11704e-20	-2.19836	-0.677896	4.173e-05	-1.66983	-0.85475
133180468	chr9:133180468:C:T	3.33997e-19	-7.15548e-10	-1.3302	0.000136251	-7.15548e-10	-1.3413
133180528	chr9:133180528:A:G	3.74402e-19	-7.15548e-10	-1.216	0.000181219	-7.15548e-10	-1.05609
133180778	chr9:133180778:G:A	8.05538e-17	5.51472	-1.35938	5.09391e-05	-1.05157	-1.2736
133180780	chr9:133180780:C:T	3.32892e-19	-7.15548e-10	-1.33352	0.000141603	-7.15548e-10	-1.30277
133180887	chr9:133180887:T:C	1.74642e-19	-1.9786	-6.63902e-10	9.25496e-05	-1.72805	-6.63902e-10
133180892	chr9:133180892:A:T	8.94364e-17	5.61677	-1.35682	5.37794e-05	-1.01135	-1.25956
133180919	chr9:133180919:G:T	8.365e-17	5.55288	-1.35981	5.15373e-05	-1.03702	-1.27647
133180923	chr9:133180923:A:AT	4.7432e-19	-7.15548e-10	-0.979451	0.00021665	-7.15548e-10	-0.877514
133180931	chr9:133180931:C:T	9.2211e-17	5.6249	-1.3344	5.81513e-05	-1.00246	-1.19029
133181061	chr9:133181061:G:A	4.93333e-19	-7.15548e-10	-0.94015	0.000227138	-7.15548e-10	-0.83024
133181110	chr9:133181110:G:C	7.08242e-17	5.3834	-1.35678	4.9118e-05	-1.10221	-1.25936
133181382	chr9:133181382:C:T	9.07131e-17	5.62981	-1.35569	5.41267e-05	-1.01034	-1.25413
133181506	chr9:133181506:C:T	7.82835e-20	-1.67862	-1.10238	2.3336e-05	-2.19661	-0.909191
133181569	chr9:133181569:G:A	1.19522e-19	-1.85789	-0.499947	5.62371e-05	-1.83256	-0.393657
133181617	chr9:133181617:C:T	4.1009e-18	-7.15548e-10	1.17763	0.00162781	-7.15548e-10	1.13919
133181618	chr9:133181618:C:T	1.55693e-19	-2.09345	-6.63902e-10	5.83722e-05	-2.18896	-6.63902e-10
133181641	chr9:133181641:G:A	9.08738e-17	5.62781	-1.35191	5.78085e-05	-0.958348	-1.24031
133181719	chr9:133181719:A:G	1.00667e-19	-1.48622	-1.0433	3.82608e-05	-2.01108	-0.60029
133181826	chr9:133181826:G:C	1.56798e-19	-2.08638	-6.63902e-10	5.82758e-05	-2.19061	-6.63902e-10
133181839	chr9:133181839:G:T	1.45405e-18	-7.15548e-10	0.140775	0.000406603	-7.15548e-10	-0.24796
133182218	chr9:133182218:G:A	6.2365e-20	-1.88811	-1.12022	2.16539e-05	-2.19075	-0.989862
133182444	chr9:133182444:G:T	1.89772e-19	-1.89551	-6.63902e-10	0.000135212	-1.34895	-6.63902e-10
133182497	chr9:133182497:C:A	1.49481e-19	-2.13416	-6.63902e-10	6.08393e-05	-2.14756	-6.63902e-10
133182563	chr9:133182563:C:T	1.57479e-16	6.18502	-1.35931	6.31098e-05	-0.784047	-1.32688
133182699	chr9:133182699:G:A	6.3327e-19	-0.176644	-0.513793	9.03266e-05	-0.927461	-0.824906
133182801	chr9:133182801:C:T	9.77197e-17	4.01806	0.330469	2.36345e-05	-2.17282	-0.920274
133182952	chr9:133182952:C:A	3.69599e-19	-7.15548e-10	-1.22892	0.000161591	-7.15548e-10	-1.17073
133183495	chr9:133183495:T:C	1.5279e-18	1.35041	-1.1601	0.000354852	0.641284	-1.02538
133183544	chr9:133183544:T:C	1.08852e-18	-7.15548e-10	-0.148759	0.000362901	-7.15548e-10	-0.361669
133183663	chr9:133183663:C:A	1.17682e-16	5.89397	-1.35957	5.89319e-05	-0.904925	-1.27449
133183791	chr9:133183791:G:T	3.48578e-19	-7.15548e-10	-1.28747	0.00016159	-7.15548e-10	-1.17073
133183922	chr9:133183922:G:A	6.32352e-19	-1.59624	0.904356	0.000205547	-2.19722	1.2671
133183930	chr9:133183930:C:T	1.27219e-19	-2.16493	-0.130491	5.56874e-05	-1.78455	-0.451494
133184265	chr9:133184265:C:A	1.37091e-19	-1.3838	-0.836891	4.09961e-05	-1.99451	-0.547814
133185669	chr9:133185669:T:C	3.93843e-19	-7.15548e-10	-1.16538	0.000173941	-7.15548e-10	-1.09708
133185894	chr9:133185894:C:G	3.2445e-18	1.96354	-1.02015	0.000732137	1.18802	-0.847849
133185962	chr9:133185962:C:T	2.74111e-18	1.72382	-0.949039	0.000641207	0.970431	-0.762876
133186026	chr9:133186026:A:ATTG	9.55675e-20	-2.10189	-0.479616	3.81047e-05	-1.87714	-0.738319
133186128	chr9:133186128:G:T	3.66885e-20	-2.18382	-1.35505	2.14469e-05	-1.83033	-1.35989
133186261	chr9:133186261:C:T	8.29841e-19	0.472113	-0.892213	0.000299306	0.130055	-0.684387
133186470	chr9:133186470:C:T	5.79437e-19	-7.15548e-10	-0.779276	0.000211855	-7.15548e-10	-0.899894
133186605	chr9:133186605:G:A	7.50963e-20	-1.52875	-1.29381	2.71847e-05	-1.72385	-1.22929
133186671	chr9:133186671:C:T	7.86358e-19	-7.15548e-10	-0.473922	0.000281417	-7.15548e-10	-0.615959
133186958	chr9:133186958:A:G	3.9704e-20	-2.14612	-1.31376	1.65648e-05	-2.19046	-1.25805
133186967	chr9:133186967:C:T	3.98539e-20	-2.15193	-1.30419	1.67589e-05	-2.19261	-1.24426
133187023	chr9:133187023:T:C	3.92119e-20	-2.15595	-1.3164	1.64347e-05	-2.1941	-1.2623
133187024	chr9:133187024:A:G	3.95057e-20	-2.14848	-1.3164	1.64757e-05	-2.19161	-1.2623
133187050	chr9:133187050:C:T	5.49954e-19	-1.52238	0.690881	0.000160376	-2.19161	1.01333
133187083	chr9:133187083:A:G	3.89481e-20	-2.16025	-1.31886	1.6354e-05	-2.19531	-1.26601
133187092	chr9:133187092:G:A	9.53212e-19	-7.15548e-10	-0.281497	0.000363366	-7.15548e-10	-0.360387
133187104	chr9:133187104:A:G	5.8301e-19	-7.15548e-10	-0.77313	0.000213097	-7.15548e-10	-0.894052
133187309	chr9:133187309:T:C	3.56897e-19	-7.15548e-10	-1.26389	0.000200321	-7.15548e-10	-0.955876
133187470	chr9:133187470:A:C	3.91242e-20	-2.15902	-1.31557	1.64446e-05	-2.19499	-1.2608
133187562	chr9:133187562:C:T	3.87536e-20	-2.16824	-1.31587	1.63955e-05	-2.19724	-1.26156
133187590	chr9:133187590:G:A	3.88593e-20	-2.16552	-1.31587	1.64036e-05	-2.19674	-1.26156
133187664	chr9:133187664:G:A	1.89192e-19	-1.89857	-6.63902e-10	5.86033e-05	-2.18501	-6.63902e-10
133187743	chr9:133187743:A:G	3.97501e-20	-2.15471	-1.30402	1.67317e-05	-2.19364	-1.24485
133187776	chr9:133187776:G:T	3.92955e-20	-2.15436	-1.31587	1.64565e-05	-2.19352	-1.26156
133187819	chr9:133187819:A:T	3.90771e-20	-2.15993	-1.31587	1.64281e-05	-2.19525	-1.26156
133187897	chr9:133187897:C:T	3.98425e-20	-2.1444	-1.31199	1.65696e-05	-2.19045	-1.25778
133187908	chr9:133187908:A:C	3.91231e-20	-2.15662	-1.318	1.63894e-05	-2.19429	-1.26487
133187993	chr9:133187993:G:A	6.89725e-20	-1.58861	-1.31901	2.42836e-05	-1.79969	-1.2663
133188001	chr9:133188001:G:A	1.50609e-18	-7.15548e-10	0.175935	0.000416967	-7.15548e-10	-0.22279
133188290	chr9:133188290:A:C	4.03367e-20	-2.17707	-1.26701	1.77647e-05	-2.19826	-1.18033
133188407	chr9:133188407:C:T	4.31534e-19	-7.15548e-10	-1.07399	0.000178844	-7.15548e-10	-1.06929
133189379	chr9:133189379:G:A	2.15985e-17	4.18008	-1.34103	3.39405e-05	-1.52834	-1.20285
133189650	chr9:133189650:G:A	9.00914e-19	-7.15548e-10	-0.337924	0.000317698	-7.15548e-10	-0.494696
133189842	chr9:133189842:G:C	2.25645e-17	4.19964	-1.31684	3.49094e-05	-1.55717	-1.14587
133190751	chr9:133190751:G:A	4.90284e-20	-1.96743	-1.2815	2.31256e-05	-1.77368	-1.34118
133190907	chr9:133190907:G:A	3.27859e-19	-7.15548e-10	-1.34875	0.000134526	-7.15548e-10	-1.35404
133191038	chr9:133191038:G:A	5.71704e-19	-7.15548e-10	-0.792713	0.000298915	-7.15548e-10	-0.555638
133191307	chr9:133191307:T:C	3.24287e-19	-7.15548e-10	-1.3597	0.000134535	-7.15548e-10	-1.35398
133191917	chr9:133191917:C:A	3.25302e-19	-7.15548e-10	-1.35658	0.000134838	-7.15548e-10	-1.35172
133192164	chr9:133192164:C:T	8.37877e-20	-1.36255	-1.35049	3.87605e-05	-1.23896	-1.35943
133192215	chr9:133192215:C:A	8.24462e-19	-7.15548e-10	-0.426603	0.00033921	-7.15548e-10	-0.429178
133192250	chr9:133192250:T:C	6.83515e-19	-7.15548e-10	-0.614086	0.000338155	-7.15548e-10	-0.432293
133192495	chr9:133192495:A:G	4.53336e-19	-7.15548e-10	-1.0247	0.000224654	-7.15548e-10	-0.841239
133193001	chr9:133193001:G:A	3.37515e-19	-7.15548e-10	-1.31972	0.000136994	-7.15548e-10	-1.33586
133193023	chr9:133193023:C:T	1.477e-19	-0.834005	-1.31214	1.83794e-05	-1.98608	-1.35849
133193061	chr9:133193061:TG:T	3.29392e-19	-7.15548e-10	-1.34409	0.000134522	-7.15548e-10	-1.35407
133193075	chr9:133193075:C:A	1.25984e-19	-1.1944	-1.11078	3.2088e-05	-1.69155	-1.09577
133193090	chr9:133193090:C:G	3.31533e-19	-7.15548e-10	-1.33761	0.000137977	-7.15548e-10	-1.32871
133193234	chr9:133193234:T:C	3.34095e-19	-7.15548e-10	-1.32991	0.000139108	-7.15548e-10	-1.32055
133193467	chr9:133193467:A:G	1.40664e-19	-2.19496	-6.63902e-10	6.57133e-05	-2.0705	-6.63902e-10
133193786	chr9:133193786:G:A	2.08234e-18	-7.15548e-10	0.499913	0.000672706	-7.15548e-10	0.255511
133193956	chr9:133193956:C:A	2.67514e-18	-7.15548e-10	0.750425	0.000855342	-7.15548e-10	0.495703
133194006	chr9:133194006:T:C	4.59258e-18	-7.15548e-10	1.29086	0.00151732	-7.15548e-10	1.0689
133194073	chr9:133194073:G:A	7.11829e-19	-7.15548e-10	-0.573496	0.000349336	-7.15548e-10	-0.399764
133194097	chr9:133194097:T:C	1.33734e-19	-0.954575	-1.2909	1.91609e-05	-2.08096	-1.22197
133194155	chr9:133194155:AAAAAG:A	3.24789e-19	-7.15548e-10	-1.35816	0.000135151	-7.15548e-10	-1.34941
133194201	chr9:133194201:GAGAA:G	6.3618e-19	-0.685852	-6.63902e-10	0.00012212	-1.45079	-6.63902e-10
133194323	chr9:133194323:C:T	2.53261e-18	-7.15548e-10	0.695673	0.000813004	-7.15548e-10	0.444938
133194544	chr9:133194544:G:A	4.29678e-20	-2.05412	-1.32676	4.19199e-05	-1.17084	-1.34919
133194704	chr9:133194704:C:T	2.4299e-18	-7.15548e-10	0.654273	0.000781703	-7.15548e-10	0.405677
133194715	chr9:133194715:T:C	2.5334e-18	-7.15548e-10	0.695984	0.000812846	-7.15548e-10	0.444744
133194779	chr9:133194779:G:A	1.30082e-18	-7.15548e-10	0.029413	0.000437076	-7.15548e-10	-0.175692
133195217	chr9:133195217:A:G	9.81469e-20	-1.23495	-1.31992	4.39741e-05	-1.11635	-1.35584
133195228	chr9:133195228:C:T	2.5334e-18	-7.15548e-10	0.695984	0.000812846	-7.15548e-10	0.444744
133195576	chr9:133195576:G:A	2.55685e-18	-7.15548e-10	0.705198	0.000819818	-7.15548e-10	0.453284
133195896	chr9:133195896:T:C	4.38943e-20	-2.16174	-1.19781	2.41766e-05	-2.05593	-1.01448
133196008	chr9:133196008:A:G	2.5334e-18	-7.15548e-10	0.695984	0.000812846	-7.15548e-10	0.444744
133196093	chr9:133196093:C:T	1.13511e-18	-7.15548e-10	-0.106848	0.000374304	-7.15548e-10	-0.33073
133196205	chr9:133196205:A:G	8.7769e-19	-0.36404	-6.63902e-10	0.000622008	0.177155	-6.63902e-10
133196208	chr9:133196208:G:A	2.65306e-18	-7.15548e-10	0.742135	0.000848011	-7.15548e-10	0.487096
133196283	chr9:133196283:TAAC:T	1.72326e-18	-7.15548e-10	0.31064	0.000562154	-7.15548e-10	0.0759769
133196607	chr9:133196607:A:G	1.62469e-18	-7.15548e-10	0.251739	0.000533216	-7.15548e-10	0.0231288
133196644	chr9:133196644:G:A	7.38767e-20	-1.50752	-1.33141	3.57421e-05	-1.31992	-1.35955
133197109	chr9:133197109:G:A	3.29364e-19	-7.15548e-10	-1.34417	0.000134516	-7.15548e-10	-1.35412
133197286	chr9:133197286:T:C	1.68003e-18	-7.15548e-10	0.285231	0.000550525	-7.15548e-10	0.0550735
133197298	chr9:133197298:A:G	1.54912e-18	-7.15548e-10	0.20411	0.000510374	-7.15548e-10	-0.0206555
133197300	chr9:133197300:G:A	3.29518e-19	-7.15548e-10	-1.3437	0.000134559	-7.15548e-10	-1.3538
133197482	chr9:133197482:C:T	1.62573e-18	-7.15548e-10	0.252379	0.000533833	-7.15548e-10	0.0242854
133197559	chr9:133197559:G:A	1.65651e-18	-7.15548e-10	0.271134	0.000543562	-7.15548e-10	0.0423449
133197560	chr9:133197560:C:T	1.077e-19	-1.23419	-1.22779	4.64944e-05	-1.11594	-1.30053
133197650	chr9:133197650:T:C	6.96336e-19	-7.15548e-10	-0.595501	0.00033915	-7.15548e-10	-0.429357
133197695	chr9:133197695:T:TA	1.55345e-18	-7.15548e-10	0.206897	0.000511878	-7.15548e-10	-0.0177117
133197697	chr9:133197697:A:T	3.51241e-19	-7.15548e-10	-1.27986	0.000136682	-7.15548e-10	-1.33814
133197723	chr9:133197723:A:G	9.57318e-20	-1.2295	-1.35029	4.41091e-05	-1.10827	-1.36086
133198040	chr9:133198040:A:G	1.58125e-18	-7.15548e-10	0.224636	0.000520184	-7.15548e-10	-0.00161614
133198735	chr9:133198735:G:C	1.31837e-18	-7.15548e-10	0.0428197	0.00043721	-7.15548e-10	-0.175385
133198798	chr9:133198798:T:C	1.57689e-18	-7.15548e-10	0.221873	0.000518509	-7.15548e-10	-0.00484029
133198879	chr9:133198879:A:G	1.34258e-18	-7.15548e-10	0.0610119	0.000445957	-7.15548e-10	-0.155575
133199058	chr9:133199058:A:C	1.53454e-18	-7.15548e-10	0.194655	0.000505629	-7.15548e-10	-0.0299953
133199073	chr9:133199073:T:C	2.46121e-18	-7.15548e-10	0.667074	0.00082949	-7.15548e-10	0.465013
133199514	chr9:133199514:G:A	3.70614e-20	-2.17399	-1.35476	1.62414e-05	-2.10824	-1.35999
133200020	chr9:133200020:C:T	7.32109e-20	-1.50233	-1.34566	3.46707e-05	-1.35857	-1.35133
133200036	chr9:133200036:A:G	4.64836e-19	-7.15548e-10	-0.999649	0.000184585	-7.15548e-10	-1.03769
133200292	chr9:133200292:C:A	6.60728e-16	7.0962	-0.836431	0.00013036	-0.2094	-1.1761
133200368	chr9:133200368:G:A	5.04027e-19	-7.15548e-10	-0.918705	0.000189699	-7.15548e-10	-1.01036
133200398	chr9:133200398:G:A	4.66245e-19	-7.15548e-10	-0.996622	0.000196055	-7.15548e-10	-0.977403
133200492	chr9:133200492:A:G	1.8654e-18	-0.474048	0.863944	0.000229013	-1.1518	0.329775
133200569	chr9:133200569:C:A	4.0585e-19	-7.15548e-10	-1.13535	0.000162277	-7.15548e-10	-1.1665
133200618	chr9:133200618:T:C	1.44163e-19	-0.86278	-1.30761	6.29911e-05	-0.751755	-1.36105
133200740	chr9:133200740:G:A	1.44397e-19	-0.857626	-1.31114	6.33214e-05	-0.74637	-1.3612
133201040	chr9:133201040:A:G	1.526e-19	-0.806413	-1.3071	6.72336e-05	-0.686607	-1.36102
133201427	chr9:133201427:G:T	3.24694e-19	-7.15548e-10	-1.35845	0.000156222	-7.15548e-10	-1.20452
133201617	chr9:133201617:C:G	1.67087e-19	-0.748435	-1.27438	1.78658e-05	-2.03831	-1.3346
133201662	chr9:133201662:G:A	1.41807e-19	-0.879263	-1.30761	6.24041e-05	-0.761117	-1.36105
133201666	chr9:133201666:C:T	6.02541e-20	-1.70938	-1.33339	1.66512e-05	-2.19178	-1.25154
133201668	chr9:133201668:T:C	1.55845e-19	-0.783857	-1.30861	6.88375e-05	-0.662945	-1.3611
133201669	chr9:133201669:A:C	1.40309e-19	-2.19748	-6.63902e-10	6.77976e-05	-2.03927	-6.63902e-10
133202023	chr9:133202023:C:T	3.7118e-19	-7.15548e-10	-1.22465	0.000149532	-7.15548e-10	-1.24829
133202054	chr9:133202054:G:A	1.28921e-15	8.0317	-1.10349	0.000163848	0.160581	-1.31744
133202129	chr9:133202129:G:A	6.78064e-20	-1.59533	-1.32935	1.56923e-05	-2.19629	-1.30634
133202270	chr9:133202270:T:G	1.51782e-19	-0.794633	-1.32426	6.7691e-05	-0.680261	-1.36058
133202289	chr9:133202289:C:T	1.33115e-19	-0.917432	-1.33269	5.97841e-05	-0.806182	-1.35888
133202308	chr9:133202308:G:A	1.60182e-19	-0.737249	-1.32778	7.22478e-05	-0.615697	-1.36
133202554	chr9:133202554:G:A	7.06143e-19	-7.15548e-10	-0.581516	0.000218228	-7.15548e-10	-0.870256
133202773	chr9:133202773:A:G	4.36753e-20	-2.02948	-1.33507	2.24248e-05	-1.92613	-1.21951
133202988	chr9:133202988:G:C	3.45058e-16	5.80481	-0.19468	0.000260586	-0.642129	-0.050735
133203174	chr9:133203174:C:T	2.96671e-18	-0.237611	1.09149	0.000304236	-1.03197	0.493975
133203265	chr9:133203265:A:G	6.25375e-20	-1.75138	-1.25419	1.74315e-05	-2.17169	-1.22583
133203519	chr9:133203519:T:C	6.78549e-20	-1.7715	-1.15246	1.9807e-05	-2.16772	-1.10204
133203755	chr9:133203755:G:A	1.49582e-19	-0.853429	-1.28006	6.40244e-05	-0.745137	-1.3514
133203772	chr9:133203772:G:A	3.28301e-19	-7.15548e-10	-1.3474	0.00013407	-7.15548e-10	-1.35744
133203795	chr9:133203795:G:A	1.51946e-15	8.28448	-1.19195	0.000185077	0.307225	-1.34225
133204017	chr9:133204017:C:T	1.4122e-19	-2.19102	-6.63902e-10	6.98276e-05	-2.00977	-6.63902e-10
133204076	chr9:133204076:C:T	7.18785e-20	-1.57208	-1.29428	1.65388e-05	-2.19738	-1.25271
133204098	chr9:133204098:T:A	1.46585e-19	-0.861573	-1.29215	6.33044e-05	-0.752549	-1.35529
133204155	chr9:133204155:A:G	8.84027e-19	-1.90593	1.54908	0.000426711	-1.98605	1.78635
133204208	chr9:133204208:C:T	1.40607e-19	-0.908316	-1.28705	6.02457e-05	-0.803586	-1.35378
133204233	chr9:133204233:TG:T	3.24372e-19	-7.15548e-10	-1.35944	0.000136059	-7.15548e-10	-1.34271
133204433	chr9:133204433:A:T	7.37315e-19	-7.15548e-10	-0.538318	0.000359828	-7.15548e-10	-0.370173
133204693	chr9:133204693:G:A	1.86209e-19	-0.638968	-1.2755	7.99979e-05	-0.524342	-1.34946
133204885	chr9:133204885:T:C	5.32207e-18	1.32208	0.1162	0.000322495	-1.20175	0.722044
133205029	chr9:133205029:A:G	7.19428e-19	-0.951544	0.388666	0.000270219	-1.31369	0.657126
133205040	chr9:133205040:C:T	4.29648e-19	-7.15548e-10	-1.07837	0.000166394	-7.15548e-10	-1.14144
133205041	chr9:133205041:G:A	1.62651e-18	-7.15548e-10	0.252861	0.000869654	-7.15548e-10	0.512297
133205091	chr9:133205091:C:T	4.00374e-19	-7.15548e-10	-1.14894	0.000159418	-7.15548e-10	-1.18427
133205098	chr9:133205098:G:T	1.49115e-17	2.89194	-0.423384	0.000377651	-0.109896	-0.211932
133205125	chr9:133205125:A:C	1.29817e-18	0.0273734	-6.63902e-10	5.78726e-05	-2.19755	-6.63902e-10
133205149	chr9:133205149:G:A	1.16746e-16	5.05536	-0.528941	0.000129549	-0.807854	-0.583882
133205501	chr9:133205501:C:T	6.88149e-19	-7.15548e-10	-0.607329	0.000380018	-7.15548e-10	-0.31558
133206211	chr9:133206211:C:T	5.66102e-20	-1.74667	-1.35848	1.51207e-05	-2.17896	-1.36078
133206367	chr9:133206367:C:G	3.3686e-19	-7.15548e-10	-1.32167	0.000140812	-7.15548e-10	-1.30837
133206442	chr9:133206442:C:T	3.48181e-15	7.05047	0.871255	4.80801e-05	-1.91862	-0.46431
133206503	chr9:133206503:C:G	9.21746e-19	-7.15548e-10	-0.315064	0.000549361	-7.15548e-10	0.0529569
133206552	chr9:133206552:G:T	6.05328e-19	-7.15548e-10	-0.735564	0.000288641	-7.15548e-10	-0.590616
133206649	chr9:133206649:A:AGCATATCCTAACCTTT	7.48713e-19	-7.15548e-10	-0.522978	0.000368127	-7.15548e-10	-0.34737
133206657	chr9:133206657:G:GAC	7.45045e-19	-7.15548e-10	-0.527889	0.000366026	-7.15548e-10	-0.353093
133206800	chr9:133206800:A:C	3.53902e-19	-7.15548e-10	-1.27231	0.000140192	-7.15548e-10	-1.31278
133207024	chr9:133207024:C:T	4.88009e-20	-1.89996	-1.35362	1.66995e-05	-2.14397	-1.29645
133207063	chr9:133207063:C:G	1.41253e-19	-2.19078	-6.63902e-10	5.89103e-05	-2.17978	-6.63902e-10
133207202	chr9:133207202:C:T	3.73901e-19	-7.15548e-10	-1.21734	0.000160108	-7.15548e-10	-1.17995
133207428	chr9:133207428:T:C	9.60862e-20	-1.87734	-0.698749	2.35417e-05	-2.13102	-0.966004
133207617	chr9:133207617:T:C	3.55593e-19	-7.15548e-10	-1.26755	0.000140695	-7.15548e-10	-1.3092
133207873	chr9:133207873:T:C	5.66966e-19	-7.15548e-10	-0.801035	0.000242046	-7.15548e-10	-0.766672
133208381	chr9:133208381:C:T	3.84883e-19	-1.58794	0.399545	7.14821e-05	-1.96026	-0.0260946
133208414	chr9:133208414:A:G	8.37626e-19	-0.0774612	-0.333301	8.01185e-05	-1.81396	-0.0583358
133208714	chr9:133208714:T:C	5.7911e-19	0.546549	-1.32639	0.000308267	0.694903	-1.21973
133209554	chr9:133209554:C:T	3.3308e-15	9.19793	-1.32054	0.00042779	0.862447	-1.05961
133209622	chr9:133209622:G:A	5.88399e-19	-7.15548e-10	-0.763928	0.000263127	-7.15548e-10	-0.68316
133209781	chr9:133209781:C:T	2.28615e-19	-1.7093	-6.63902e-10	6.19102e-05	-2.13011	-6.63902e-10
133209813	chr9:133209813:G:T	1.26441e-19	-0.953391	-1.34817	1.65493e-05	-2.09529	-1.35417
133209874	chr9:133209874:C:G	4.13367e-19	-7.15548e-10	-1.117	0.000209406	-7.15548e-10	-0.911526
133210025	chr9:133210025:G:A	1.99477e-18	-7.15548e-10	0.456951	0.000703763	-7.15548e-10	0.300644
133210203	chr9:133210203:C:T	1.09035e-18	-7.15548e-10	-0.147082	0.000374603	-7.15548e-10	-0.329932
133210396	chr9:133210396:T:C	3.37961e-17	1.49947	1.7873	0.00122713	-1.38799	2.24463
133210436	chr9:133210436:G:A	3.30283e-17	4.21508	-0.951292	0.000331905	0.0476677	-0.498618
133210495	chr9:133210495:A:G	2.12418e-18	-7.15548e-10	0.519808	0.000742921	-7.15548e-10	0.354792
133210597	chr9:133210597:GGTT:G	2.28015e-19	-1.71192	-6.63902e-10	6.17407e-05	-2.13286	-6.63902e-10
133210622	chr9:133210622:G:A	4.1649e-19	-7.15548e-10	-1.10947	0.000211371	-7.15548e-10	-0.902184
133210674	chr9:133210674:C:T	5.01898e-19	-7.15548e-10	-0.922937	0.000252759	-7.15548e-10	-0.723361
133211179	chr9:133211179:TG:T	1.76108e-19	-1.44347	-0.52677	3.96331e-05	-2.19419	-0.381943
133211235	chr9:133211235:C:G	6.72444e-19	-7.15548e-10	-0.630415	0.000386764	-7.15548e-10	-0.297984
133211425	chr9:133211425:C:G	3.29419e-17	4.52743	-1.26626	0.000241136	0.222377	-0.992816
133211529	chr9:133211529:C:T	2.65295e-17	1.36897	1.67571	0.00102736	-1.44557	2.12452
133211612	chr9:133211612:C:T	4.14785e-19	-7.15548e-10	-1.11357	0.000210332	-7.15548e-10	-0.907111
133211660	chr9:133211660:T:C	3.12282e-17	4.42657	-1.21883	0.000248102	0.161461	-0.903421
133212272	chr9:133212272:A:G	1.1968e-18	-7.15548e-10	-0.0539253	0.0004106	-7.15548e-10	-0.238178
133212660	chr9:133212660:G:A	3.08541e-17	4.14813	-0.952437	0.000317772	0.00530972	-0.499775
133212747	chr9:133212747:A:G	2.04519e-19	-0.637264	-1.18341	0.000114933	-0.492926	-1.01853
133212803	chr9:133212803:C:T	4.15217e-19	-7.15548e-10	-1.11253	0.000340651	-7.15548e-10	-0.42494
133213187	chr9:133213187:C:T	4.11368e-19	-7.15548e-10	-1.12185	0.0001474	-7.15548e-10	-1.26265
133213226	chr9:133213226:C:T	5.35431e-19	-7.15548e-10	-0.858262	0.000210641	-7.15548e-10	-0.905642
133213255	chr9:133213255:A:G	6.08053e-20	-2.17683	-0.856831	3.42198e-05	-2.11118	-0.61181
133213566	chr9:133213566:A:G	6.726e-19	-0.695396	0.0652123	0.000104207	-1.31266	-0.296762
133213664	chr9:133213664:G:A	3.36611e-19	-7.15548e-10	-1.32241	0.00013561	-7.15548e-10	-1.34601
133213758	chr9:133213758:T:C	1.4235e-19	-2.18304	-6.63902e-10	7.40584e-05	-1.95094	-6.63902e-10
133213972	chr9:133213972:A:C	4.54632e-18	-7.15548e-10	1.28074	0.00252687	-7.15548e-10	1.57894
133214067	chr9:133214067:A:G	4.15741e-19	-7.15548e-10	-1.11127	0.000150534	-7.15548e-10	-1.24161
133214142	chr9:133214142:T:C	2.69144e-17	4.25189	-1.1928	0.000232504	0.0581879	-0.865077
133214771	chr9:133214771:G:C	4.87485e-19	-7.15548e-10	-0.952075	0.000367839	-7.15548e-10	-0.348152
133214824	chr9:133214824:C:T	5.96299e-19	-7.15548e-10	-0.750591	0.000334289	-7.15548e-10	-0.443791
133215190	chr9:133215190:A:C	3.70354e-20	-2.16836	-1.3611	1.72436e-05	-2.10708	-1.30128
133215426	chr9:133215426:T:C	2.17115e-15	8.80737	-1.35794	9.97747e-05	-0.311894	-1.34099
133215442	chr9:133215442:G:A	3.54583e-17	1.40836	1.92642	0.00314249	-0.436647	2.23362
133215709	chr9:133215709:G:A	2.88744e-17	1.37755	1.75183	0.00112563	-1.44118	2.21148
133215928	chr9:133215928:A:T	8.68821e-19	-7.15548e-10	-0.374197	0.000427975	-7.15548e-10	-0.196734
133215996	chr9:133215996:AG:A	4.07451e-19	-7.15548e-10	-1.13141	0.000146549	-7.15548e-10	-1.26844
133216210	chr9:133216210:A:G	3.36621e-19	-7.15548e-10	-1.32238	0.000135816	-7.15548e-10	-1.3445
133216255	chr9:133216255:C:T	2.59339e-17	1.35524	1.66673	0.00101201	-1.45035	2.11424
133216321	chr9:133216321:A:G	2.65205e-18	0.741755	-6.63902e-10	0.00218893	1.43537	-6.63902e-10
133216370	chr9:133216370:G:A	4.07902e-19	-7.15548e-10	-1.13031	0.000146657	-7.15548e-10	-1.2677
133216422	chr9:133216422:C:T	2.75355e-17	1.45487	1.62702	0.00101579	-1.40473	2.07235
133217372	chr9:133217372:C:A	2.97077e-17	1.4783	1.67953	0.00108938	-1.39456	2.13213
133217626	chr9:133217626:C:T	2.68645e-17	1.37769	1.67953	0.00103943	-1.4415	2.13213
133217812	chr9:133217812:G:A	2.74855e-17	1.40055	1.67953	0.00105008	-1.43131	2.13213
133218228	chr9:133218228:C:T	1.59521e-16	5.85905	-1.02045	0.000974609	1.22518	-0.598938
133218281	chr9:133218281:G:A	1.58678e-18	-7.15548e-10	0.228126	0.000813482	-7.15548e-10	0.445525
133218448	chr9:133218448:C:G	3.76315e-20	-2.16271	-1.35078	1.6648e-05	-2.09563	-1.34788
133218761	chr9:133218761:G:A	1.45112e-19	-2.16383	-6.63902e-10	6.91315e-05	-2.01979	-6.63902e-10
133218763	chr9:133218763:C:A	4.49112e-17	2.7396	0.83151	0.000982295	-0.699522	1.33362
133219094	chr9:133219094:G:A	1.55785e-19	-2.09286	-6.63902e-10	7.02839e-05	-2.00326	-6.63902e-10
133219243	chr9:133219243:T:A	7.77599e-20	-1.42776	-1.35995	2.18638e-05	-1.84157	-1.3294
133219956	chr9:133219956:G:A	6.31274e-19	-7.15548e-10	-0.693594	0.000204872	-7.15548e-10	-0.933415
133220171	chr9:133220171:C:A	3.40223e-19	-7.15548e-10	-1.31173	0.000135431	-7.15548e-10	-1.34734
133220344	chr9:133220344:C:T	2.28051e-19	-0.627565	-1.0842	0.000125614	-0.54809	-0.874497
133220383	chr9:133220383:G:C	1.80057e-18	0.354522	-6.63902e-10	0.000150994	-1.23856	-6.63902e-10
133220523	chr9:133220523:G:A	4.56986e-20	-2.14467	-1.1746	2.58798e-05	-2.02667	-0.975663
133220796	chr9:133220796:G:T	7.72489e-20	-1.434	-1.3603	2.17745e-05	-1.84184	-1.33322
133221239	chr9:133221239:G:A	2.56296e-19	-0.596054	-0.998948	0.0001449	-0.516044	-0.763714
133221272	chr9:133221272:T:C	2.77356e-19	-0.525028	-0.991004	0.000157055	-0.445606	-0.753594
133221319	chr9:133221319:G:A	5.9837e-17	5.00172	-1.14367	0.000430885	0.954011	-1.14397
133221443	chr9:133221443:G:A	4.72845e-19	-7.15548e-10	-0.982566	0.000184367	-7.15548e-10	-1.03887
133221474	chr9:133221474:G:A	5.14245e-19	-7.15548e-10	-0.898633	0.000262891	-7.15548e-10	-0.684059
133221681	chr9:133221681:C:A	4.53649e-19	-7.15548e-10	-1.02401	0.000426959	-7.15548e-10	-0.199109
133221748	chr9:133221748:ATAG:A	6.96006e-19	-7.15548e-10	-0.595976	0.000239094	-7.15548e-10	-0.778942
133222024	chr9:133222024:C:T	3.94167e-19	-7.15548e-10	-1.16456	0.00020236	-7.15548e-10	-0.945751
133222140	chr9:133222140:C:T	4.14204e-19	-7.15548e-10	-1.11498	0.000185457	-7.15548e-10	-1.03298
133222215	chr9:133222215:C:T	9.5573e-17	5.66456	-1.33824	0.00039097	1.04984	-1.33701
133222426	chr9:133222426:A:G	8.61457e-17	5.35293	-1.13047	0.0005467	1.0127	-0.964597
133222438	chr9:133222438:A:C	7.41996e-19	0.694647	-1.22664	0.000165333	0.0150047	-1.16284
133222787	chr9:133222787:C:T	3.96882e-19	-7.15548e-10	-1.1577	0.000208152	-7.15548e-10	-0.917528
133222788	chr9:133222788:A:G	5.83573e-20	-1.77705	-1.2977	3.36787e-05	-1.44485	-1.29408
133222828	chr9:133222828:C:T	1.47559e-18	0.38287	-0.227394	0.000742216	0.809715	-0.455873
133222862	chr9:133222862:T:C	2.19071e-17	3.21541	-0.362183	0.000327848	-0.352954	-0.110293
133222887	chr9:133222887:A:C	3.8019e-20	-2.1546	-1.34865	2.10357e-05	-1.909	-1.30058
133222904	chr9:133222904:C:T	1.43235e-17	3.68867	-1.26035	0.000161085	-0.180805	-0.99306
133222948	chr9:133222948:G:C	5.3775e-19	-7.15548e-10	-0.853941	0.000199588	-7.15548e-10	-0.959542
133223009	chr9:133223009:T:C	4.28965e-19	-7.15548e-10	-1.07996	0.000169561	-7.15548e-10	-1.12259
133223104	chr9:133223104:T:C	9.26391e-19	-7.15548e-10	-0.310037	0.000327198	-7.15548e-10	-0.465233
133223109	chr9:133223109:G:A	2.27204e-17	3.09578	-0.206094	0.000361485	-0.421485	0.0559075
133223111	chr9:133223111:T:G	2.08724e-17	3.01094	-0.206094	0.000344748	-0.468894	0.0559075
133223157	chr9:133223157:AGG:A	3.09122e-18	-7.15548e-10	0.894988	0.00180907	-7.15548e-10	1.24477
133223284	chr9:133223284:G:A	3.68877e-19	-7.15548e-10	-1.23087	0.000202352	-7.15548e-10	-0.945789
133223361	chr9:133223361:G:A	3.26236e-19	-7.15548e-10	-1.35371	0.000137374	-7.15548e-10	-1.33309
133223533	chr9:133223533:G:A	7.89723e-18	3.10843	-1.2755	6.66152e-05	-0.697614	-1.35925
133223861	chr9:133223861:A:G	5.17932e-19	-7.15548e-10	-0.89149	0.000193212	-7.15548e-10	-0.99201
133224133	chr9:133224133:T:G	9.4947e-17	5.65795	-1.33821	0.000615203	1.51524	-1.34909
133224302	chr9:133224302:C:T	1.07163e-19	-1.50517	-0.961813	1.93015e-05	-2.04403	-1.25159
133224464	chr9:133224464:A:G	6.59351e-18	-7.15548e-10	1.65251	0.00168632	-7.15548e-10	1.1745
133224524	chr9:133224524:C:A	4.00151e-19	-1.14949	-6.63902e-10	0.000104911	-1.60268	-6.63902e-10
133224580	chr9:133224580:G:T	2.22753e-18	-7.15548e-10	0.567317	0.00184605	-7.15548e-10	1.26501
133224626	chr9:133224626:A:G	9.34687e-19	-7.15548e-10	-0.301122	0.00035194	-7.15548e-10	-0.392336
133224880	chr9:133224880:G:T	3.3528e-19	-7.15548e-10	-1.32637	0.000141709	-7.15548e-10	-1.30203
133224881	chr9:133224881:C:T	3.3528e-19	-7.15548e-10	-1.32637	0.000141709	-7.15548e-10	-1.30203
133224922	chr9:133224922:T:C	6.25944e-19	-7.15548e-10	-0.702073	0.000225034	-7.15548e-10	-0.839546
133225086	chr9:133225086:A:G	3.30254e-19	-7.15548e-10	-1.34147	0.000134672	-7.15548e-10	-1.35296
133225101	chr9:133225101:C:T	5.98412e-20	-1.69436	-1.35528	1.77898e-05	-2.03254	-1.34463
133225109	chr9:133225109:T:C	3.1655e-19	-0.969307	-0.414547	7.53113e-05	-1.31669	-0.617475
133225190	chr9:133225190:C:T	3.35804e-19	-7.15548e-10	-1.32481	0.000141949	-7.15548e-10	-1.30033
133225436	chr9:133225436:G:A	7.91745e-19	-7.15548e-10	-0.467094	0.000272529	-7.15548e-10	-0.648055
133225511	chr9:133225511:G:A	3.8084e-17	4.68658	-1.28036	0.000205008	0.40725	-1.34
133225679	chr9:133225679:C:G	4.00832e-18	-7.15548e-10	1.15479	0.0011483	-7.15548e-10	0.790244
133225820	chr9:133225820:A:G	7.61973e-18	2.81062	-1.01346	0.000124175	-0.607833	-0.826274
133226067	chr9:133226067:A:T	9.13751e-19	-7.15548e-10	-0.323776	0.000320079	-7.15548e-10	-0.487231
133226228	chr9:133226228:T:C	2.21843e-19	-0.825215	-0.914148	3.93702e-05	-1.33924	-1.24355
133226409	chr9:133226409:G:A	3.28106e-19	-7.15548e-10	-1.348	0.000137609	-7.15548e-10	-1.33138
133226612	chr9:133226612:T:G	1.6696e-17	3.94269	-1.3611	0.000169159	0.175979	-1.30094
133226812	chr9:133226812:T:C	1.24548e-17	2.49646	-0.207928	0.000263963	-0.736967	0.0569777
133226888	chr9:133226888:TC:T	1.2207e-18	-7.15548e-10	-0.0341578	0.000404511	-7.15548e-10	-0.253119
133227055	chr9:133227055:T:C	2.351e-18	0.637079	-0.0158157	0.00217527	1.37	0.0591151
133227060	chr9:133227060:C:T	1.0345e-18	-7.15548e-10	-0.199656	0.000352506	-7.15548e-10	-0.390731
133227383	chr9:133227383:A:G	1.13552e-18	-7.15548e-10	-0.106491	0.000407556	-7.15548e-10	-0.24562
133227418	chr9:133227418:C:T	1.82803e-19	-1.93293	-6.63902e-10	8.83061e-05	-1.77499	-6.63902e-10
133227464	chr9:133227464:A:G	4.34602e-19	-7.15548e-10	-1.0669	0.00017633	-7.15548e-10	-1.08344
133227766	chr9:133227766:C:T	7.61188e-19	0.084124	-0.590578	9.86636e-05	-1.13542	-0.528658
133227864	chr9:133227864:GA:G	9.97397e-20	-1.54003	-0.998742	7.46694e-05	-1.23041	-0.712322
133227894	chr9:133227894:C:T	1.01767e-19	-1.53982	-0.978829	7.67009e-05	-1.23017	-0.685711
133227900	chr9:133227900:G:A	9.18349e-19	-7.15548e-10	-0.318757	0.00033249	-7.15548e-10	-0.449188
133228038	chr9:133228038:C:T	1.02211e-19	-1.70554	-0.808756	8.24117e-05	-1.43385	-0.410221
133228084	chr9:133228084:T:C	6.31696e-20	-1.82145	-1.17406	4.36409e-05	-1.58408	-0.895722
133228190	chr9:133228190:C:T	2.56441e-18	-7.15548e-10	0.708149	0.000930809	-7.15548e-10	0.580256
133228203	chr9:133228203:C:T	5.27772e-20	-1.81803	-1.35722	3.3569e-05	-1.38285	-1.35934
133228405	chr9:133228405:A:T	2.3311e-18	-7.15548e-10	0.612762	0.00127367	-7.15548e-10	0.89386
133228579	chr9:133228579:G:T	1.00816e-18	-7.15548e-10	-0.225454	0.000349895	-7.15548e-10	-0.398164
133228938	chr9:133228938:C:T	3.23793e-19	-7.15548e-10	-1.36123	0.00013485	-7.15548e-10	-1.35164
133229284	chr9:133229284:C:T	1.42388e-19	-2.18278	-6.63902e-10	7.09404e-05	-1.99396	-6.63902e-10
133229298	chr9:133229298:C:A	3.95179e-19	-7.15548e-10	-1.162	0.000149864	-7.15548e-10	-1.24607
133229306	chr9:133229306:G:A	6.69581e-20	-1.85133	-1.08593	4.82083e-05	-1.62295	-0.75732
133229307	chr9:133229307:A:T	2.11026e-19	-1.78935	-6.63902e-10	0.000109844	-1.55674	-6.63902e-10
133229524	chr9:133229524:G:A	3.61305e-19	-7.15548e-10	-1.25161	0.000146107	-7.15548e-10	-1.27146
133229782	chr9:133229782:TA:T	3.35734e-19	-7.15548e-10	-1.32501	0.00014034	-7.15548e-10	-1.31173
133229818	chr9:133229818:T:C	6.16806e-19	-7.15548e-10	-0.716779	0.000248457	-7.15548e-10	-0.740527
133230128	chr9:133230128:C:T	6.98171e-19	0.0620843	-0.654955	9.06239e-05	-1.15405	-0.595035
133230176	chr9:133230176:A:C	1.40184e-19	-2.19838	-6.63902e-10	0.000493659	-0.0539541	-6.63902e-10
133230189	chr9:133230189:C:T	7.14028e-19	-7.15548e-10	-0.570412	0.000291237	-7.15548e-10	-0.58166
133230316	chr9:133230316:A:G	8.87901e-18	2.79837	-0.848258	0.000157251	-0.602481	-0.595476
133230420	chr9:133230420:G:A	6.43242e-20	-1.85262	-1.12478	4.54355e-05	-1.6247	-0.814807
133230603	chr9:133230603:C:T	1.04773e-18	-7.15548e-10	-0.186951	0.000362796	-7.15548e-10	-0.361956
133230604	chr9:133230604:A:T	3.71792e-19	-7.15548e-10	-1.223	0.000144274	-7.15548e-10	-1.28408
133230685	chr9:133230685:G:A	4.78414e-19	-7.15548e-10	-0.970857	0.000195654	-7.15548e-10	-0.979448
133230763	chr9:133230763:G:A	6.23776e-20	-1.86508	-1.14305	4.36364e-05	-1.64266	-0.83725
133231024	chr9:133231024:A:G	6.19516e-20	-1.89188	-1.1231	4.32298e-05	-1.67628	-0.812994
133231249	chr9:133231249:C:T	5.9484e-20	-1.88795	-1.16768	4.0461e-05	-1.67113	-0.884334
133231300	chr9:133231300:A:G	3.24437e-19	-7.15548e-10	-1.35924	0.000133748	-7.15548e-10	-1.35984
133231587	chr9:133231587:G:A	4.26011e-20	-2.18514	-1.20431	3.10191e-05	-1.56662	-1.25458
133231713	chr9:133231713:A:C	5.71733e-20	-1.80695	-1.28829	3.94246e-05	-1.58341	-0.998003
133231824	chr9:133231824:G:T	3.90233e-19	-7.15548e-10	-1.17459	0.00014964	-7.15548e-10	-1.24756
133232054	chr9:133232054:C:G	6.27783e-20	-1.779	-1.22273	3.97331e-05	-1.51947	-1.05414
133232142	chr9:133232142:A:G	2.40656e-18	0.530223	0.114399	0.00292309	0.959414	0.765185
133232400	chr9:133232400:G:A	5.25625e-20	-1.82079	-1.35854	3.16471e-05	-1.59828	-1.20287
133232483	chr9:133232483:C:G	7.89366e-19	-7.15548e-10	-0.470104	0.000274348	-7.15548e-10	-0.641402
133232783	chr9:133232783:ATTAT:A	3.29642e-19	-7.15548e-10	-1.34333	0.000133778	-7.15548e-10	-1.35962
133232905	chr9:133232905:TTC:T	3.48602e-19	-7.15548e-10	-1.2874	0.000137204	-7.15548e-10	-1.33433
133233130	chr9:133233130:G:A	3.53638e-19	-7.15548e-10	-1.27306	0.000138422	-7.15548e-10	-1.32549
133233283	chr9:133233283:G:A	4.59759e-18	2.65304	-1.36109	6.61714e-05	-0.730663	-1.33289
133233400	chr9:133233400:TG:T	3.24318e-19	-7.15548e-10	-1.35961	0.000133922	-7.15548e-10	-1.35854
133233778	chr9:133233778:C:T	1.18849e-19	-1.03497	-1.32852	2.14047e-05	-1.84198	-1.35021
133233865	chr9:133233865:G:A	6.19865e-20	-1.66788	-1.34654	3.64346e-05	-1.36162	-1.29866
133233892	chr9:133233892:G:A	4.75086e-17	4.78034	-1.153	0.000644816	0.521093	-0.307926
133234284	chr9:133234284:T:C	5.27595e-20	-1.83049	-1.3451	2.97436e-05	-1.56787	-1.29531
133234344	chr9:133234344:T:A	5.82709e-20	-1.72677	-1.34946	1.7357e-05	-2.04776	-1.35405
133234353	chr9:133234353:C:A	5.89338e-18	1.54025	-6.63902e-10	0.00622741	2.48092	-6.63902e-10
133234377	chr9:133234377:GGCAAGGCCAGCCGT:G	3.84583e-19	-7.15548e-10	-1.18918	0.000147062	-7.15548e-10	-1.26494
133234428	chr9:133234428:C:T	3.24066e-19	-7.15548e-10	-1.36039	0.000133595	-7.15548e-10	-1.36098
133234438	chr9:133234438:A:G	5.89135e-20	-1.72694	-1.33833	1.72622e-05	-2.04788	-1.3594
133234523	chr9:133234523:C:A	2.56132e-18	-7.15548e-10	0.706945	0.00216396	-7.15548e-10	1.4239
133234794	chr9:133234794:G:A	5.48478e-18	1.4684	-6.63902e-10	0.00581477	2.41236	-6.63902e-10
133234843	chr9:133234843:C:T	1.84753e-18	-7.15548e-10	0.380273	0.00151314	-7.15548e-10	1.06614
133234925	chr9:133234925:C:T	7.8343e-20	-2.17652	-0.603717	7.99198e-05	-2.13297	0.258198
133234944	chr9:133234944:C:T	4.96101e-19	-7.15548e-10	-0.934554	0.000195214	-7.15548e-10	-0.981702
133235036	chr9:133235036:C:G	3.8866e-19	-7.15548e-10	-1.17863	0.000148259	-7.15548e-10	-1.25684
133235110	chr9:133235110:T:C	1.64123e-18	-7.15548e-10	0.261868	0.00131291	-7.15548e-10	0.924202
133235128	chr9:133235128:G:A	3.91055e-18	1.1301	-6.63902e-10	0.00398005	2.03325	-6.63902e-10
133236118	chr9:133236118:C:T	1.43008e-19	-2.17843	-6.63902e-10	7.72458e-05	-1.90881	-6.63902e-10
133236343	chr9:133236343:T:C	6.20873e-20	-2.07448	-0.938308	2.23506e-05	-2.17608	-0.972864
133236394	chr9:133236394:C:A	1.49357e-19	-2.135	-6.63902e-10	5.85469e-05	-2.18597	-6.63902e-10
133236578	chr9:133236578:G:A	3.33608e-19	-7.15548e-10	-1.33137	0.000141677	-7.15548e-10	-1.30225
133236607	chr9:133236607:C:G	3.91159e-19	-7.15548e-10	-1.17222	0.000150952	-7.15548e-10	-1.23884
133236642	chr9:133236642:A:G	1.25275e-19	-1.66632	-0.644506	0.000152369	-1.16099	-0.0685086
133236763	chr9:133236763:C:G	1.16209e-18	-7.15548e-10	-0.0833549	0.000844436	-7.15548e-10	0.48287
133236867	chr9:133236867:G:A	3.35235e-19	-7.15548e-10	-1.3265	0.000143828	-7.15548e-10	-1.28718
133237026	chr9:133237026:A:G	1.64879e-18	1.6049	-1.33844	8.87157e-05	-0.544752	-1.22561
133237150	chr9:133237150:T:C	4.08186e-19	0.231585	-1.36119	3.27036e-05	-1.4951	-1.27321
133237183	chr9:133237183:C:T	1.28028e-18	0.292616	-0.279117	0.000252435	-1.49359	0.768951
133237937	chr9:133237937:C:T	1.40197e-19	-2.19829	-6.63902e-10	7.32175e-05	-1.96236	-6.63902e-10
133238353	chr9:133238353:A:C	3.27437e-19	-7.15548e-10	-1.35004	0.000133614	-7.15548e-10	-1.36085
133238396	chr9:133238396:C:T	1.001e-19	-1.19898	-1.33619	6.70386e-05	-0.733791	-1.31674
133238408	chr9:133238408:G:T	3.82621e-19	-7.15548e-10	-1.19429	0.000149835	-7.15548e-10	-1.24627
133238602	chr9:133238602:G:C	9.70519e-19	-7.15548e-10	-0.263503	0.000677771	-7.15548e-10	0.263011
133238613	chr9:133238613:T:C	3.42011e-19	-1.30649	-6.63902e-10	0.000207819	-0.919133	-6.63902e-10
133238680	chr9:133238680:A:T	2.14945e-19	-1.00777	-0.763183	0.000101494	-1.43361	-0.20218
133239032	chr9:133239032:G:A	1.40297e-19	-2.19757	-6.63902e-10	6.20988e-05	-2.12707	-6.63902e-10
133239184	chr9:133239184:A:C	1.37587e-18	1.367	-1.2815	9.45282e-05	-0.461666	-1.24523
133239449	chr9:133239449:C:A	3.23792e-19	-7.15548e-10	-1.36123	0.000133573	-7.15548e-10	-1.36115
133239657	chr9:133239657:A:T	1.63653e-19	-2.04359	-6.63902e-10	5.97248e-05	-2.16605	-6.63902e-10
133239777	chr9:133239777:C:T	2.36312e-19	-1.67618	-6.63902e-10	6.66819e-05	-2.05586	-6.63902e-10
133239789	chr9:133239789:A:G	6.35142e-19	-0.807422	0.119936	7.04637e-05	-1.81564	-0.185059
133239848	chr9:133239848:G:C	1.30322e-18	-1.02256	1.05382	0.000112265	-1.93621	0.401274
133239889	chr9:133239889:G:A	4.18819e-20	-2.07216	-1.33432	1.59382e-05	-2.12803	-1.35905
133239923	chr9:133239923:C:G	1.02807e-19	-1.20532	-1.30316	2.12962e-05	-1.85569	-1.34158
133240301	chr9:133240301:T:C	9.72235e-20	-1.71187	-0.852449	2.70349e-05	-2.19524	-0.763433
133240351	chr9:133240351:G:A	4.31456e-19	-7.15548e-10	-1.07417	0.000240434	-7.15548e-10	-0.773351
133240419	chr9:133240419:A:AAAAT	9.45151e-20	-1.7577	-0.834876	2.74781e-05	-2.19783	-0.744584
133240489	chr9:133240489:G:A	7.96701e-20	-1.7922	-0.971243	2.37174e-05	-2.19794	-0.89165
133240546	chr9:133240546:A:G	5.00534e-20	-1.87407	-1.35418	1.53163e-05	-2.18852	-1.33836
133240605	chr9:133240605:G:T	7.52661e-20	-1.49764	-1.32266	4.79028e-05	-1.20735	-1.17927
133240643	chr9:133240643:T:C	1.07764e-17	2.14378	-6.63902e-10	0.00196028	1.32504	-6.63902e-10
133240750	chr9:133240750:T:A	3.5611e-19	-7.15548e-10	-1.26609	0.000142801	-7.15548e-10	-1.29434
133240901	chr9:133240901:C:T	3.31084e-19	-7.15548e-10	-1.33896	0.000134063	-7.15548e-10	-1.35749
133241008	chr9:133241008:T:C	4.97067e-20	-1.88612	-1.34908	1.49253e-05	-2.19171	-1.36104
133241072	chr9:133241072:G:A	3.3745e-19	-7.15548e-10	-1.31992	0.000350981	-7.15548e-10	-0.395066
133241275	chr9:133241275:G:A	1.19367e-19	-1.1658	-1.19334	2.33985e-05	-2.04494	-1.05819
133241372	chr9:133241372:G:A	1.61371e-19	-1.95066	-0.106963	7.96296e-05	-2.1694	0.290991
133241499	chr9:133241499:T:C	4.09989e-19	-7.15548e-10	-1.1252	0.000160319	-7.15548e-10	-1.17863
133241506	chr9:133241506:C:T	5.91074e-19	-7.15548e-10	-0.759392	0.000346951	-7.15548e-10	-0.406614
133241511	chr9:133241511:G:A	5.94318e-19	-7.15548e-10	-0.75392	0.000349349	-7.15548e-10	-0.399726
133241514	chr9:133241514:G:A	5.94318e-19	-7.15548e-10	-0.75392	0.000349349	-7.15548e-10	-0.399726
133241594	chr9:133241594:G:A	4.07573e-19	-7.15548e-10	-1.13111	0.000176226	-7.15548e-10	-1.08403
133241601	chr9:133241601:A:C	3.36942e-19	-7.15548e-10	-1.32142	0.000134375	-7.15548e-10	-1.35516
133241661	chr9:133241661:T:C	1.6289e-19	-2.03341	-0.0148495	0.000160165	-1.52673	0.347131
133241830	chr9:133241830:C:T	6.35962e-19	-7.15548e-10	-0.686195	0.000338558	-7.15548e-10	-0.431102
133242015	chr9:133242015:T:C	3.92795e-18	1.13454	-6.63902e-10	0.000730893	0.338468	-6.63902e-10
133242031	chr9:133242031:A:G	5.95095e-19	-7.15548e-10	-0.752612	0.000349923	-7.15548e-10	-0.398086
133242108	chr9:133242108:C:T	8.85865e-20	-1.97073	-0.686623	3.22476e-05	-2.19557	-0.586783
133242194	chr9:133242194:T:TC	5.84243e-19	-7.15548e-10	-0.771017	0.000341877	-7.15548e-10	-0.421346
133242258	chr9:133242258:C:T	3.5677e-19	-7.15548e-10	-1.26424	0.000156969	-7.15548e-10	-1.19975
133242300	chr9:133242300:T:A	3.25489e-19	-7.15548e-10	-1.356	0.000133755	-7.15548e-10	-1.35979
133242357	chr9:133242357:C:T	3.37555e-19	-7.15548e-10	-1.31961	0.000135568	-7.15548e-10	-1.34632
133242373	chr9:133242373:C:G	1.71275e-19	-0.63833	-1.35974	3.58993e-05	-1.3442	-1.33088
133242577	chr9:133242577:G:A	1.47032e-19	-0.789906	-1.36078	1.65157e-05	-2.12842	-1.32306
133242768	chr9:133242768:T:C	7.21484e-19	-7.15548e-10	-0.560024	0.000445217	-7.15548e-10	-0.157236
133242776	chr9:133242776:C:T	6.06728e-20	-2.19815	-0.837686	5.93424e-05	-1.81401	-0.358463
133242793	chr9:133242793:G:A	5.18104e-19	0.460789	-1.35195	0.000118094	-0.143906	-1.34041
133242836	chr9:133242836:A:C	6.38317e-20	-2.19805	-0.787039	3.6212e-05	-1.98689	-0.679523
133242941	chr9:133242941:G:A	4.04842e-19	0.186941	-1.32478	9.75608e-05	-0.507671	-1.16765
133243016	chr9:133243016:AAAAAAAAAAAAAAAG:A	2.07715e-18	1.19119	-0.693767	6.64397e-05	-1.10001	-0.959497
133243075	chr9:133243075:AG:A	1.12755e-19	-1.47136	-0.944748	3.59909e-05	-2.16958	-0.502949
133243080	chr9:133243080:T:C	4.27461e-19	-7.15548e-10	-1.08347	0.000185913	-7.15548e-10	-1.03052
133243133	chr9:133243133:A:G	3.23908e-19	-7.15548e-10	-1.36087	0.000134581	-7.15548e-10	-1.35363
133243352	chr9:133243352:G:C	3.25621e-19	-7.15548e-10	-1.3556	0.000133561	-7.15548e-10	-1.36124
133243353	chr9:133243353:T:C	8.19056e-20	-1.43952	-1.29625	1.5601e-05	-2.19703	-1.31144
133243413	chr9:133243413:C:T	1.00906e-19	-1.3053	-1.22185	2.04224e-05	-2.19708	-1.04209
133243479	chr9:133243479:G:A	9.37126e-20	-1.34913	-1.25197	1.94852e-05	-2.19729	-1.08885
133243592	chr9:133243592:T:C	1.16524e-19	-1.18123	-1.202	2.12689e-05	-2.18509	-1.01347
133243841	chr9:133243841:G:C	1.37347e-19	-1.04248	-1.17634	2.27736e-05	-2.16764	-0.962555
133244309	chr9:133244309:T:C	1.40592e-19	-2.19547	-6.63902e-10	6.6249e-05	-2.06238	-6.63902e-10
133244390	chr9:133244390:A:G	1.31862e-19	-1.08413	-1.17544	2.26435e-05	-2.1742	-0.961727
133244422	chr9:133244422:G:A	1.3219e-19	-1.08184	-1.17525	2.26614e-05	-2.17381	-0.961329
133244501	chr9:133244501:G:A	1.38868e-19	-1.03915	-1.16866	2.30356e-05	-2.16706	-0.951696
133244567	chr9:133244567:A:G	1.17097e-19	-1.10733	-1.27101	2.82946e-05	-1.72763	-1.1855
133244570	chr9:133244570:C:G	1.31387e-19	-0.902676	-1.36051	2.72328e-05	-1.60156	-1.34982
133244598	chr9:133244598:A:G	1.16817e-19	-1.29071	-1.09001	2.50486e-05	-2.18972	-0.845261
133244690	chr9:133244690:G:A	2.58968e-19	-1.58463	-6.63902e-10	6.97393e-05	-2.01103	-6.63902e-10
133244704	chr9:133244704:G:A	1.46561e-19	-0.977282	-1.17661	2.30272e-05	-2.15635	-0.962773
133244809	chr9:133244809:G:A	4.70791e-19	0.374018	-1.36094	5.73868e-05	-0.867068	-1.33892
133244933	chr9:133244933:A:G	4.75491e-19	0.384018	-1.361	5.78516e-05	-0.859628	-1.33829
133244977	chr9:133244977:G:A	4.13554e-19	-7.15548e-10	-1.11655	0.000179079	-7.15548e-10	-1.06797
133245428	chr9:133245428:T:C	5.32366e-19	-0.864003	-6.63902e-10	0.000141657	-1.30239	-6.63902e-10
133245528	chr9:133245528:G:A	3.33578e-19	-1.33146	-6.63902e-10	9.36382e-05	-1.71636	-6.63902e-10
133245568	chr9:133245568:G:A	3.24264e-19	-1.35978	-6.63902e-10	9.17863e-05	-1.73634	-6.63902e-10
133245575	chr9:133245575:T:C	1.32782e-19	-0.891944	-1.36068	2.74147e-05	-1.59568	-1.34904
133245587	chr9:133245587:G:A	3.6047e-19	-7.15548e-10	-1.25393	0.000155843	-7.15548e-10	-1.20695
133245606	chr9:133245606:A:G	6.4095e-19	-7.15548e-10	-0.678382	0.000237392	-7.15548e-10	-0.786087
133245627	chr9:133245627:G:A	8.65585e-20	-1.54733	-1.13318	2.36513e-05	-2.19603	-0.896347
133245734	chr9:133245734:AAAAAAC:A	4.83953e-19	-0.959346	-6.63902e-10	5.83174e-05	-2.1899	-6.63902e-10
133245916	chr9:133245916:C:T	5.50428e-20	-2.02064	-1.11259	2.98885e-05	-2.08138	-0.776947
133246054	chr9:133246054:T:C	1.2577e-19	-1.10504	-1.20184	2.17238e-05	-2.17732	-1.00007
133246239	chr9:133246239:G:A	2.94273e-19	-0.979063	-0.477763	2.53022e-05	-2.17633	-0.848578
133246265	chr9:133246265:A:G	8.72986e-20	-1.44633	-1.22567	1.66615e-05	-2.1954	-1.2473
133246866	chr9:133246866:T:C	9.47542e-20	-1.70406	-0.885991	3.42451e-05	-2.17656	-0.545692
133247185	chr9:133247185:G:A	2.8462e-19	-1.49018	-6.63902e-10	8.46774e-05	-1.81695	-6.63902e-10
133247259	chr9:133247259:G:C	1.31993e-19	-0.898024	-1.36056	2.73571e-05	-1.59889	-1.34794
133247301	chr9:133247301:G:A	7.99007e-19	-7.15548e-10	-0.457964	0.000360134	-7.15548e-10	-0.369323
133247319	chr9:133247319:T:C	1.04981e-19	-1.34121	-1.14634	1.95086e-05	-2.19828	-1.08666
133247331	chr9:133247331:G:A	2.20826e-19	-1.74396	-6.63902e-10	0.000229446	-0.820131	-6.63902e-10
133247632	chr9:133247632:C:T	1.23879e-18	-7.15548e-10	-0.019447	0.0006989	-7.15548e-10	0.293709
133247890	chr9:133247890:G:A	3.89904e-19	-7.15548e-10	-1.17543	0.000175979	-7.15548e-10	-1.08544
133248012	chr9:133248012:C:T	3.8277e-19	-7.15548e-10	-1.1939	0.000196221	-7.15548e-10	-0.976558
133248353	chr9:133248353:T:C	8.18103e-20	-1.46183	-1.2751	1.63774e-05	-2.19273	-1.26716
133248453	chr9:133248453:A:G	1.00079e-19	-1.53248	-1.00289	0.000107613	-0.450409	-1.12684
133248927	chr9:133248927:G:A	2.01723e-19	-1.83444	-6.63902e-10	0.000196719	-0.974022	-6.63902e-10
133248939	chr9:133248939:T:C	4.80852e-19	-7.15548e-10	-0.965775	0.000290069	-7.15548e-10	-0.585679
133249012	chr9:133249012:G:A	3.34035e-19	0.0289212	-1.35901	0.000347982	0.75557	-1.15922
133249045	chr9:133249045:A:G	3.35867e-19	0.0330628	-1.35768	0.000345743	0.760291	-1.17039
133249203	chr9:133249203:T:A	2.21423e-18	0.561325	-6.63902e-10	7.28029e-05	-1.96804	-6.63902e-10
133249215	chr9:133249215:T:G	1.11448e-19	-1.1712	-1.25657	2.73621e-05	-1.78024	-1.1664
133249853	chr9:133249853:G:C	4.38493e-19	-7.15548e-10	-1.05799	0.000159541	-7.15548e-10	-1.1835
133249942	chr9:133249942:A:T	2.3644e-19	-0.518857	-1.15678	0.000150475	0.11924	-1.36124
133250222	chr9:133250222:C:T	1.37221e-18	-7.15548e-10	0.0828452	0.000433933	-7.15548e-10	-0.182907
133250329	chr9:133250329:C:G	2.43148e-19	-0.525691	-1.12197	0.00014996	0.114475	-1.35991
133250616	chr9:133250616:C:A	3.67088e-19	-7.15548e-10	-1.23573	0.000139269	-7.15548e-10	-1.31939
133250742	chr9:133250742:A:C	1.04481e-19	-1.17537	-1.31696	1.57262e-05	-2.18828	-1.31219
133250805	chr9:133250805:T:G	4.13206e-19	-7.15548e-10	-1.11739	0.000153675	-7.15548e-10	-1.22096
133251108	chr9:133251108:C:T	2.51942e-19	-0.463137	-1.149	0.000160297	0.182399	-1.36117
133251112	chr9:133251112:A:C	2.49579e-19	-0.473861	-1.1477	0.000158331	0.17003	-1.36114
133251249	chr9:133251249:A:G	8.83562e-20	-1.50997	-1.14999	4.65966e-05	-1.0531	-1.36117
133251573	chr9:133251573:T:C	3.31887e-19	-7.15548e-10	-1.33654	0.000139748	-7.15548e-10	-1.31596
133251735	chr9:133251735:A:C	1.7338e-19	-1.98585	-6.63902e-10	9.84967e-05	-1.66577	-6.63902e-10
133251881	chr9:133251881:T:C	1.5773e-19	-1.19421	-0.886243	7.24581e-05	-0.620729	-1.35206
133251945	chr9:133251945:G:A	3.34127e-19	-1.32981	-6.63902e-10	6.95921e-05	-2.01315	-6.63902e-10
133251979	chr9:133251979:C:T	5.43882e-18	-0.404434	1.86442	0.000367291	-1.83476	1.48512
133252094	chr9:133252094:A:G	4.098e-20	-2.14906	-1.27919	3.01099e-05	-1.49575	-1.35519
133252214	chr9:133252214:G:A	1.73485e-17	2.96034	-0.340412	0.000238498	0.569047	-1.35048
133252254	chr9:133252254:T:C	4.76361e-20	-2.16458	-1.11317	1.8885e-05	-1.95636	-1.36107
133252302	chr9:133252302:A:G	5.81381e-20	-1.72423	-1.35428	3.99989e-05	-1.34207	-1.22487
133252377	chr9:133252377:C:T	4.57868e-20	-1.96027	-1.35707	1.73004e-05	-2.06427	-1.3408
133252396	chr9:133252396:A:G	3.27191e-19	-7.15548e-10	-1.35079	0.00013794	-7.15548e-10	-1.32898
133252424	chr9:133252424:G:A	6.18953e-20	-2.18927	-0.826619	2.39246e-05	-2.13323	-0.947661
133252520	chr9:133252520:G:A	3.70043e-19	-7.15548e-10	-1.22772	0.000141362	-7.15548e-10	-1.30448
133252693	chr9:133252693:G:C	3.24918e-19	-7.15548e-10	-1.35776	0.000150234	-7.15548e-10	-1.2436
133253056	chr9:133253056:T:C	1.05489e-18	-7.15548e-10	-0.180144	0.000542043	-7.15548e-10	0.0395473
133253080	chr9:133253080:A:G	9.20095e-14	7.48788	3.70819	0.000617438	-1.30132	1.4711
133253159	chr9:133253159:A:G	1.34566e-18	1.42407	-1.36077	1.94035e-05	-2.09425	-1.1961
133253171	chr9:133253171:T:C	4.98055e-17	1.6033	2.07125	0.000967778	-0.915194	1.5344
133253216	chr9:133253216:T:C	1.17915e-13	7.61299	3.83115	0.000701741	-1.26286	1.56063
133253276	chr9:133253276:A:G	5.24507e-18	2.10748	-0.683768	1.84133e-05	-2.12192	-1.2208
133253277	chr9:133253277:T:C	2.92262e-18	2.06171	-1.2228	1.60042e-05	-2.12179	-1.36116
133253344	chr9:133253344:G:A	4.50813e-17	3.57489	-6.63902e-10	6.56084e-05	-2.07209	-6.63902e-10
133253385	chr9:133253385:T:C	5.64497e-18	2.1994	-0.70221	1.8484e-05	-2.1098	-1.2291
133253692	chr9:133253692:A:G	3.83955e-14	6.68031	3.64181	0.000336705	-1.5489	1.11231
133253725	chr9:133253725:C:T	9.3562e-20	-1.3217	-1.28101	1.59432e-05	-2.16398	-1.32279
133253728	chr9:133253728:A:T	7.86614e-17	1.89851	2.23306	0.00110145	-0.791125	1.53971
133253973	chr9:133253973:A:G	5.30302e-18	2.17492	-0.740219	1.81128e-05	-2.11308	-1.2461
133254224	chr9:133254224:G:A	4.99724e-18	2.09566	-0.720352	1.80797e-05	-2.12408	-1.23693
133254255	chr9:133254255:T:G	5.54351e-18	2.17806	-0.699011	1.846e-05	-2.11269	-1.2275
133254260	chr9:133254260:G:A	2.38458e-16	1.94695	3.29366	0.00281458	-0.775213	2.46198
133254689	chr9:133254689:GTCTATGTGTCTGTGTGT:G	4.55442e-19	-7.15548e-10	-1.02007	0.000158199	-7.15548e-10	-1.19194
133255682	chr9:133255682:G:A	3.28364e-19	-7.15548e-10	-1.34721	0.000133812	-7.15548e-10	-1.35937
133255801	chr9:133255801:C:T	2.08757e-16	1.93172	3.17587	0.00250203	-0.788309	2.35737
133255805	chr9:133255805:T:C	3.89342e-19	-7.15548e-10	-1.17688	0.000172944	-7.15548e-10	-1.10283
133255935	chr9:133255935:G:T	2.70856e-16	2.14004	3.22797	0.0029674	-0.66583	2.40547
133255963	chr9:133255963:G:T	1.47541e-19	-2.14723	-6.63902e-10	6.34287e-05	-2.10588	-6.63902e-10
133256028	chr9:133256028:C:T	1.99627e-16	1.78291	3.27996	0.00252932	-0.871978	2.45189
133256050	chr9:133256050:C:T	1.00679e-17	2.74265	-0.66688	2.45063e-05	-1.9994	-1.05747
133256074	chr9:133256074:G:A	1.72657e-16	1.77039	3.14734	0.00221767	-0.884325	2.33274
133256085	chr9:133256085:A:T	6.12347e-18	2.65442	-1.07587	1.78924e-05	-2.03187	-1.33956
133256189	chr9:133256189:C:T	1.41209e-19	-2.19109	-6.63902e-10	7.19291e-05	-1.98012	-6.63902e-10
133256396	chr9:133256396:C:T	6.64367e-18	2.30038	-0.640296	1.92626e-05	-2.09768	-1.19995
133256459	chr9:133256459:T:C	2.91232e-13	8.93774	3.41056	0.000666735	-1.01141	1.258
133256508	chr9:133256508:C:T	1.92639e-16	2.52235	2.50489	0.00154424	-0.649865	1.73636
133256518	chr9:133256518:T:C	2.74106e-13	8.76921	3.51848	0.000679866	-1.06845	1.33455
133256621	chr9:133256621:C:T	4.40651e-19	-7.15548e-10	-1.05308	0.000154988	-7.15548e-10	-1.21245
133256692	chr9:133256692:C:T	4.45313e-18	2.45257	-1.19255	1.70953e-05	-2.05971	-1.35728
133256827	chr9:133256827:G:A	3.31769e-19	-7.15548e-10	-1.33689	0.000134514	-7.15548e-10	-1.35413
133256916	chr9:133256916:A:G	3.60181e-18	2.10873	-1.06088	1.64223e-05	-2.12184	-1.33532
133256963	chr9:133256963:T:C	2.88728e-13	8.92332	3.41634	0.000662523	-1.01738	1.25764
133257129	chr9:133257129:G:A	2.32155e-16	2.74531	2.46852	0.00168769	-0.527235	1.70255
133257138	chr9:133257138:T:C	1.95469e-16	2.59943	2.44239	0.00152541	-0.60611	1.68033
133257141	chr9:133257141:A:C	4.32167e-19	-7.15548e-10	-1.07252	0.000152946	-7.15548e-10	-1.22571
133257221	chr9:133257221:C:T	5.96835e-18	2.17551	-0.622622	1.93403e-05	-2.11374	-1.17987
133257248	chr9:133257248:GA:G	4.20648e-19	-7.15548e-10	-1.09954	0.000150148	-7.15548e-10	-1.24418
133257320	chr9:133257320:A:T	3.33429e-18	2.11238	-1.1417	1.61307e-05	-2.12069	-1.35439
133257367	chr9:133257367:C:A	8.2982e-17	2.93071	1.25433	0.000705062	-0.399419	0.701907
133257465	chr9:133257465:G:A	1.19313e-18	-7.15548e-10	-0.0569981	0.000920755	-7.15548e-10	0.569396
133257486	chr9:133257486:T:C	1.6e-13	8.83985	2.90949	0.000466229	-1.02711	0.915991
133257567	chr9:133257567:T:C	9.34198e-19	1.05795	-1.35959	4.46398e-05	-1.09633	-1.36085
133257570	chr9:133257570:C:T	4.66285e-18	1.99546	-0.689409	1.86828e-05	-2.13809	-1.1901
133257599	chr9:133257599:C:T	4.30627e-19	-7.15548e-10	-1.07609	0.000152428	-7.15548e-10	-1.22911
133257647	chr9:133257647:G:T	5.92881e-18	2.04196	-0.495718	2.08891e-05	-2.13097	-1.0856
133257791	chr9:133257791:G:A	5.6995e-18	2.24792	-0.74112	1.83856e-05	-2.12563	-1.2186
133257831	chr9:133257831:C:T	1.05456e-19	-1.51095	-0.972088	2.51647e-05	-1.98319	-1.04717
133257975	chr9:133257975:G:T	3.31625e-19	-7.15548e-10	-1.33733	0.000141738	-7.15548e-10	-1.30182
133258116	chr9:133258116:G:A	3.9612e-18	1.74729	-0.604318	2.05782e-05	-2.09245	-1.13911
133258249	chr9:133258249:A:C	4.24099e-19	-7.15548e-10	-1.09137	0.000196186	-7.15548e-10	-0.976735
133258308	chr9:133258308:A:C	8.46615e-18	2.76804	-0.865541	1.74894e-05	-2.08178	-1.31243
133258323	chr9:133258323:A:G	8.75787e-18	2.78804	-0.851668	1.7633e-05	-2.07793	-1.30809
133258352	chr9:133258352:C:T	9.00837e-18	2.80763	-0.843053	1.77349e-05	-2.07502	-1.30525
133258643	chr9:133258643:G:A	4.65375e-18	2.09348	-0.789385	1.79372e-05	-2.12745	-1.24148
133258727	chr9:133258727:G:A	2.30464e-19	-1.70124	-6.63902e-10	6.50237e-05	-2.08105	-6.63902e-10
133259592	chr9:133259592:G:A	3.76753e-19	-7.15548e-10	-1.20974	0.000162563	-7.15548e-10	-1.16473
133259603	chr9:133259603:T:G	4.22906e-18	1.97354	-0.765141	1.69904e-05	-2.14814	-1.27501
133259604	chr9:133259604:T:C	4.36092e-18	1.99181	-0.75271	1.71039e-05	-2.14624	-1.27025
133259656	chr9:133259656:C:T	5.37786e-18	2.11351	-0.664793	1.85312e-05	-2.12737	-1.20897
133259717	chr9:133259717:G:T	1.13392e-19	-1.05124	-1.35924	1.50499e-05	-2.18958	-1.35485
133259791	chr9:133259791:C:G	4.10652e-18	1.92247	-0.743471	1.70384e-05	-2.1534	-1.26693
133259833	chr9:133259833:G:A	3.92653e-18	1.93238	-0.798199	1.82163e-05	-2.14233	-1.21115
133259834	chr9:133259834:C:T	5.22909e-18	2.09887	-0.678209	1.83865e-05	-2.12863	-1.21555
133260029	chr9:133260029:C:T	3.43941e-19	-7.15548e-10	-1.30086	0.000137626	-7.15548e-10	-1.33126
133260040	chr9:133260040:A:G	5.28364e-18	2.09266	-0.66162	1.85066e-05	-2.12997	-1.20771
133260064	chr9:133260064:G:A	3.40459e-19	-7.15548e-10	-1.31104	0.000148378	-7.15548e-10	-1.25603
133260074	chr9:133260074:G:A	5.35382e-18	2.08933	-0.645103	1.86424e-05	-2.13053	-1.19983
133260099	chr9:133260099:G:A	7.32036e-19	-7.15548e-10	-0.545504	0.000274908	-7.15548e-10	-0.639363
133260102	chr9:133260102:G:A	3.3943e-19	-7.15548e-10	-1.31407	0.000161548	-7.15548e-10	-1.171
133260148	chr9:133260148:G:A	4.58196e-20	-1.96622	-1.3504	6.61901e-05	-0.761518	-1.30175
133260221	chr9:133260221:CTG:C	2.62084e-19	-1.57267	-6.63902e-10	6.94912e-05	-2.0146	-6.63902e-10
133260255	chr9:133260255:T:C	5.05626e-18	2.0426	-0.655555	1.84459e-05	-2.1362	-1.20475
133260349	chr9:133260349:A:G	4.03515e-18	1.87784	-0.716377	1.71433e-05	-2.15797	-1.25622
133260743	chr9:133260743:G:A	3.10958e-18	2.10242	-1.20151	1.53971e-05	-2.16119	-1.36043
133260793	chr9:133260793:T:A	5.15818e-18	2.06171	-0.654702	1.85022e-05	-2.13391	-1.204
133260919	chr9:133260919:C:T	4.04767e-19	-7.15548e-10	-1.13802	0.000188025	-7.15548e-10	-1.01922
133261113	chr9:133261113:G:A	4.70816e-18	2.10232	-0.786597	1.86575e-05	-2.12357	-1.20598
133261277	chr9:133261277:C:T	3.44052e-19	-7.15548e-10	-1.30054	0.000150683	-7.15548e-10	-1.24062
133261367	chr9:133261367:C:A	5.05688e-18	2.0441	-0.656927	1.84431e-05	-2.13579	-1.20532
133261370	chr9:133261370:C:T	1.92838e-19	-0.521611	-1.35787	3.48361e-05	-1.34774	-1.35741
133261662	chr9:133261662:G:A	7.692e-12	16.102	-0.479921	1.56611e-05	-2.17195	-1.33267
133261703	chr9:133261703:A:G	4.90358e-12	15.8006	-0.628742	1.50828e-05	-2.18449	-1.35775
133261730	chr9:133261730:G:C	5.11492e-18	2.75947	-1.36089	1.76426e-05	-2.18183	-1.20365
133261737	chr9:133261737:G:A	5.19622e-18	2.77524	-1.36089	1.76268e-05	-2.18272	-1.20365
133261890	chr9:133261890:G:A	1.5826e-19	-2.07709	-6.63902e-10	5.80762e-05	-2.19404	-6.63902e-10
133262020	chr9:133262020:G:GA	3.45215e-19	-7.15548e-10	-1.29717	0.000167046	-7.15548e-10	-1.13753
133262152	chr9:133262152:G:A	3.27485e-19	-7.15548e-10	-1.34989	0.000138261	-7.15548e-10	-1.32666
133262197	chr9:133262197:C:T	2.55837e-19	-1.59679	-6.63902e-10	6.87301e-05	-2.02561	-6.63902e-10
133262238	chr9:133262238:C:T	2.52018e-19	-1.61183	-6.63902e-10	6.811e-05	-2.03467	-6.63902e-10
133262239	chr9:133262239:G:A	3.45545e-19	-7.15548e-10	-1.29621	0.000137882	-7.15548e-10	-1.3294
133262243	chr9:133262243:T:C	8.16589e-19	0.0400063	-0.476205	2.57187e-05	-2.16661	-0.841966
133262254	chr9:133262254:C:T	2.98508e-17	2.05208	1.11055	0.000479327	-0.69699	0.613575
133262269	chr9:133262269:C:T	3.25127e-19	-7.15548e-10	-1.35712	0.000136866	-7.15548e-10	-1.33679
133262534	chr9:133262534:T:C	5.03027e-20	-1.97573	-1.24755	1.85648e-05	-2.19011	-1.14442
133262671	chr9:133262671:A:G	2.37516e-19	-1.6711	-6.63902e-10	6.59768e-05	-2.06649	-6.63902e-10
133262722	chr9:133262722:T:G	5.8499e-18	2.45255	-0.919703	1.66809e-05	-2.12622	-1.31531
133262826	chr9:133262826:C:T	3.45442e-18	2.19524	-1.18917	1.53148e-05	-2.16762	-1.35936
133262914	chr9:133262914:A:G	5.79351e-18	2.88154	-1.35838	1.68704e-05	-2.18696	-1.24327
133263149	chr9:133263149:T:C	3.23887e-19	-7.15548e-10	-1.36094	0.000136061	-7.15548e-10	-1.34269
133263180	chr9:133263180:C:T	4.27776e-19	-7.15548e-10	-1.08274	0.000159729	-7.15548e-10	-1.18232
133263255	chr9:133263255:G:A	3.67473e-19	-7.15548e-10	-1.23469	0.000140395	-7.15548e-10	-1.31134
133263269	chr9:133263269:A:G	3.4067e-19	-7.15548e-10	-1.31042	0.000137132	-7.15548e-10	-1.33485
133263471	chr9:133263471:G:A	7.22156e-19	-7.15548e-10	-0.559093	0.000499729	-7.15548e-10	-0.0417319
133263575	chr9:133263575:C:T	2.48261e-19	-1.62685	-6.63902e-10	6.76607e-05	-2.04129	-6.63902e-10
133263607	chr9:133263607:A:G	3.24022e-19	-7.15548e-10	-1.36052	0.000136472	-7.15548e-10	-1.33968
133263665	chr9:133263665:A:G	4.01304e-19	-7.15548e-10	-1.14662	0.000173567	-7.15548e-10	-1.09923
133263826	chr9:133263826:C:G	3.28466e-19	-7.15548e-10	-1.3469	0.000133844	-7.15548e-10	-1.35913
133263894	chr9:133263894:C:T	3.03611e-18	2.18074	-1.30374	1.55592e-05	-2.16589	-1.34525
133263980	chr9:133263980:G:T	2.44397e-19	-1.64254	-6.63902e-10	6.70445e-05	-2.05044	-6.63902e-10
133264057	chr9:133264057:G:A	1.86026e-19	-1.91545	-6.63902e-10	5.92896e-05	-2.17337	-6.63902e-10
133264107	chr9:133264107:A:G	3.57366e-19	-7.15548e-10	-1.26257	0.000155762	-7.15548e-10	-1.20747
133264214	chr9:133264214:C:T	2.84798e-18	1.89526	-1.08223	1.56869e-05	-2.15201	-1.35096
133264291	chr9:133264291:A:C	3.71901e-17	3.38246	-6.63902e-10	7.53566e-05	-1.93357	-6.63902e-10
133264351	chr9:133264351:T:C	8.35816e-18	3.24722	-1.35756	1.8155e-05	-2.198	-1.15885
133264430	chr9:133264430:T:C	2.40563e-19	-1.65835	-6.63902e-10	6.65046e-05	-2.05853	-6.63902e-10
133264872	chr9:133264872:C:T	7.79418e-19	-7.15548e-10	-0.482787	0.000267935	-7.15548e-10	-0.665053
133265051	chr9:133265051:T:C	3.87474e-18	2.25793	-1.13703	1.55627e-05	-2.15167	-1.35925
133265058	chr9:133265058:C:T	2.47413e-19	-1.63027	-6.63902e-10	6.74744e-05	-2.04405	-6.63902e-10
133265202	chr9:133265202:T:G	2.38138e-19	-1.66849	-6.63902e-10	6.61669e-05	-2.06362	-6.63902e-10
133265724	chr9:133265724:T:C	2.55215e-18	1.80319	-1.09984	1.53818e-05	-2.16861	-1.35401
133266092	chr9:133266092:G:A	8.51669e-19	-0.578271	0.184135	5.25088e-05	-2.17331	-0.121511
133266456	chr9:133266456:T:C	0.496879	37.2419	3.27165	1.57519e-05	-2.18471	-1.31413
133266772	chr9:133266772:C:T	4.0543e-17	2.04251	1.42627	0.000623954	-0.708433	0.888711
133266804	chr9:133266804:G:T	1.54219e-12	15.2167	-1.20159	1.7146e-05	-2.17774	-1.2363
133266900	chr9:133266900:A:C	2.97492e-17	2.20515	0.954074	0.000490922	-0.647161	0.587647
133266926	chr9:133266926:C:T	2.43704e-19	-1.64538	-6.63902e-10	6.6374e-05	-2.06049	-6.63902e-10
133266942	chr9:133266942:A:G	2.10883e-13	13.2289	-1.2034	1.67862e-05	-2.19576	-1.23948
133267034	chr9:133267034:A:T	7.82657e-19	-7.15548e-10	-0.478639	0.000268847	-7.15548e-10	-0.661658
133267122	chr9:133267122:T:C	7.38831e-19	-7.15548e-10	-0.536265	0.00025573	-7.15548e-10	-0.711678
133267128	chr9:133267128:T:TG	2.23897e-19	-1.73015	-6.63902e-10	6.37095e-05	-2.10146	-6.63902e-10
133267299	chr9:133267299:A:G	2.3836e-19	-1.66755	-6.63902e-10	6.55947e-05	-2.0723	-6.63902e-10
133267332	chr9:133267332:G:A	1.49532e-17	-7.15548e-10	2.47134	0.00514891	-7.15548e-10	2.29074
133267642	chr9:133267642:A:G	2.35882e-19	-1.678	-6.63902e-10	6.52848e-05	-2.07704	-6.63902e-10
133267707	chr9:133267707:G:A	2.29275e-13	13.3204	-1.21135	1.68994e-05	-2.19683	-1.23168
133267708	chr9:133267708:C:T	2.24753e-13	13.2904	-1.20119	1.67469e-05	-2.19651	-1.24107
133267780	chr9:133267780:G:T	7.84289e-19	-7.15548e-10	-0.476556	0.000269399	-7.15548e-10	-0.659605
133267800	chr9:133267800:A:G	2.06325e-13	13.2136	-1.20993	1.68946e-05	-2.19552	-1.23328
133267960	chr9:133267960:T:C	1.48577e-12	15.2367	-1.25889	1.79224e-05	-2.19679	-1.17296
133267979	chr9:133267979:G:A	2.34905e-19	-1.68215	-6.63902e-10	6.51572e-05	-2.079	-6.63902e-10
133268030	chr9:133268030:G:A	1.61778e-12	15.3175	-1.25451	1.78457e-05	-2.1952	-1.17883
133268507	chr9:133268507:G:A	2.34605e-19	-1.68343	-6.63902e-10	6.51173e-05	-2.07961	-6.63902e-10
133268647	chr9:133268647:A:T	2.8151e-18	2.14136	-1.33994	2.11429e-05	-2.15797	-1.04652
133268698	chr9:133268698:A:G	2.67476e-18	1.58195	-0.83167	1.66051e-05	-2.17992	-1.26617
133268872	chr9:133268872:A:T	2.031e-12	15.5387	-1.24828	1.77509e-05	-2.19264	-1.18672
133268885	chr9:133268885:G:A	1.75257e-12	15.3932	-1.25015	1.77478e-05	-2.19497	-1.18457
133268890	chr9:133268890:C:G	3.35068e-19	-7.15548e-10	-1.327	0.000135129	-7.15548e-10	-1.34957
133268897	chr9:133268897:A:G	1.70305e-12	15.3643	-1.24996	1.77378e-05	-2.1953	-1.1848
133269015	chr9:133269015:C:T	1.55663e-12	15.2695	-1.24505	1.76011e-05	-2.19644	-1.1914
133269042	chr9:133269042:A:G	3.11095e-17	1.98863	1.2153	0.000603746	-0.682104	0.82946
133269122	chr9:133269122:A:G	3.0265e-18	1.99416	-1.12033	1.56878e-05	-2.14378	-1.35914
133269166	chr9:133269166:G:C	5.75307e-19	-7.15548e-10	-0.78643	0.000222073	-7.15548e-10	-0.852791
133269214	chr9:133269214:G:A	2.55154e-18	2.06291	-1.35979	1.87184e-05	-2.15133	-1.17496
133269228	chr9:133269228:A:G	8.67212e-19	-7.15548e-10	-0.37605	0.000713823	-7.15548e-10	0.314837
133269461	chr9:133269461:T:C	1.51734e-12	15.2386	-1.23971	1.74968e-05	-2.19676	-1.19702
133269582	chr9:133269582:A:G	1.30863e-12	15.0953	-1.24438	1.756e-05	-2.19783	-1.19234
133269643	chr9:133269643:C:T	3.41724e-19	-7.15548e-10	-1.30733	0.000164934	-7.15548e-10	-1.15025
133269706	chr9:133269706:T:C	2.09925e-13	13.1886	-1.1677	1.63377e-05	-2.19518	-1.26714
133269992	chr9:133269992:A:C	9.15616e-13	14.626	-1.13218	1.62111e-05	-2.19163	-1.27847
133270061	chr9:133270061:G:A	1.75558e-12	15.4	-1.25531	1.80835e-05	-2.19604	-1.16476
133270074	chr9:133270074:T:A	2.16905e-11	17.9237	-1.26489	2.04823e-05	-2.11002	-1.12622
133270197	chr9:133270197:G:A	3.35663e-19	-7.15548e-10	-1.32523	0.000135283	-7.15548e-10	-1.34843
133270565	chr9:133270565:G:A	1.5427e-12	15.2603	-1.24482	1.76044e-05	-2.19651	-1.19115
133270615	chr9:133270615:A:G	1.61609e-12	15.3136	-1.25165	1.77649e-05	-2.19605	-1.18252
133270637	chr9:133270637:AT:A	1.36682e-12	15.156	-1.26157	1.79731e-05	-2.19742	-1.1695
133270647	chr9:133270647:G:T	1.54527e-12	15.2626	-1.24551	1.76229e-05	-2.1965	-1.1901
133270797	chr9:133270797:T:A	1.91273e-12	15.4999	-1.26946	1.82628e-05	-2.19318	-1.15776
133270880	chr9:133270880:T:C	2.97331e-17	1.98313	1.17556	0.000582145	-0.684821	0.795742
133271001	chr9:133271001:T:C	6.11565e-13	14.3781	-1.28793	1.84887e-05	-2.19838	-1.14026
133271182	chr9:133271182:T:C	0.000440599	33.1557	0.329836	2.81855e-05	-1.58941	-1.32758
133271325	chr9:133271325:C:T	3.46222e-18	1.95562	-0.947292	1.63508e-05	-2.14686	-1.31466
133271505	chr9:133271505:G:T	6.13479e-18	2.64138	-1.06099	1.65746e-05	-2.09978	-1.34815
133271597	chr9:133271597:C:T	2.59334e-18	2.04617	-1.3268	2.22718e-05	-2.14777	-1.0047
133271745	chr9:133271745:T:C	2.38613e-12	15.6674	-1.2158	1.75178e-05	-2.19094	-1.20164
133271880	chr9:133271880:G:A	4.11484e-18	2.44946	-1.26844	1.50816e-05	-2.1846	-1.35772
133272124	chr9:133272124:T:C	2.25509e-19	-1.72298	-6.63902e-10	6.39347e-05	-2.09794	-6.63902e-10
133272138	chr9:133272138:G:A	6.07901e-17	5.14167	-1.26782	1.75567e-05	-2.18334	-1.20702
133272215	chr9:133272215:G:GA	3.90616e-19	-7.15548e-10	-1.17361	0.000186886	-7.15548e-10	-1.0253
133272408	chr9:133272408:G:T	5.28883e-17	5.00576	-1.27116	1.77535e-05	-2.17654	-1.20268
133272573	chr9:133272573:T:C	2.25509e-19	-1.72297	-6.63902e-10	6.39369e-05	-2.0979	-6.63902e-10
133272585	chr9:133272585:G:A	2.29736e-17	4.10898	-1.20822	1.70617e-05	-2.14805	-1.27091
133272809	chr9:133272809:T:C	8.35695e-19	-7.15548e-10	-0.413071	0.000284595	-7.15548e-10	-0.60473
133272816	chr9:133272816:T:C	6.54306e-17	4.93594	-0.988526	1.5561e-05	-2.17077	-1.34026
133272953	chr9:133272953:C:G	5.74764e-17	5.06156	-1.24377	1.71518e-05	-2.17925	-1.23444
133272983	chr9:133272983:G:A	4.59041e-19	-7.15548e-10	-1.01219	0.000165678	-7.15548e-10	-1.14575
133273171	chr9:133273171:G:A	3.78751e-19	-7.15548e-10	-1.20445	0.000147584	-7.15548e-10	-1.2614
133273282	chr9:133273282:A:G	8.27075e-19	-7.15548e-10	-0.423439	0.000284435	-7.15548e-10	-0.605293
133273350	chr9:133273350:G:A	2.17546e-19	-1.75892	-6.63902e-10	6.29128e-05	-2.11405	-6.63902e-10
133273813	chr9:133273813:C:T	3.98254e-12	16.2777	-1.31385	2.47847e-05	-2.18619	-0.859386
133273815	chr9:133273815:T:C	6.72265e-19	-7.15548e-10	-0.630681	0.000256491	-7.15548e-10	-0.708706
133273837	chr9:133273837:C:T	1.19963e-18	-7.15548e-10	-0.0515696	0.000602278	-7.15548e-10	0.14492
133273983	chr9:133273983:A:G	0.210733	36.7042	2.95159	1.52254e-05	-2.1928	-1.34003
133274084	chr9:133274084:C:T	1.17625e-11	17.388	-1.34113	4.20357e-05	-2.14297	-0.374306
133274165	chr9:133274165:G:A	1.81202e-15	8.4708	-1.20218	4.82307e-05	-2.02236	-0.357444
133274270	chr9:133274270:A:G	2.00618e-19	-1.83993	-6.63902e-10	5.8318e-05	-2.18989	-6.63902e-10
133274293	chr9:133274293:AC:A	0.00100311	31.6425	2.66584	3.23002e-05	-2.16621	-0.614511
133274306	chr9:133274306:G:A	2.0655e-15	8.58581	-1.18626	5.09124e-05	-2.00829	-0.317399
133274386	chr9:133274386:C:G	4.08743e-19	-7.15548e-10	-1.12825	0.000151382	-7.15548e-10	-1.23599
133274414	chr9:133274414:A:G	0.167937	36.5506	2.87822	1.51254e-05	-2.19439	-1.34503
133274466	chr9:133274466:G:A	3.53776e-19	-7.15548e-10	-1.27267	0.000155917	-7.15548e-10	-1.20647
133274567	chr9:133274567:T:C	3.49916e-19	-7.15548e-10	-1.28364	0.000151402	-7.15548e-10	-1.23586
133274604	chr9:133274604:C:A	4.18854e-19	-7.15548e-10	-1.10381	0.000181857	-7.15548e-10	-1.05258
133274901	chr9:133274901:C:G	4.03084e-19	-7.15548e-10	-1.14219	0.000149641	-7.15548e-10	-1.24756
133274963	chr9:133274963:G:A	1.45596e-19	-2.1605	-6.63902e-10	6.66232e-05	-2.05675	-6.63902e-10
133274987	chr9:133274987:G:A	9.3199e-19	0.798518	-1.10253	1.50812e-05	-2.19744	-1.34491
133275068	chr9:133275068:A:G	3.65086e-16	6.38121	-0.714652	4.33549e-05	-2.13026	-0.356116
133275106	chr9:133275106:C:G	2.38953e-19	-1.66507	-6.63902e-10	6.57937e-05	-2.06927	-6.63902e-10
133275140	chr9:133275140:C:T	3.68716e-20	-2.17464	-1.35926	3.67768e-05	-1.30832	-1.34261
133275238	chr9:133275238:G:T	3.30245e-19	-7.15548e-10	-1.3415	0.000134025	-7.15548e-10	-1.35777
133275393	chr9:133275393:C:T	1.50058e-19	-2.13032	-6.63902e-10	8.92158e-05	-1.76474	-6.63902e-10
133275491	chr9:133275491:G:C	3.33251e-19	-7.15548e-10	-1.33244	0.000134588	-7.15548e-10	-1.35358
133275580	chr9:133275580:G:A	4.08743e-19	-7.15548e-10	-1.12825	0.000151382	-7.15548e-10	-1.23599
133275691	chr9:133275691:C:T	5.30513e-19	-7.15548e-10	-0.86749	0.000190555	-7.15548e-10	-1.00586
133275782	chr9:133275782:G:A	2.41866e-18	1.68248	-1.03284	1.57906e-05	-2.17093	-1.32545
133275833	chr9:133275833:G:C	3.26962e-19	-7.15548e-10	-1.35149	0.000133599	-7.15548e-10	-1.36096
133276253	chr9:133276253:C:G	3.56808e-19	-7.15548e-10	-1.26414	0.000154991	-7.15548e-10	-1.21243
133276354	chr9:133276354:C:T	0.000242897	31.3435	1.54657	1.48479e-05	-2.19833	-1.35961
133276618	chr9:133276618:G:C	2.93237e-19	-0.346199	-1.11415	1.54408e-05	-2.18947	-1.32932
133276902	chr9:133276902:C:T	1.5674e-19	-0.8715	-1.21525	1.64846e-05	-2.09435	-1.35902
133277095	chr9:133277095:C:T	1.72349e-19	-1.61017	-0.38164	2.53662e-05	-2.04342	-0.978959
133277142	chr9:133277142:C:T	2.19967e-19	-1.74786	-6.63902e-10	0.000223158	-0.847919	-6.63902e-10
133277934	chr9:133277934:A:T	3.41535e-19	-7.15548e-10	-1.30788	0.000146789	-7.15548e-10	-1.2668
133278007	chr9:133278007:G:A	7.59834e-18	2.70385	-0.909494	1.8804e-05	-2.0431	-1.27863
133278037	chr9:133278037:C:T	7.61764e-18	2.75586	-0.958969	1.86432e-05	-2.03128	-1.29903
133278100	chr9:133278100:A:T	8.86683e-19	0.141111	-0.494957	5.72392e-05	-2.17883	-0.0297266
133278201	chr9:133278201:G:C	3.3024e-19	-7.15548e-10	-1.34151	0.000140781	-7.15548e-10	-1.30859
133278228	chr9:133278228:C:T	1.39444e-18	-7.15548e-10	0.0989146	0.000142186	-7.15548e-10	-1.29866
133278353	chr9:133278353:C:T	2.59468e-18	-7.15548e-10	0.719886	0.000825878	-7.15548e-10	0.460648
133278431	chr9:133278431:T:C	0.000297168	31.6913	1.40041	1.48482e-05	-2.19669	-1.36123
133278537	chr9:133278537:C:T	7.65449e-11	14.9328	2.98702	6.24895e-05	-2.07655	-0.044248
133278724	chr9:133278724:C:T	0.000354214	31.8608	1.40653	1.48687e-05	-2.1953	-1.36124
133278744	chr9:133278744:C:T	3.43058e-19	-7.15548e-10	-1.30343	0.000166345	-7.15548e-10	-1.14173
133279053	chr9:133279053:CA:C	6.01896e-20	-1.72044	-1.3234	0.000108275	-0.215379	-1.35575
133279089	chr9:133279089:C:T	3.8592e-19	-7.15548e-10	-1.1857	0.000175105	-7.15548e-10	-1.09041
133279293	chr9:133279293:A:G	1.55466e-18	0.20768	-6.63902e-10	0.000207615	-0.920113	-6.63902e-10
133279294	chr9:133279294:T:G	0.000220202	31.3788	1.41321	1.48277e-05	-2.19807	-1.36124
133279374	chr9:133279374:C:T	3.25084e-19	-7.15548e-10	-1.35725	0.000301874	-7.15548e-10	-0.545788
133279427	chr9:133279427:T:C	0.121892	36.7316	2.37673	1.4972e-05	-2.18868	-1.36094
133279490	chr9:133279490:C:T	1.46932e-18	0.364727	-0.213504	8.60287e-05	-2.15234	0.351226
133279554	chr9:133279554:G:A	6.08034e-20	-1.70707	-1.32662	0.000111093	-0.188661	-1.35677
133279770	chr9:133279770:G:A	6.36544e-18	2.71108	-1.09377	1.75103e-05	-2.04532	-1.34768
133279786	chr9:133279786:G:A	2.86514e-18	2.13825	-1.31921	1.55463e-05	-2.19296	-1.31901
133279871	chr9:133279871:T:C	4.23149e-16	6.25224	-0.438094	1.52889e-05	-2.1967	-1.33197
133280386	chr9:133280386:G:A	3.68915e-19	-7.15548e-10	-1.23077	0.000162228	-7.15548e-10	-1.1668
133280398	chr9:133280398:A:G	3.68915e-19	-7.15548e-10	-1.23077	0.000162228	-7.15548e-10	-1.1668
133280475	chr9:133280475:ATT:A	1.46802e-19	-0.92524	-1.22701	1.65178e-05	-2.09155	-1.35981
133280491	chr9:133280491:G:A	4.47674e-19	-1.03727	-6.63902e-10	7.14808e-05	-1.98637	-6.63902e-10
133280494	chr9:133280494:T:C	1.45496e-19	-0.933818	-1.22737	1.65507e-05	-2.08951	-1.35986
133280951	chr9:133280951:G:A	5.69126e-19	-7.15548e-10	-0.797231	0.000221098	-7.15548e-10	-0.857194
133281464	chr9:133281464:A:C	3.93662e-17	4.21732	-0.777994	2.34105e-05	-1.80821	-1.2944
133281560	chr9:133281560:G:A	5.43749e-14	9.32052	1.34956	0.00012013	-2.16891	0.701686
133281565	chr9:133281565:C:A	2.16693e-19	-1.76285	-6.63902e-10	6.31692e-05	-2.10998	-6.63902e-10
133281578	chr9:133281578:A:G	4.42722e-19	-7.15548e-10	-1.04839	0.000211931	-7.15548e-10	-0.899536
133281741	chr9:133281741:T:C	5.73859e-19	-7.15548e-10	-0.78895	0.000190304	-7.15548e-10	-1.00717
133281947	chr9:133281947:C:T	3.45267e-19	0.0496947	-1.34671	4.75092e-05	-1.03402	-1.36085
133282081	chr9:133282081:T:C	5.87027e-20	-1.75787	-1.31098	1.55757e-05	-2.16327	-1.34681
133282238	chr9:133282238:C:T	3.2575e-19	-7.15548e-10	-1.3552	0.000137087	-7.15548e-10	-1.33518
133282283	chr9:133282283:G:A	3.47054e-19	-7.15548e-10	-1.29185	0.000147729	-7.15548e-10	-1.26042
133282351	chr9:133282351:C:T	3.50511e-19	-0.00390718	-1.27803	4.66857e-05	-1.07269	-1.33967
133282591	chr9:133282591:A:C	3.28056e-19	-7.15548e-10	-1.34815	0.000133892	-7.15548e-10	-1.35877
133282654	chr9:133282654:C:T	3.56538e-19	-7.15548e-10	-1.26489	0.000139184	-7.15548e-10	-1.32
133282715	chr9:133282715:T:C	2.69865e-19	-0.189891	-1.35352	4.24665e-05	-1.20399	-1.3031
133282754	chr9:133282754:A:T	5.89432e-20	-2.0208	-1.04396	2.31803e-05	-2.02896	-1.08353
133282759	chr9:133282759:C:T	3.35778e-19	-7.15548e-10	-1.32488	0.000135583	-7.15548e-10	-1.34621
133282971	chr9:133282971:C:T	4.29574e-20	-2.19432	-1.1868	1.71235e-05	-2.18352	-1.23183
133283279	chr9:133283279:T:TCTAA	1.59978e-19	-0.714102	-1.3522	2.93273e-05	-1.57813	-1.29915
133283289	chr9:133283289:G:A	1.60597e-19	-0.71024	-1.3522	2.94006e-05	-1.57563	-1.29915
133283391	chr9:133283391:G:A	5.83462e-20	-2.1017	-0.973239	2.3145e-05	-1.85542	-1.2586
133283409	chr9:133283409:GA:G	4.39756e-19	-7.15548e-10	-1.05511	0.000204871	-7.15548e-10	-0.93342
133283667	chr9:133283667:G:A	3.7132e-20	-2.17218	-1.35467	2.58892e-05	-1.76077	-1.2412
133283693	chr9:133283693:A:G	3.68262e-20	-2.17854	-1.35658	2.49718e-05	-1.7882	-1.24985
133283695	chr9:133283695:AAGGCC:A	3.67726e-20	-2.18054	-1.35604	2.48227e-05	-1.79698	-1.24706
133283728	chr9:133283728:G:A	6.78993e-19	-7.15548e-10	-0.620723	0.000250814	-7.15548e-10	-0.731088
133283877	chr9:133283877:G:C	1.68865e-19	-2.01224	-6.63902e-10	5.80164e-05	-2.19507	-6.63902e-10
133283965	chr9:133283965:A:G	6.72689e-20	-1.80563	-1.12701	9.27033e-05	-0.491858	-1.23454
133283967	chr9:133283967:C:G	3.69609e-20	-2.18075	-1.35072	2.27304e-05	-1.79815	-1.33395
133284006	chr9:133284006:G:A	3.67378e-20	-2.18039	-1.35714	2.30697e-05	-1.79773	-1.31955
133284217	chr9:133284217:A:G	3.68868e-20	-2.17307	-1.36041	2.42645e-05	-1.76288	-1.3039
133284270	chr9:133284270:A:G	3.68448e-20	-2.17451	-1.36011	2.40564e-05	-1.76894	-1.30646
133284646	chr9:133284646:T:C	3.66791e-20	-2.17984	-1.35928	2.33855e-05	-1.79251	-1.31117
133284908	chr9:133284908:C:T	3.65319e-20	-2.18222	-1.36093	2.34094e-05	-1.80409	-1.29857
133284965	chr9:133284965:G:C	3.66506e-20	-2.17937	-1.36054	2.3631e-05	-1.79031	-1.30292
133285059	chr9:133285059:G:A	3.66925e-20	-2.17868	-1.36008	2.3622e-05	-1.787	-1.30662
133285103	chr9:133285103:T:C	3.28602e-19	-7.15548e-10	-1.34649	0.000133572	-7.15548e-10	-1.36116
133285160	chr9:133285160:G:A	3.35729e-19	-7.15548e-10	-1.32503	0.00013431	-7.15548e-10	-1.35565
133285409	chr9:133285409:T:C	3.64773e-20	-2.18377	-1.36087	2.32147e-05	-1.81164	-1.29938
133285502	chr9:133285502:G:A	3.67198e-20	-2.17935	-1.35867	2.33767e-05	-1.78983	-1.31423
133285702	chr9:133285702:C:T	4.114e-20	-2.19781	-1.22654	2.4834e-05	-1.98348	-1.06011
133285900	chr9:133285900:A:G	3.65819e-20	-2.18185	-1.35993	2.32486e-05	-1.80215	-1.3074
133286265	chr9:133286265:G:A	7.73013e-17	0.496672	3.61746	0.000777729	-2.11213	2.51271
133286279	chr9:133286279:G:A	4.80878e-20	-2.09653	-1.17178	1.84207e-05	-2.12635	-1.21597
133286448	chr9:133286448:G:T	4.69322e-19	-7.15548e-10	-0.990044	0.000232716	-7.15548e-10	-0.805979
133286512	chr9:133286512:C:T	4.00292e-19	-7.15548e-10	-1.14914	0.00019564	-7.15548e-10	-0.979525
133286559	chr9:133286559:G:T	3.64898e-20	-2.18388	-1.36042	2.31061e-05	-1.81176	-1.30394
133286897	chr9:133286897:C:A	5.65385e-19	-7.15548e-10	-0.803828	0.000220294	-7.15548e-10	-0.860836
133287192	chr9:133287192:C:T	3.99509e-20	-2.0938	-1.35988	2.05198e-05	-2.07643	-1.15798
133287734	chr9:133287734:G:A	7.95692e-18	1.26153	0.578934	0.000123109	-2.06334	0.62061
133287757	chr9:133287757:A:G	9.26954e-18	1.37613	0.617026	0.000131046	-2.03962	0.659369
133287875	chr9:133287875:C:T	1.4892e-18	0.35454	-0.18988	7.01421e-05	-2.19618	0.19091
133287998	chr9:133287998:A:G	1.94524e-18	0.592031	-0.160224	7.37189e-05	-2.18295	0.227409
133288179	chr9:133288179:C:A	3.28495e-19	-7.15548e-10	-1.34681	0.000133622	-7.15548e-10	-1.36079
133288429	chr9:133288429:C:T	3.64253e-20	-2.18627	-1.3598	2.27013e-05	-1.82496	-1.30842
133288594	chr9:133288594:A:G	3.26487e-19	-7.15548e-10	-1.35294	0.000133565	-7.15548e-10	-1.36121
133289021	chr9:133289021:T:G	2.35847e-17	3.72073	-0.793712	2.01919e-05	-2.05269	-1.19783
133289067	chr9:133289067:A:G	3.64939e-20	-2.18551	-1.35868	2.26547e-05	-1.82133	-1.3141
133289083	chr9:133289083:T:C	4.96471e-20	-2.1001	-1.13629	1.89861e-05	-2.12876	-1.18333
133289395	chr9:133289395:T:C	4.08414e-19	-7.15548e-10	-1.12905	0.000142524	-7.15548e-10	-1.29629
133289579	chr9:133289579:A:G	4.35299e-19	-7.15548e-10	-1.0653	0.000201019	-7.15548e-10	-0.9524
133289639	chr9:133289639:C:T	5.04642e-20	-2.10113	-1.11894	1.92783e-05	-2.12905	-1.16777
133289775	chr9:133289775:C:T	5.25718e-19	-7.15548e-10	-0.876569	0.00018668	-7.15548e-10	-1.0264
133290122	chr9:133290122:G:A	6.4366e-20	-1.90358	-1.07317	7.63895e-05	-0.724187	-1.19577
133291027	chr9:133291027:G:A	5.5607e-19	-7.15548e-10	-0.82044	0.000195786	-7.15548e-10	-0.978778
133291219	chr9:133291219:T:A	3.29175e-19	-7.15548e-10	-1.34474	0.000133593	-7.15548e-10	-1.361
133291606	chr9:133291606:G:A	1.52144e-19	-2.11651	-6.63902e-10	0.000107161	-1.58147	-6.63902e-10
133291776	chr9:133291776:AG:A	1.73949e-19	-1.98257	-6.63902e-10	5.82893e-05	-2.19038	-6.63902e-10
133291950	chr9:133291950:T:C	5.89417e-19	-7.15548e-10	-0.7622	0.000206209	-7.15548e-10	-0.926906
133291993	chr9:133291993:T:C	5.26194e-19	-7.15548e-10	-0.875664	0.000187769	-7.15548e-10	-1.02059
133292162	chr9:133292162:A:G	3.24608e-19	-7.15548e-10	-1.35872	0.000134174	-7.15548e-10	-1.35666
133292205	chr9:133292205:C:T	3.62381e-19	-7.15548e-10	-1.24864	0.000164953	-7.15548e-10	-1.15014
133292296	chr9:133292296:C:T	3.12038e-18	-7.15548e-10	0.904377	0.00090239	-7.15548e-10	0.549249
133292824	chr9:133292824:C:T	4.98337e-20	-2.07813	-1.15451	2.23181e-05	-1.90872	-1.24168
133292955	chr9:133292955:G:T	3.82511e-19	-7.15548e-10	-1.19458	0.000146468	-7.15548e-10	-1.26899
133293118	chr9:133293118:G:A	3.45124e-19	-7.15548e-10	-1.29743	0.000136244	-7.15548e-10	-1.34135
133293322	chr9:133293322:C:T	5.4414e-20	-1.78831	-1.3564	7.86398e-05	-0.529726	-1.3612
133293515	chr9:133293515:G:A	4.19569e-20	-2.19647	-1.20822	2.99713e-05	-1.76412	-1.09144
133294190	chr9:133294190:T:C	3.28461e-19	-7.15548e-10	-1.34692	0.000134786	-7.15548e-10	-1.35211
133294427	chr9:133294427:TCCTGAGAGCTG:T	8.39663e-19	-7.15548e-10	-0.408334	0.000317954	-7.15548e-10	-0.493891
133294517	chr9:133294517:C:A	3.26354e-19	-7.15548e-10	-1.35335	0.000146741	-7.15548e-10	-1.26713
133294880	chr9:133294880:G:A	4.09255e-20	-2.1948	-1.23478	2.95227e-05	-1.74456	-1.12608
133294912	chr9:133294912:G:A	5.12197e-20	-2.09062	-1.11459	2.15475e-05	-1.85412	-1.33142
133295160	chr9:133295160:G:A	9.62159e-18	1.45903	0.571399	0.000128391	-2.02165	0.620933
133295530	chr9:133295530:A:G	3.79007e-20	-2.1905	-1.31587	2.43015e-05	-1.8131	-1.25216
133295903	chr9:133295903:G:T	3.26163e-19	-7.15548e-10	-1.35394	0.000146339	-7.15548e-10	-1.26987
133295977	chr9:133295977:A:C	4.79998e-20	-1.98222	-1.28792	1.74423e-05	-2.06431	-1.33259
133296072	chr9:133296072:G:A	3.90296e-19	-7.15548e-10	-1.17443	0.000163744	-7.15548e-10	-1.15749
133296102	chr9:133296102:C:T	3.52976e-19	-7.15548e-10	-1.27493	0.000139727	-7.15548e-10	-1.31611
133296239	chr9:133296239:G:A	4.24863e-19	-7.15548e-10	-1.08957	0.000140473	-7.15548e-10	-1.31078
133296538	chr9:133296538:T:A	2.22463e-18	-7.15548e-10	0.566012	0.001048	-7.15548e-10	0.698843
133296614	chr9:133296614:A:G	5.35109e-20	-2.19464	-0.966813	2.10534e-05	-2.09864	-1.1101
133296719	chr9:133296719:G:A	4.94304e-20	-1.93598	-1.30479	1.66232e-05	-2.10482	-1.34018
133296818	chr9:133296818:C:T	3.49948e-19	-7.15548e-10	-1.28355	0.00013821	-7.15548e-10	-1.32703
133296909	chr9:133296909:A:G	4.81873e-20	-2.01781	-1.24842	2.0062e-05	-2.05535	-1.20162
133297280	chr9:133297280:A:G	3.49932e-19	-7.15548e-10	-1.28359	0.000138208	-7.15548e-10	-1.32704
133297857	chr9:133297857:C:T	4.72567e-20	-2.1397	-1.14604	1.78147e-05	-2.1696	-1.20617
133297948	chr9:133297948:G:C	4.73673e-20	-2.12845	-1.15495	1.78402e-05	-2.1609	-1.21345
133297982	chr9:133297982:G:A	4.63174e-20	-2.13992	-1.16589	1.75176e-05	-2.1697	-1.2229
133297985	chr9:133297985:T:C	4.68164e-20	-2.12921	-1.16589	1.76538e-05	-2.16195	-1.2229
133297986	chr9:133297986:G:A	4.04614e-19	-7.15548e-10	-1.1384	0.000151752	-7.15548e-10	-1.23355
133297990	chr9:133297990:G:A	1.54197e-18	0.318866	-0.119381	7.42553e-05	-2.15433	0.206037
133298034	chr9:133298034:A:G	4.70043e-20	-2.13979	-1.15131	1.80591e-05	-2.15211	-1.21004
133298178	chr9:133298178:G:A	4.6589e-20	-2.13777	-1.1622	1.75982e-05	-2.16828	-1.21972
133298252	chr9:133298252:C:T	5.68712e-19	-7.15548e-10	-0.79796	0.000222822	-7.15548e-10	-0.849427
133298280	chr9:133298280:A:T	1.33642e-18	0.190785	-0.134369	7.19212e-05	-2.16969	0.189462
133298312	chr9:133298312:A:G	3.80259e-19	-1.20048	-6.63902e-10	8.84384e-05	-1.77349	-6.63902e-10
133298911	chr9:133298911:A:G	4.47983e-19	-7.15548e-10	-1.03658	0.000164002	-7.15548e-10	-1.15592
133298920	chr9:133298920:T:C	1.41677e-19	-2.18778	-6.63902e-10	0.00021481	-0.886044	-6.63902e-10
133299006	chr9:133299006:C:T	5.29633e-19	-7.15548e-10	-0.869149	0.000206753	-7.15548e-10	-0.924275
133299025	chr9:133299025:A:G	4.45974e-20	-2.1469	-1.19676	1.69969e-05	-2.17445	-1.24832
133299103	chr9:133299103:C:T	3.88432e-16	0.817292	4.91125	0.00275495	-1.83546	3.50082
133299121	chr9:133299121:C:A	4.48366e-20	-2.1411	-1.1972	1.70525e-05	-2.17039	-1.24911
133299159	chr9:133299159:T:C	3.85592e-19	-7.15548e-10	-1.18655	0.000146752	-7.15548e-10	-1.26705
133299228	chr9:133299228:A:G	3.7896e-19	-7.15548e-10	-1.2039	0.000146822	-7.15548e-10	-1.26657
133299239	chr9:133299239:T:A	3.47712e-19	-7.15548e-10	-1.28996	0.000137503	-7.15548e-10	-1.33216
133299321	chr9:133299321:A:G	3.49015e-19	-7.15548e-10	-1.28622	0.00013784	-7.15548e-10	-1.3297
133299395	chr9:133299395:C:T	4.27686e-19	-7.15548e-10	-1.08294	0.000158268	-7.15548e-10	-1.19151
133299472	chr9:133299472:A:G	4.40906e-20	-2.1533	-1.20179	1.68416e-05	-2.1788	-1.25314
133299476	chr9:133299476:C:T	4.45119e-20	-2.15063	-1.19495	1.69698e-05	-2.17692	-1.24745
133299595	chr9:133299595:G:A	3.48861e-19	-7.15548e-10	-1.28666	0.000137802	-7.15548e-10	-1.32998
133299910	chr9:133299910:G:A	3.5879e-19	-7.15548e-10	-1.2586	0.000154793	-7.15548e-10	-1.21371
133300025	chr9:133300025:T:G	4.41466e-20	-2.15206	-1.20176	1.68616e-05	-2.17769	-1.25307
133300184	chr9:133300184:A:G	4.47725e-20	-2.12938	-1.21036	1.69877e-05	-2.16151	-1.2618
133300344	chr9:133300344:C:T	4.57163e-20	-2.1081	-1.21078	1.72738e-05	-2.14607	-1.26053
133300359	chr9:133300359:A:G	5.28823e-20	-2.19093	-0.982337	2.24308e-05	-2.18344	-0.961927
133300365	chr9:133300365:A:G	5.47322e-19	-7.15548e-10	-0.836296	0.000263363	-7.15548e-10	-0.682266
133300457	chr9:133300457:A:T	3.77874e-19	-7.15548e-10	-1.20677	0.000146501	-7.15548e-10	-1.26876
133300518	chr9:133300518:C:T	3.51274e-19	-7.15548e-10	-1.27977	0.00013837	-7.15548e-10	-1.32587
133300570	chr9:133300570:A:C	3.85821e-19	-7.15548e-10	-1.18596	0.0001531	-7.15548e-10	-1.22471
133300577	chr9:133300577:A:G	1.11238e-18	-7.15548e-10	-0.127076	0.000636786	-7.15548e-10	0.200635
133300608	chr9:133300608:T:G	5.31511e-19	-7.15548e-10	-0.86561	0.000187137	-7.15548e-10	-1.02396
133300630	chr9:133300630:AG:A	4.66693e-20	-1.95747	-1.34078	5.78827e-05	-0.849569	-1.34781
133300635	chr9:133300635:G:A	7.0754e-19	0.239598	-0.819139	3.68555e-05	-2.19072	-0.458075
133300779	chr9:133300779:T:A	1.34685e-18	0.178247	-0.114058	7.34691e-05	-2.17131	0.212373
133301119	chr9:133301119:AAAT:A	1.4041e-19	-2.19677	-6.63902e-10	6.07608e-05	-2.14885	-6.63902e-10
133301281	chr9:133301281:G:A	4.05884e-19	-7.15548e-10	-1.13527	0.000149918	-7.15548e-10	-1.24571
133301446	chr9:133301446:T:C	3.60907e-19	-7.15548e-10	-1.25271	0.000140793	-7.15548e-10	-1.30851
133301448	chr9:133301448:T:G	3.60403e-19	-7.15548e-10	-1.25411	0.000140659	-7.15548e-10	-1.30946
133301494	chr9:133301494:T:C	1.78386e-18	0.435598	-0.0903988	7.61795e-05	-2.18954	0.26683
133301515	chr9:133301515:C:T	1.99706e-17	2.30143	0.459254	9.48548e-05	-2.17841	0.474961
133301614	chr9:133301614:C:A	3.24116e-19	-7.15548e-10	-1.36023	0.000138107	-7.15548e-10	-1.32777
133301843	chr9:133301843:G:A	3.60107e-19	-7.15548e-10	-1.25493	0.000140575	-7.15548e-10	-1.31006
133301884	chr9:133301884:C:T	4.95346e-20	-1.98465	-1.25402	1.82164e-05	-2.04188	-1.31159
133301898	chr9:133301898:T:C	4.56774e-19	-7.15548e-10	-1.01715	0.000165182	-7.15548e-10	-1.14875
133301911	chr9:133301911:T:C	8.05201e-20	-1.42986	-1.32297	1.50511e-05	-2.19748	-1.34687
133302271	chr9:133302271:G:A	3.61099e-19	-7.15548e-10	-1.25218	0.000140844	-7.15548e-10	-1.30814
133302397	chr9:133302397:C:T	3.71524e-19	-7.15548e-10	-1.22372	0.000143849	-7.15548e-10	-1.28703
133302407	chr9:133302407:C:T	1.36504e-19	-1.16978	-1.05519	4.76108e-05	-1.38306	-1.00967
133302478	chr9:133302478:C:T	5.03427e-20	-1.86281	-1.35967	1.61927e-05	-2.19442	-1.27682
133302510	chr9:133302510:G:A	9.24361e-20	-1.31335	-1.30146	1.78413e-05	-2.01712	-1.35716
133302794	chr9:133302794:G:A	3.31704e-19	-7.15548e-10	-1.33709	0.000134907	-7.15548e-10	-1.35121
133302827	chr9:133302827:G:T	1.66655e-19	-2.02541	-6.63902e-10	0.000169912	-1.12051	-6.63902e-10
133303140	chr9:133303140:G:A	4.86391e-20	-1.91011	-1.3468	1.85697e-05	-2.03212	-1.30214
133303338	chr9:133303338:G:A	1.0121e-19	-2.18757	-0.336568	4.62673e-05	-1.39544	-1.02593
133303380	chr9:133303380:T:C	4.7463e-20	-2.17348	-1.1079	2.15722e-05	-2.17595	-1.00844
133303459	chr9:133303459:T:C	6.99016e-20	-1.78182	-1.11242	1.51968e-05	-2.17476	-1.35995
133303468	chr9:133303468:C:T	1.12178e-19	-1.66158	-0.759671	1.63678e-05	-2.13154	-1.32894
133303623	chr9:133303623:G:A	3.9957e-20	-2.17798	-1.27554	3.26194e-05	-1.56486	-1.20603
133303671	chr9:133303671:AC:A	5.64516e-20	-1.91605	-1.1919	1.51779e-05	-2.18647	-1.34948
133303824	chr9:133303824:C:G	5.03667e-20	-1.87028	-1.35173	1.78416e-05	-2.06154	-1.31273
133303865	chr9:133303865:C:T	9.1485e-20	-1.69565	-0.929507	1.65397e-05	-2.12696	-1.32307
133303896	chr9:133303896:GGGCC:G	5.16501e-20	-1.84281	-1.35403	1.74563e-05	-2.07809	-1.31801
133303925	chr9:133303925:A:G	3.81278e-20	-2.19761	-1.30278	1.64467e-05	-2.19309	-1.26258
133304026	chr9:133304026:G:A	4.98784e-20	-1.87771	-1.35403	1.78443e-05	-2.05611	-1.31801
133304031	chr9:133304031:C:T	2.29263e-19	-0.985356	-0.721107	0.000112368	-1.01968	-0.51434
133304202	chr9:133304202:GT:G	4.41939e-20	-2.03854	-1.31421	1.70692e-05	-2.11787	-1.30066
133304213	chr9:133304213:T:C	5.36618e-20	-1.80452	-1.35411	1.69538e-05	-2.10714	-1.31817
133304241	chr9:133304241:C:T	3.57926e-19	-7.15548e-10	-1.26101	0.000153267	-7.15548e-10	-1.22362
133304245	chr9:133304245:A:G	5.14942e-20	-1.84607	-1.35379	1.74801e-05	-2.0773	-1.31744
133304327	chr9:133304327:G:A	5.07479e-20	-1.86043	-1.35403	1.76343e-05	-2.06795	-1.31801
133304381	chr9:133304381:G:A	5.13482e-20	-1.84867	-1.35403	1.75161e-05	-2.07467	-1.31801
133304531	chr9:133304531:G:A	7.64726e-20	-1.94591	-0.858489	1.631e-05	-2.18769	-1.27633
133304933	chr9:133304933:C:T	6.01668e-19	-7.15548e-10	-0.741629	0.000141119	-7.15548e-10	-1.30619
133305007	chr9:133305007:G:C	4.08325e-19	-7.15548e-10	-1.12927	0.000133566	-7.15548e-10	-1.3612
133305099	chr9:133305099:G:A	7.82663e-19	-7.15548e-10	-0.478631	0.000341088	-7.15548e-10	-0.423657
133305207	chr9:133305207:C:T	3.73007e-19	-7.15548e-10	-1.21974	0.000160379	-7.15548e-10	-1.17826
133305346	chr9:133305346:C:T	3.66606e-19	-7.15548e-10	-1.23705	0.000183196	-7.15548e-10	-1.04524
133305431	chr9:133305431:G:A	6.40571e-20	-1.62419	-1.35737	1.59327e-05	-2.16063	-1.3268
133305768	chr9:133305768:A:C	5.80517e-20	-2.08333	-0.996675	2.45054e-05	-2.07598	-0.980929
133305960	chr9:133305960:G:T	4.61923e-20	-2.02217	-1.28635	4.23015e-05	-1.14999	-1.36098
133305964	chr9:133305964:G:A	5.76024e-20	-1.78051	-1.30726	1.82179e-05	-2.11809	-1.2353
133306143	chr9:133306143:G:A	6.3289e-19	-0.419651	-0.271386	2.23527e-05	-2.05264	-1.09621
133306190	chr9:133306190:A:T	6.17771e-20	-2.19833	-0.819468	2.72175e-05	-2.19204	-0.759897
133306241	chr9:133306241:C:T	4.4199e-20	-2.05918	-1.29345	3.85753e-05	-1.24195	-1.36123
133306242	chr9:133306242:G:A	3.23801e-19	-7.15548e-10	-1.3612	0.0001341	-7.15548e-10	-1.35722
133306383	chr9:133306383:G:A	1.53512e-18	-7.15548e-10	0.195031	0.000518917	-7.15548e-10	-0.00405364
133306452	chr9:133306452:T:C	6.34991e-20	-1.64642	-1.34389	1.72275e-05	-2.14865	-1.26064
133306595	chr9:133306595:G:T	5.78255e-19	-7.15548e-10	-0.781319	0.000223013	-7.15548e-10	-0.848567
133306648	chr9:133306648:G:A	3.29375e-19	-7.15548e-10	-1.34414	0.000133577	-7.15548e-10	-1.36112
133306670	chr9:133306670:G:C	3.24135e-19	-7.15548e-10	-1.36017	0.000133652	-7.15548e-10	-1.36056
133306763	chr9:133306763:G:A	1.34229e-18	1.22812	-1.16732	1.55203e-05	-2.19837	-1.31528
133306819	chr9:133306819:C:T	3.24207e-19	-7.15548e-10	-1.35995	0.000133636	-7.15548e-10	-1.36068
133306900	chr9:133306900:C:A	5.19066e-18	-7.15548e-10	1.41328	0.00191474	-7.15548e-10	1.30154
133306985	chr9:133306985:T:C	4.77273e-19	-7.15548e-10	-0.973246	0.000151369	-7.15548e-10	-1.23608
133306995	chr9:133306995:T:G	4.01356e-20	-2.19713	-1.25194	1.78312e-05	-2.18253	-1.19232
133307080	chr9:133307080:T:C	7.24483e-19	-7.15548e-10	-0.555876	0.000233091	-7.15548e-10	-0.804368
133307219	chr9:133307219:C:T	4.00708e-20	-2.11381	-1.33687	3.31984e-05	-1.40231	-1.35099
133307358	chr9:133307358:CCTT:C	5.67283e-19	-7.15548e-10	-0.800476	0.000192862	-7.15548e-10	-0.993825
133307571	chr9:133307571:A:G	1.44709e-19	-2.16661	-6.63902e-10	6.2061e-05	-2.12768	-6.63902e-10
133307664	chr9:133307664:G:A	5.04452e-19	-7.15548e-10	-0.917861	0.000141793	-7.15548e-10	-1.30143
133307758	chr9:133307758:A:G	1.41251e-19	-0.833217	-1.35758	5.67583e-05	-0.856364	-1.36063
133307762	chr9:133307762:CTTT:C	5.22843e-20	-1.88212	-1.30252	1.95192e-05	-2.06466	-1.21974
133307829	chr9:133307829:A:G	1.48155e-19	-2.14308	-6.63902e-10	6.51265e-05	-2.07947	-6.63902e-10
133307937	chr9:133307937:G:A	1.4753e-19	-2.1473	-6.63902e-10	6.4668e-05	-2.08653	-6.63902e-10
133307941	chr9:133307941:A:G	1.48638e-19	-2.13982	-6.63902e-10	6.53196e-05	-2.07651	-6.63902e-10
133307967	chr9:133307967:C:T	1.46246e-19	-2.15604	-6.63902e-10	6.38656e-05	-2.09902	-6.63902e-10
133308043	chr9:133308043:A:G	1.50624e-19	-2.12654	-6.63902e-10	6.66946e-05	-2.05567	-6.63902e-10
133308099	chr9:133308099:C:T	4.36418e-19	-7.15548e-10	-1.06273	0.000165022	-7.15548e-10	-1.14972
133308519	chr9:133308519:A:G	2.13313e-19	-1.77857	-6.63902e-10	6.27665e-05	-2.11638	-6.63902e-10
133308597	chr9:133308597:C:T	1.42762e-19	-2.18016	-6.63902e-10	9.98991e-05	-1.65164	-6.63902e-10
133308775	chr9:133308775:T:C	1.46273e-19	-2.15586	-6.63902e-10	6.39184e-05	-2.09819	-6.63902e-10
133308886	chr9:133308886:C:T	2.16007e-19	-1.76602	-6.63902e-10	6.24377e-05	-2.12163	-6.63902e-10
133308916	chr9:133308916:T:C	4.7324e-19	-7.15548e-10	-0.981732	0.000195398	-7.15548e-10	-0.980762
133309130	chr9:133309130:G:C	1.47141e-19	-2.14994	-6.63902e-10	6.44759e-05	-2.08951	-6.63902e-10
133309153	chr9:133309153:GC:G	1.48609e-19	-2.14002	-6.63902e-10	6.54239e-05	-2.07491	-6.63902e-10
133309275	chr9:133309275:A:G	1.47836e-19	-2.14523	-6.63902e-10	6.49309e-05	-2.08248	-6.63902e-10
133309386	chr9:133309386:A:G	1.4635e-19	-2.15533	-6.63902e-10	6.31723e-05	-2.10993	-6.63902e-10
133309392	chr9:133309392:C:T	1.43976e-19	-2.17168	-6.63902e-10	0.00010409	-1.61055	-6.63902e-10
133309565	chr9:133309565:C:A	1.46352e-19	-2.15532	-6.63902e-10	6.40022e-05	-2.09688	-6.63902e-10
133309653	chr9:133309653:T:C	1.93675e-19	-1.87515	-6.63902e-10	6.58191e-05	-2.06889	-6.63902e-10
133309713	chr9:133309713:G:A	1.49149e-19	-2.13639	-6.63902e-10	6.57789e-05	-2.0695	-6.63902e-10
133309720	chr9:133309720:A:C	1.47849e-19	-2.14514	-6.63902e-10	6.49439e-05	-2.08228	-6.63902e-10
133309741	chr9:133309741:A:G	1.48682e-19	-2.13952	-6.63902e-10	6.54885e-05	-2.07392	-6.63902e-10
133309968	chr9:133309968:A:G	5.75804e-19	-0.785567	-6.63902e-10	5.92447e-05	-2.17412	-6.63902e-10
133310010	chr9:133310010:T:A	1.50381e-19	-2.12816	-6.63902e-10	6.64515e-05	-2.05933	-6.63902e-10
133310432	chr9:133310432:A:G	1.47397e-19	-2.14821	-6.63902e-10	6.4432e-05	-2.09019	-6.63902e-10
133310436	chr9:133310436:G:A	1.48112e-19	-2.14337	-6.63902e-10	6.49067e-05	-2.08285	-6.63902e-10
133310903	chr9:133310903:T:A	1.5133e-19	-2.12187	-6.63902e-10	6.66689e-05	-2.05606	-6.63902e-10
133311214	chr9:133311214:A:C	5.46898e-20	-1.84346	-1.2962	1.91838e-05	-2.08867	-1.21306
133311657	chr9:133311657:T:A	1.51577e-19	-2.12024	-6.63902e-10	6.67402e-05	-2.05499	-6.63902e-10
133311718	chr9:133311718:A:G	1.00808e-19	-1.25265	-1.27547	4.36203e-05	-1.18339	-1.29689
133312528	chr9:133312528:A:C	1.45037e-19	-2.16434	-6.63902e-10	6.26674e-05	-2.11796	-6.63902e-10
133312568	chr9:133312568:T:A	2.17309e-16	1.58844	3.5593	0.000238023	-1.90121	1.11778
133313170	chr9:133313170:C:T	1.4349e-19	-2.17507	-6.63902e-10	6.05699e-05	-2.152	-6.63902e-10
133315681	chr9:133315681:C:A	4.28082e-19	-7.15548e-10	-1.08202	0.000167585	-7.15548e-10	-1.13431
133316395	chr9:133316395:T:G	3.68289e-20	-2.19649	-1.33856	1.57348e-05	-2.17721	-1.32272
133316986	chr9:133316986:C:A	1.11631e-19	-1.2141	-1.21203	4.80594e-05	-1.13668	-1.24668
133316997	chr9:133316997:G:C	3.52291e-19	-7.15548e-10	-1.27688	0.00013958	-7.15548e-10	-1.31716
133317344	chr9:133317344:G:A	8.57963e-20	-1.78606	-0.903302	1.69613e-05	-2.11262	-1.31224
133317378	chr9:133317378:A:G	1.26565e-19	-1.09691	-1.20367	5.47719e-05	-1.01475	-1.23787
133317470	chr9:133317470:C:G	3.37561e-19	-7.15548e-10	-1.31959	0.000142761	-7.15548e-10	-1.29463
133317616	chr9:133317616:C:T	1.24811e-19	-1.27675	-1.03779	5.43935e-05	-1.22061	-1.03894
133317691	chr9:133317691:G:A	1.71245e-18	0.304344	-6.63902e-10	0.000138091	-1.32789	-6.63902e-10
133317867	chr9:133317867:A:G	4.18887e-20	-2.14624	-1.26008	2.95888e-05	-1.50865	-1.35975
133317925	chr9:133317925:G:A	3.38568e-19	-7.15548e-10	-1.31661	0.00013507	-7.15548e-10	-1.35
133317936	chr9:133317936:ACTG:A	2.40085e-13	9.09989	3.05528	8.87102e-05	-1.691	-0.0794234
133317953	chr9:133317953:A:C	4.20043e-19	-0.786018	-0.314958	0.000186674	-0.782475	-0.243958
133318055	chr9:133318055:A:G	4.86014e-20	-2.15941	-1.09827	2.74343e-05	-1.59156	-1.35244
133318061	chr9:133318061:A:G	4.79987e-20	-2.17006	-1.1001	2.86639e-05	-1.5474	-1.35276
133318083	chr9:133318083:A:G	3.98964e-19	-7.15548e-10	-1.15246	0.00014155	-7.15548e-10	-1.30314
133318150	chr9:133318150:T:C	1.65155e-19	-0.675225	-1.35923	1.57463e-05	-2.16422	-1.33497
133318183	chr9:133318183:G:A	4.40787e-19	-7.15548e-10	-1.05277	0.000174029	-7.15548e-10	-1.09658
133318302	chr9:133318302:G:A	9.8583e-19	-7.15548e-10	-0.24785	0.000549759	-7.15548e-10	0.0536824
133318380	chr9:133318380:T:C	1.18961e-19	-1.01014	-1.3524	5.3377e-05	-0.926235	-1.35218
133318594	chr9:133318594:A:G	3.27657e-19	-7.15548e-10	-1.34937	0.000133634	-7.15548e-10	-1.3607
133318693	chr9:133318693:A:G	8.47126e-19	0.453592	-0.853077	2.68828e-05	-1.89295	-1.07136
133319125	chr9:133319125:G:A	5.51129e-19	0.101423	-0.930788	1.76557e-05	-2.07141	-1.31334
133319414	chr9:133319414:A:C	5.17824e-20	-1.90768	-1.2866	1.68557e-05	-2.10722	-1.32389
133319631	chr9:133319631:C:T	3.27321e-19	-7.15548e-10	-1.35039	0.000133563	-7.15548e-10	-1.36123
133319640	chr9:133319640:T:A	4.14324e-19	-7.15548e-10	-1.11468	0.000157146	-7.15548e-10	-1.19863
133319751	chr9:133319751:C:T	1.38898e-18	0.636744	-0.541754	0.000110625	-0.854304	-0.695344
133319783	chr9:133319783:G:A	1.22678e-18	-7.15548e-10	-0.0291833	0.000651689	-7.15548e-10	0.223769
133320090	chr9:133320090:T:C	3.77919e-20	-2.1504	-1.35884	2.10307e-05	-2.02048	-1.18934
133320214	chr9:133320214:A:G	4.16206e-19	-7.15548e-10	-1.11015	0.00015773	-7.15548e-10	-1.19491
133320549	chr9:133320549:T:A	1.12288e-18	-7.15548e-10	-0.117678	0.000585274	-7.15548e-10	0.116282
133320624	chr9:133320624:G:A	3.76074e-19	-7.15548e-10	-1.21155	0.000147694	-7.15548e-10	-1.26066
133320649	chr9:133320649:C:A	6.24641e-19	-7.15548e-10	-0.704158	0.000139417	-7.15548e-10	-1.31833
133320816	chr9:133320816:G:T	1.07754e-19	-1.16076	-1.30072	1.69801e-05	-2.1851	-1.23866
133321223	chr9:133321223:C:T	6.43756e-19	-7.15548e-10	-0.674014	0.000250598	-7.15548e-10	-0.73195
133321378	chr9:133321378:A:G	1.33054e-19	-1.36407	-0.886512	1.89264e-05	-2.15274	-1.1625
133321741	chr9:133321741:C:A	7.28596e-19	-7.15548e-10	-0.550215	0.000211775	-7.15548e-10	-0.900276
133321959	chr9:133321959:T:C	3.52753e-19	-7.15548e-10	-1.27557	0.000140725	-7.15548e-10	-1.30899
133322034	chr9:133322034:G:C	6.71894e-20	-1.64644	-1.28738	1.72505e-05	-2.19061	-1.21735
133322036	chr9:133322036:GGA:G	5.84696e-19	-7.15548e-10	-0.770241	0.000237531	-7.15548e-10	-0.785501
133322720	chr9:133322720:C:A	4.55233e-20	-2.1152	-1.20791	2.08383e-05	-2.13866	-1.08035
133322807	chr9:133322807:C:A	4.50233e-20	-2.00892	-1.32523	1.73092e-05	-2.0564	-1.34816
133323002	chr9:133323002:T:A	5.2256e-20	-1.82454	-1.36063	1.57234e-05	-2.15492	-1.34573
133323610	chr9:133323610:G:A	4.39953e-19	-7.15548e-10	-1.05467	0.000148793	-7.15548e-10	-1.25324
133323730	chr9:133323730:A:G	5.28384e-19	-7.15548e-10	-0.871511	0.000189562	-7.15548e-10	-1.01108
133323749	chr9:133323749:C:T	3.89989e-19	-7.15548e-10	-1.17521	0.000158851	-7.15548e-10	-1.18783
133323762	chr9:133323762:G:GA	4.41104e-20	-1.99979	-1.35485	1.53555e-05	-2.19094	-1.33338
133324088	chr9:133324088:G:A	3.46891e-19	-7.15548e-10	-1.29232	0.000139051	-7.15548e-10	-1.32096
133324112	chr9:133324112:G:A	4.67725e-20	-2.17192	-1.12412	1.95074e-05	-2.19135	-1.09366
133324125	chr9:133324125:ACAGGTGGACAGGTG:A	3.59111e-19	-7.15548e-10	-1.2577	0.000148968	-7.15548e-10	-1.25207
133324174	chr9:133324174:C:T	1.79139e-15	7.11389	0.143279	2.4834e-05	-2.19141	-0.852171
133324208	chr9:133324208:C:A	4.54608e-19	-7.15548e-10	-1.0219	0.000204709	-7.15548e-10	-0.934206
133324277	chr9:133324277:C:T	4.4833e-19	-7.15548e-10	-1.0358	0.000205005	-7.15548e-10	-0.932763
133324675	chr9:133324675:T:TAG	4.72157e-20	-2.1406	-1.14601	1.62035e-05	-2.19501	-1.27556
133324803	chr9:133324803:G:A	5.58863e-20	-2.13266	-0.985355	1.71391e-05	-2.18922	-1.22522
133324916	chr9:133324916:A:G	5.05788e-20	-1.88786	-1.32994	1.67679e-05	-2.12518	-1.31115
133325633	chr9:133325633:T:C	7.26701e-20	-1.55578	-1.29963	1.52697e-05	-2.19786	-1.33206
133325932	chr9:133325932:T:C	9.16567e-20	-1.33017	-1.29312	1.65246e-05	-2.18751	-1.26344
133326054	chr9:133326054:G:A	3.38364e-19	-7.15548e-10	-1.31721	0.000136585	-7.15548e-10	-1.33885
133326200	chr9:133326200:G:A	3.47859e-19	-7.15548e-10	-1.28954	0.000159618	-7.15548e-10	-1.18302
133326679	chr9:133326679:C:T	4.67603e-19	-7.15548e-10	-0.993714	0.00016162	-7.15548e-10	-1.17055
133327169	chr9:133327169:A:T	7.10188e-20	-1.54477	-1.33362	1.48967e-05	-2.1983	-1.35636
133327392	chr9:133327392:G:T	4.00241e-19	-7.15548e-10	-1.14927	0.0001601	-7.15548e-10	-1.18
133327420	chr9:133327420:G:A	4.74107e-19	-7.15548e-10	-0.979901	0.000209472	-7.15548e-10	-0.911208
133327443	chr9:133327443:C:T	4.69638e-19	-7.15548e-10	-0.989372	0.000178599	-7.15548e-10	-1.07066
133327684	chr9:133327684:T:C	4.47857e-19	-7.15548e-10	-1.03686	0.000196993	-7.15548e-10	-0.97263
133327758	chr9:133327758:T:C	1.08525e-18	1.12659	-1.27835	1.58806e-05	-2.14592	-1.34478
133327894	chr9:133327894:T:C	3.91824e-19	-7.15548e-10	-1.17052	0.000139655	-7.15548e-10	-1.31662
133328138	chr9:133328138:C:T	3.24745e-19	-7.15548e-10	-1.35829	0.000134819	-7.15548e-10	-1.35187
133328255	chr9:133328255:T:C	2.02373e-18	-7.15548e-10	0.471362	0.000331536	-7.15548e-10	-0.452061
133328311	chr9:133328311:G:A	4.51001e-20	-2.05657	-1.27588	1.84032e-05	-2.02464	-1.31863
133328502	chr9:133328502:C:T	4.36331e-19	-7.15548e-10	-1.06293	0.000197752	-7.15548e-10	-0.968783
133328538	chr9:133328538:A:G	5.39042e-20	-1.91631	-1.23782	1.81106e-05	-2.19276	-1.16654
133328681	chr9:133328681:C:T	3.3199e-19	-7.15548e-10	-1.33623	0.00013381	-7.15548e-10	-1.35938
133328898	chr9:133328898:C:A	5.8041e-20	-1.93447	-1.14571	2.49176e-05	-1.68434	-1.35589
133328939	chr9:133328939:C:T	7.79742e-20	-1.6933	-1.09166	0.000175661	-0.39497	-0.692274
133328964	chr9:133328964:G:A	7.81728e-19	-7.15548e-10	-0.479827	0.000268409	-7.15548e-10	-0.663285
133329004	chr9:133329004:T:C	5.89914e-20	-1.86422	-1.19972	1.78817e-05	-2.18161	-1.19041
133329029	chr9:133329029:C:T	4.0259e-19	-7.15548e-10	-1.14341	0.000144286	-7.15548e-10	-1.284
133329231	chr9:133329231:G:C	5.20762e-19	-7.15548e-10	-0.886041	0.000204226	-7.15548e-10	-0.936569
133329338	chr9:133329338:G:A	5.76628e-20	-1.85006	-1.23666	1.8433e-05	-2.18007	-1.16159
133329585	chr9:133329585:A:G	5.42072e-20	-2.02154	-1.12698	2.02328e-05	-2.04523	-1.20326
133329669	chr9:133329669:G:A	4.13999e-19	-7.15548e-10	-1.11547	0.000194606	-7.15548e-10	-0.984822
133329794	chr9:133329794:T:C	8.38179e-19	-7.15548e-10	-0.410102	0.000326892	-7.15548e-10	-0.46617
133329920	chr9:133329920:G:C	3.6825e-19	-7.15548e-10	-1.23257	0.000138215	-7.15548e-10	-1.32699
133329979	chr9:133329979:G:A	3.25701e-19	-7.15548e-10	-1.35535	0.000134012	-7.15548e-10	-1.35787
133330080	chr9:133330080:C:CT	4.8968e-19	-7.15548e-10	-0.947582	0.000190816	-7.15548e-10	-1.00449
133330450	chr9:133330450:A:G	4.90151e-20	-1.89013	-1.35907	2.39034e-05	-1.76892	-1.31285
133330591	chr9:133330591:A:G	5.74437e-20	-2.0173	-1.07323	2.10787e-05	-2.04871	-1.15882
133330649	chr9:133330649:A:G	5.71213e-20	-1.97475	-1.12141	1.95779e-05	-2.08256	-1.19884
133331302	chr9:133331302:AG:A	5.67864e-20	-1.99796	-1.10408	2.02535e-05	-2.06466	-1.18281
133332070	chr9:133332070:G:A	9.44436e-19	-7.15548e-10	-0.290746	0.000321245	-7.15548e-10	-0.483594
133332256	chr9:133332256:C:T	3.7099e-19	-7.15548e-10	-1.22516	0.000160323	-7.15548e-10	-1.17861
133332630	chr9:133332630:G:A	5.9902e-20	-1.88171	-1.16691	1.84348e-05	-2.1844	-1.15716
133332667	chr9:133332667:G:A	5.78662e-20	-1.87805	-1.20515	1.7739e-05	-2.18239	-1.19764
133332837	chr9:133332837:A:G	3.30544e-19	-7.15548e-10	-1.3406	0.000141056	-7.15548e-10	-1.30664
133333314	chr9:133333314:G:A	3.27678e-19	-7.15548e-10	-1.3493	0.000139573	-7.15548e-10	-1.31721
133333974	chr9:133333974:A:G	5.94366e-20	-1.90546	-1.15097	2.3319e-05	-1.74986	-1.35666
133334116	chr9:133334116:G:A	5.42259e-19	-7.15548e-10	-0.84559	0.000206324	-7.15548e-10	-0.926352
133334355	chr9:133334355:G:A	2.61378e-19	-1.57537	-6.63902e-10	0.000150298	-1.24318	-6.63902e-10
133334431	chr9:133334431:C:T	5.44159e-19	-7.15548e-10	-0.842092	0.00020698	-7.15548e-10	-0.923178
133334634	chr9:133334634:A:C	3.58863e-19	-7.15548e-10	-1.25839	0.000136633	-7.15548e-10	-1.3385
133334712	chr9:133334712:TC:T	4.29279e-19	-7.15548e-10	-1.07923	0.000180973	-7.15548e-10	-1.05745
133336391	chr9:133336391:T:A	3.2483e-19	-7.15548e-10	-1.35803	0.000137824	-7.15548e-10	-1.32982
133336789	chr9:133336789:T:C	5.58183e-18	-7.15548e-10	1.48594	0.00278772	-7.15548e-10	1.67718
133336894	chr9:133336894:C:T	3.24037e-19	-7.15548e-10	-1.36048	0.000139341	-7.15548e-10	-1.31888
133336941	chr9:133336941:G:A	2.97316e-18	-7.15548e-10	0.856046	0.00112494	-7.15548e-10	0.769689
133337361	chr9:133337361:A:T	5.95817e-20	-1.8359	-1.21808	1.87447e-05	-2.17913	-1.14576
133337474	chr9:133337474:G:A	5.77858e-20	-1.92163	-1.16296	8.77736e-05	-0.966562	-0.814475
133337876	chr9:133337876:G:T	1.50419e-18	-7.15548e-10	0.174678	0.000757271	-7.15548e-10	0.373923
133338163	chr9:133338163:A:G	7.82737e-20	-2.04109	-0.740033	2.76432e-05	-2.03217	-0.904246
133338391	chr9:133338391:C:T	3.23936e-19	-7.15548e-10	-1.36079	0.000140079	-7.15548e-10	-1.31359
133338575	chr9:133338575:G:A	5.16622e-20	-2.07392	-1.12269	2.1318e-05	-1.99613	-1.20012
133338901	chr9:133338901:C:T	5.34097e-20	-2.0093	-1.15404	7.30565e-05	-1.16524	-0.799323
133338938	chr9:133338938:C:T	6.52342e-20	-1.7345	-1.22885	1.92231e-05	-1.93899	-1.3607
133339220	chr9:133339220:CAAGT:C	1.40579e-19	-2.19556	-6.63902e-10	7.80239e-05	-1.89878	-6.63902e-10
133339693	chr9:133339693:A:G	6.54059e-19	-7.15548e-10	-0.658137	0.000249989	-7.15548e-10	-0.734383
133339802	chr9:133339802:G:A	3.35473e-19	-7.15548e-10	-1.32579	0.000137388	-7.15548e-10	-1.33299
133340381	chr9:133340381:T:C	1.00678e-19	-1.20002	-1.32938	8.14611e-05	-0.513985	-1.34169
133340993	chr9:133340993:C:T	5.25464e-20	-2.0006	-1.17904	1.88565e-05	-2.07387	-1.24507
133341194	chr9:133341194:C:T	4.02985e-20	-2.09131	-1.35371	1.80875e-05	-1.99934	-1.36123
133341555	chr9:133341555:C:T	3.50552e-19	-7.15548e-10	-1.28183	0.000153563	-7.15548e-10	-1.22169
133341592	chr9:133341592:C:T	1.79125e-19	-1.95325	-6.63902e-10	6.02412e-05	-2.15744	-6.63902e-10
133341861	chr9:133341861:G:T	6.59452e-20	-2.18427	-0.76824	3.8467e-05	-2.05533	-0.550671
133343008	chr9:133343008:C:T	5.37761e-20	-2.16892	-0.987588	3.12913e-05	-1.88212	-0.930337
133343191	chr9:133343191:T:G	6.37538e-20	-1.74697	-1.23933	3.65784e-05	-1.29709	-1.35925
133343511	chr9:133343511:C:T	4.22886e-19	-7.15548e-10	-1.09423	0.00015177	-7.15548e-10	-1.23343
133344371	chr9:133344371:G:T	3.47689e-19	-7.15548e-10	-1.29003	0.000149213	-7.15548e-10	-1.25043
133344393	chr9:133344393:A:G	1.61799e-19	-1.33677	-0.718203	2.00746e-05	-2.19812	-1.05823
133344567	chr9:133344567:C:T	3.60653e-20	-2.19476	-1.36124	2.0848e-05	-1.85982	-1.35873
133345008	chr9:133345008:C:T	3.79403e-19	-7.15548e-10	-1.20273	0.000165629	-7.15548e-10	-1.14605
133345063	chr9:133345063:G:A	4.39877e-19	-7.15548e-10	-1.05484	0.000165866	-7.15548e-10	-1.14462
133345301	chr9:133345301:CA:C	3.76261e-19	-7.15548e-10	-1.21105	0.000138995	-7.15548e-10	-1.32136
133345727	chr9:133345727:C:T	3.41753e-19	-7.15548e-10	-1.30724	0.000134001	-7.15548e-10	-1.35795
133346201	chr9:133346201:C:A	2.36121e-19	-1.03894	-0.638047	3.2131e-05	-1.96971	-0.816268
133347074	chr9:133347074:CCGAAGA:C	3.44507e-19	-7.15548e-10	-1.29922	0.000162708	-7.15548e-10	-1.16384
133347380	chr9:133347380:ATGGCAGGCGCCT:A	3.76379e-20	-2.1854	-1.32793	1.79552e-05	-2.06066	-1.30726
133347421	chr9:133347421:C:A	1.23563e-18	0.801732	-0.823728	9.4736e-05	-0.345685	-1.35902
133348287	chr9:133348287:G:A	3.41167e-19	-7.15548e-10	-1.30896	0.000145652	-7.15548e-10	-1.27458
133348543	chr9:133348543:C:T	4.42235e-19	-7.15548e-10	-1.04949	0.000150361	-7.15548e-10	-1.24276
133348619	chr9:133348619:T:C	4.00618e-20	-2.09084	-1.36007	3.02968e-05	-1.49109	-1.35367
133348656	chr9:133348656:T:C	1.85443e-19	-1.91859	-6.63902e-10	9.79477e-05	-1.67136	-6.63902e-10
133348751	chr9:133348751:T:C	3.24925e-19	-7.15548e-10	-1.35774	0.000133589	-7.15548e-10	-1.36103
133348762	chr9:133348762:C:T	3.31958e-19	-7.15548e-10	-1.33633	0.00013409	-7.15548e-10	-1.35729
133348787	chr9:133348787:T:C	5.00087e-20	-1.92056	-1.30857	5.35045e-05	-0.917238	-1.3588
133348895	chr9:133348895:T:C	6.6671e-19	-7.15548e-10	-0.638979	0.000241906	-7.15548e-10	-0.76725
133349337	chr9:133349337:A:G	4.48204e-19	-7.15548e-10	-1.03609	0.000172249	-7.15548e-10	-1.10686
133350116	chr9:133350116:T:C	4.22039e-19	-7.15548e-10	-1.09624	0.000163442	-7.15548e-10	-1.15934
133350572	chr9:133350572:G:C	3.24076e-19	-7.15548e-10	-1.36036	0.00013497	-7.15548e-10	-1.35075
133350820	chr9:133350820:T:G	3.33114e-19	-7.15548e-10	-1.33285	0.000141068	-7.15548e-10	-1.30656
133351103	chr9:133351103:A:G	3.66702e-20	-2.18245	-1.35692	2.3167e-05	-1.76604	-1.34703
133351226	chr9:133351226:G:A	4.17784e-20	-2.18418	-1.22477	2.45661e-05	-1.77387	-1.28056
133351795	chr9:133351795:A:G	3.64507e-20	-2.19611	-1.34926	2.12854e-05	-1.86311	-1.33466
133351995	chr9:133351995:A:G	3.36869e-19	-7.15548e-10	-1.32164	0.00013637	-7.15548e-10	-1.34042
133352034	chr9:133352034:G:A	5.57813e-20	-1.88762	-1.23227	3.24962e-05	-1.42427	-1.35041
133352207	chr9:133352207:T:A	3.87216e-15	8.02799	-6.63902e-10	8.57163e-05	-1.80475	-6.63902e-10
133352440	chr9:133352440:A:G	3.24042e-19	-7.15548e-10	-1.36046	0.000134881	-7.15548e-10	-1.3514
133352739	chr9:133352739:G:A	5.72879e-19	-7.15548e-10	-0.79066	0.000238468	-7.15548e-10	-0.781563
133352906	chr9:133352906:C:T	1.50278e-18	-7.15548e-10	0.173737	0.000642056	-7.15548e-10	0.208878
133352979	chr9:133352979:C:G	4.22039e-19	-7.15548e-10	-1.09624	0.000163442	-7.15548e-10	-1.15934
133353031	chr9:133353031:A:G	3.55572e-19	-7.15548e-10	-1.26761	0.00014045	-7.15548e-10	-1.31094
133353482	chr9:133353482:C:T	4.03603e-19	-7.15548e-10	-1.1409	0.000156427	-7.15548e-10	-1.20321
133353536	chr9:133353536:T:C	3.75231e-20	-2.17436	-1.34202	2.45471e-05	-1.73055	-1.32465
133353607	chr9:133353607:T:G	5.24848e-19	-7.15548e-10	-0.878225	0.000202757	-7.15548e-10	-0.943791
133354279	chr9:133354279:T:G	3.24072e-19	-7.15548e-10	-1.36037	0.000134977	-7.15548e-10	-1.35069
133354340	chr9:133354340:TGA:T	3.07833e-18	-7.15548e-10	0.890808	0.000355596	-7.15548e-10	-0.382002
133354358	chr9:133354358:T:C	7.07982e-20	-1.82414	-1.05736	2.00551e-05	-1.9283	-1.32901
133354430	chr9:133354430:C:T	3.7941e-19	-7.15548e-10	-1.20272	0.000154614	-7.15548e-10	-1.21487
133355251	chr9:133355251:G:A	4.98393e-19	-7.15548e-10	-0.929944	0.000193362	-7.15548e-10	-0.991232
133355363	chr9:133355363:G:A	3.2976e-19	-7.15548e-10	-1.34297	0.000139751	-7.15548e-10	-1.31593
133355635	chr9:133355635:G:A	7.33029e-20	-1.78061	-1.06612	1.9356e-05	-1.96133	-1.33146
133355934	chr9:133355934:A:G	5.17652e-20	-2.07174	-1.12287	4.0556e-05	-1.23611	-1.317
133356002	chr9:133356002:G:A	2.20569e-18	-7.15548e-10	0.557461	0.000858319	-7.15548e-10	0.499178
133356019	chr9:133356019:T:C	3.85459e-19	-7.15548e-10	-1.1869	0.000188061	-7.15548e-10	-1.01903
133356146	chr9:133356146:G:A	2.20569e-18	-7.15548e-10	0.557461	0.000858319	-7.15548e-10	0.499178
133356661	chr9:133356661:C:T	1.77762e-19	-1.96089	-6.63902e-10	9.21263e-05	-1.73264	-6.63902e-10
133356665	chr9:133356665:C:T	1.7741e-19	-1.96287	-6.63902e-10	5.78957e-05	-2.19715	-6.63902e-10
133356897	chr9:133356897:C:T	4.5253e-19	-7.15548e-10	-1.02648	0.000174149	-7.15548e-10	-1.09589
133357298	chr9:133357298:G:A	1.40773e-19	-2.19418	-6.63902e-10	5.97224e-05	-2.16609	-6.63902e-10
133357933	chr9:133357933:C:T	3.34645e-19	-7.15548e-10	-1.32826	0.000153554	-7.15548e-10	-1.22175
133358017	chr9:133358017:C:T	3.67783e-20	-2.17519	-1.36124	2.36891e-05	-1.73231	-1.35847
133358021	chr9:133358021:GGAGT:G	3.4616e-19	-7.15548e-10	-1.29443	0.000150568	-7.15548e-10	-1.24138
133358102	chr9:133358102:G:A	3.77181e-19	-7.15548e-10	-1.20861	0.000153699	-7.15548e-10	-1.2208
133358322	chr9:133358322:G:T	5.27431e-20	-1.92609	-1.24981	3.03789e-05	-1.48721	-1.35484
133358333	chr9:133358333:G:C	2.25316e-19	-1.72383	-6.63902e-10	6.24864e-05	-2.12085	-6.63902e-10
133358539	chr9:133358539:G:A	3.7165e-20	-2.1684	-1.35757	2.46305e-05	-1.70388	-1.34793
133358600	chr9:133358600:C:T	3.70601e-20	-2.17141	-1.35738	2.43337e-05	-1.71627	-1.34767
133358724	chr9:133358724:C:T	3.39026e-19	-7.15548e-10	-1.31526	0.000144176	-7.15548e-10	-1.28477
133358735	chr9:133358735:G:A	3.90817e-19	-7.15548e-10	-1.1731	0.000138718	-7.15548e-10	-1.32336
133358740	chr9:133358740:G:A	5.79619e-19	-7.15548e-10	-0.778963	0.000222417	-7.15548e-10	-0.851243
133358763	chr9:133358763:G:C	3.67554e-20	-2.17963	-1.35741	2.35033e-05	-1.75093	-1.34773
133359654	chr9:133359654:G:C	3.7136e-20	-2.16937	-1.35738	2.45254e-05	-1.70842	-1.34767
133360141	chr9:133360141:A:G	2.95278e-19	-0.110152	-1.34327	2.31926e-05	-1.80231	-1.30965
133360217	chr9:133360217:C:T	4.03992e-19	-7.15548e-10	-1.13994	0.000140965	-7.15548e-10	-1.30729
133360409	chr9:133360409:G:A	4.2804e-19	-7.15548e-10	-1.08212	0.000218409	-7.15548e-10	-0.869429
133360576	chr9:133360576:G:A	4.03794e-19	-7.15548e-10	-1.14043	0.000140921	-7.15548e-10	-1.3076
133360818	chr9:133360818:C:G	1.88503e-19	-0.993678	-0.908542	3.02697e-05	-1.93701	-0.908646
133361098	chr9:133361098:C:T	4.78722e-19	-7.15548e-10	-0.970214	0.000186089	-7.15548e-10	-1.02957
133361195	chr9:133361195:G:T	3.36869e-19	-7.15548e-10	-1.32164	0.00013637	-7.15548e-10	-1.34042
133361351	chr9:133361351:T:C	3.7284e-20	-2.19282	-1.32995	1.8474e-05	-2.03	-1.30943
133361461	chr9:133361461:G:A	4.48204e-19	-7.15548e-10	-1.03609	0.000172249	-7.15548e-10	-1.10686
133361588	chr9:133361588:T:C	1.10105e-18	-7.15548e-10	-0.137311	0.000544678	-7.15548e-10	0.0443963
133361789	chr9:133361789:C:T	3.31356e-19	-7.15548e-10	-1.33814	0.000139915	-7.15548e-10	-1.31476
133361962	chr9:133361962:A:AAG	4.03603e-19	-7.15548e-10	-1.1409	0.000156427	-7.15548e-10	-1.20321
133362186	chr9:133362186:GCAGCCCTGGAGACAGGCTGAGC:G	4.36993e-19	-7.15548e-10	-1.06142	0.000168369	-7.15548e-10	-1.12964
133362328	chr9:133362328:A:G	5.66514e-19	-7.15548e-10	-0.801832	0.000214973	-7.15548e-10	-0.885288
133362377	chr9:133362377:G:A	5.68854e-19	-7.15548e-10	-0.797711	0.000216505	-7.15548e-10	-0.878186
133362432	chr9:133362432:G:A	3.7064e-19	-7.15548e-10	-1.2261	0.000177002	-7.15548e-10	-1.07964
133362568	chr9:133362568:T:C	4.57035e-19	-7.15548e-10	-1.01657	0.000178389	-7.15548e-10	-1.07183
133362840	chr9:133362840:T:TAAA	3.68175e-20	-2.1743	-1.36106	2.37782e-05	-1.73042	-1.3566
133362910	chr9:133362910:A:G	3.82473e-19	-7.15548e-10	-1.19467	0.000137289	-7.15548e-10	-1.33371
133362931	chr9:133362931:T:C	5.62886e-19	-7.15548e-10	-0.808258	0.000213703	-7.15548e-10	-0.891213
133362957	chr9:133362957:C:G	2.11886e-19	-0.84956	-0.935724	3.16074e-05	-1.86745	-0.934956
133362986	chr9:133362986:AAAC:A	1.402e-19	-2.19826	-6.63902e-10	6.08059e-05	-2.14811	-6.63902e-10
133363074	chr9:133363074:T:C	3.70604e-20	-2.16772	-1.36107	2.44133e-05	-1.70404	-1.35663
133363231	chr9:133363231:C:T	4.9617e-19	-7.15548e-10	-0.934415	0.000190879	-7.15548e-10	-1.00416
133364166	chr9:133364166:C:T	4.57241e-19	-7.15548e-10	-1.01612	0.000178462	-7.15548e-10	-1.07142
133365200	chr9:133365200:C:T	3.4581e-19	-7.15548e-10	-1.29544	0.000148212	-7.15548e-10	-1.25716
133365348	chr9:133365348:C:T	4.23545e-19	-7.15548e-10	-1.09267	0.000166515	-7.15548e-10	-1.14071
133365561	chr9:133365561:G:C	5.81245e-20	-2.00681	-1.07194	4.9358e-05	-1.06378	-1.29292
133365870	chr9:133365870:T:A	3.75231e-20	-2.15529	-1.36108	2.55885e-05	-1.65696	-1.3567
133365882	chr9:133365882:T:C	1.90797e-19	-0.996052	-0.89407	3.08149e-05	-1.93547	-0.892334
133366892	chr9:133366892:G:A	3.72028e-20	-2.1642	-1.36075	2.48622e-05	-1.68719	-1.35526
133366976	chr9:133366976:C:G	4.34939e-20	-2.17152	-1.19719	2.65494e-05	-1.71721	-1.25958
133367176	chr9:133367176:C:T	1.2892e-18	-7.15548e-10	0.0204467	0.000639213	-7.15548e-10	0.204439
133367669	chr9:133367669:C:T	3.29507e-19	-7.15548e-10	-1.34374	0.000140225	-7.15548e-10	-1.31255
133367688	chr9:133367688:G:A	3.73648e-20	-2.1599	-1.36071	2.52146e-05	-1.67328	-1.3551
133367696	chr9:133367696:C:A	3.76032e-20	-2.15317	-1.36107	2.57976e-05	-1.64889	-1.35663
133367946	chr9:133367946:G:A	5.18474e-19	-7.15548e-10	-0.890444	0.000200967	-7.15548e-10	-0.952657
133368224	chr9:133368224:G:C	1.99487e-19	-0.904705	-0.940882	3.06317e-05	-1.89239	-0.941369
133368318	chr9:133368318:C:T	4.02411e-19	-7.15548e-10	-1.14386	0.000140699	-7.15548e-10	-1.30917
133368492	chr9:133368492:G:A	4.03469e-19	-7.15548e-10	-1.14123	0.000140894	-7.15548e-10	-1.30779
133368597	chr9:133368597:T:C	2.00937e-19	-2.19467	0.356328	0.000136826	-1.7042	0.367114
133368628	chr9:133368628:T:C	8.24402e-20	-2.11476	-0.614503	5.14522e-05	-1.60867	-0.706474
133368676	chr9:133368676:A:G	3.7928e-19	-7.15548e-10	-1.20306	0.000155335	-7.15548e-10	-1.21022
133368689	chr9:133368689:C:T	4.20591e-19	-7.15548e-10	-1.09967	0.000184455	-7.15548e-10	-1.03839
133368925	chr9:133368925:G:A	3.64412e-19	-7.15548e-10	-1.24305	0.000142981	-7.15548e-10	-1.29309
133368982	chr9:133368982:A:G	3.72804e-20	-2.1736	-1.34927	2.38922e-05	-1.72408	-1.35817
133369011	chr9:133369011:A:T	1.74096e-18	0.902768	-0.581908	5.72123e-05	-1.34747	-0.86156
133369059	chr9:133369059:T:C	1.66965e-19	-2.02355	-6.63902e-10	5.89483e-05	-2.17914	-6.63902e-10
133369679	chr9:133369679:T:C	3.72238e-20	-2.19365	-1.33074	1.85565e-05	-2.02454	-1.31044
133369746	chr9:133369746:G:A	3.71786e-20	-2.16453	-1.36107	2.4797e-05	-1.68844	-1.35663
133370348	chr9:133370348:A:AG	4.02535e-19	-7.15548e-10	-1.14355	0.000156082	-7.15548e-10	-1.20541
133371182	chr9:133371182:G:A	4.49028e-19	-7.15548e-10	-1.03425	0.000172534	-7.15548e-10	-1.1052
133371633	chr9:133371633:A:G	8.8635e-20	-1.80388	-0.852932	2.13716e-05	-1.95351	-1.24022
133372047	chr9:133372047:T:C	5.48693e-19	-7.15548e-10	-0.833795	0.000209956	-7.15548e-10	-0.908902
133372156	chr9:133372156:G:A	4.40022e-19	-7.15548e-10	-1.05451	0.000161031	-7.15548e-10	-1.1742
133372523	chr9:133372523:G:C	1.31957e-16	3.97087	0.67802	0.000133515	-0.214362	-1.14722
133373129	chr9:133373129:G:A	1.30302e-18	-7.15548e-10	0.0311026	0.000651311	-7.15548e-10	0.223189
133373157	chr9:133373157:C:T	3.65265e-19	-7.15548e-10	-1.24071	0.000143327	-7.15548e-10	-1.29067
133373428	chr9:133373428:T:C	1.539e-19	-1.46506	-0.639969	3.53457e-05	-2.18023	-0.510393
133373516	chr9:133373516:T:C	3.33328e-19	-7.15548e-10	-1.33221	0.000152988	-7.15548e-10	-1.22544
133374096	chr9:133374096:A:G	4.05629e-18	-7.15548e-10	1.16669	0.00153628	-7.15548e-10	1.08132
133374290	chr9:133374290:C:T	2.67819e-18	-7.15548e-10	0.751561	0.00114928	-7.15548e-10	0.791095
133374318	chr9:133374318:T:C	7.54161e-20	-1.71861	-1.09971	1.799e-05	-2.00602	-1.35996
133374768	chr9:133374768:T:C	7.21186e-20	-1.84117	-1.02185	2.0367e-05	-1.92576	-1.31612
133374947	chr9:133374947:G:C	1.40186e-19	-2.19837	-6.63902e-10	6.12569e-05	-2.14072	-6.63902e-10
133374978	chr9:133374978:C:T	3.29935e-19	-7.15548e-10	-1.34244	0.000139146	-7.15548e-10	-1.32028
133375073	chr9:133375073:C:G	3.74463e-20	-2.15896	-1.35946	2.53721e-05	-1.66936	-1.35279
133375352	chr9:133375352:C:T	4.00328e-19	-7.15548e-10	-1.14905	0.00015448	-7.15548e-10	-1.21574
133375724	chr9:133375724:G:A	3.40453e-19	-7.15548e-10	-1.31106	0.00015877	-7.15548e-10	-1.18834
133375798	chr9:133375798:C:T	1.05102e-19	-1.68952	-0.79688	2.12445e-05	-1.98938	-1.21032
133375895	chr9:133375895:G:A	5.49242e-19	-7.15548e-10	-0.832795	0.000174224	-7.15548e-10	-1.09546
133376281	chr9:133376281:C:A	3.24515e-19	-7.15548e-10	-1.359	0.000135662	-7.15548e-10	-1.34564
133376399	chr9:133376399:A:G	4.14705e-20	-2.05855	-1.3578	3.15138e-05	-1.45719	-1.34818
133376453	chr9:133376453:C:T	1.7647e-19	-1.96818	-6.63902e-10	9.19027e-05	-1.73507	-6.63902e-10
133376723	chr9:133376723:C:T	3.37455e-19	-7.15548e-10	-1.3199	0.000152444	-7.15548e-10	-1.229
133377455	chr9:133377455:C:T	5.6655e-19	-7.15548e-10	-0.801769	0.000179015	-7.15548e-10	-1.06833
133378085	chr9:133378085:C:T	4.44012e-19	-7.15548e-10	-1.04548	0.000198984	-7.15548e-10	-0.962575
133378413	chr9:133378413:GCCATCTCT:G	3.53985e-19	-7.15548e-10	-1.27208	0.000152089	-7.15548e-10	-1.23133
133379032	chr9:133379032:A:G	7.79047e-20	-1.94818	-0.837671	6.40269e-05	-0.96387	-1.13262
133379795	chr9:133379795:C:T	4.74134e-18	1.72077	-0.398026	6.90611e-05	-1.08501	-0.935797
133380419	chr9:133380419:C:T	5.22494e-20	-1.99148	-1.19382	4.73061e-05	-1.06915	-1.33001
133380624	chr9:133380624:G:A	3.70932e-19	-7.15548e-10	-1.22531	0.000174568	-7.15548e-10	-1.09348
133381608	chr9:133381608:G:A	3.23112e-19	-1.36333	-6.63902e-10	7.2638e-05	-1.97031	-6.63902e-10
133382764	chr9:133382764:GTGA:G	3.45506e-19	-7.15548e-10	-1.29632	0.000134848	-7.15548e-10	-1.35165
133383775	chr9:133383775:C:T	5.2151e-19	-7.15548e-10	-0.884606	0.000199146	-7.15548e-10	-0.961759
133384072	chr9:133384072:G:A	9.61589e-20	-2.02278	-0.552551	6.40087e-05	-1.43197	-0.664805
133384145	chr9:133384145:A:G	9.21268e-20	-1.72654	-0.891625	2.05531e-05	-1.97645	-1.25634
133384379	chr9:133384379:T:C	3.4849e-19	-7.15548e-10	-1.28772	0.0001386	-7.15548e-10	-1.32421
133384839	chr9:133384839:C:T	4.32307e-19	-7.15548e-10	-1.0722	0.000149206	-7.15548e-10	-1.25047
133385097	chr9:133385097:T:G	6.21613e-19	-7.15548e-10	-0.709016	0.000219833	-7.15548e-10	-0.86293
133385241	chr9:133385241:C:T	5.94233e-20	-2.16283	-0.893815	3.63559e-05	-1.75357	-0.908869
133385242	chr9:133385242:G:A	3.53542e-19	-7.15548e-10	-1.27333	0.000153064	-7.15548e-10	-1.22494
133385574	chr9:133385574:G:A	4.61307e-20	-2.02346	-1.2864	4.35766e-05	-1.24632	-1.23496
133385877	chr9:133385877:G:A	3.91296e-19	-7.15548e-10	-1.17187	0.000152969	-7.15548e-10	-1.22556
133385923	chr9:133385923:T:G	1.7728e-18	-7.15548e-10	0.338982	0.00068467	-7.15548e-10	0.273138
133386706	chr9:133386706:G:C	3.38204e-19	-7.15548e-10	-1.31768	0.000135533	-7.15548e-10	-1.34658
133386870	chr9:133386870:C:T	1.90728e-19	-1.89048	-6.63902e-10	0.000101295	-1.63776	-6.63902e-10
133386965	chr9:133386965:G:GC	3.42174e-19	-7.15548e-10	-1.30601	0.00013686	-7.15548e-10	-1.33684
133387172	chr9:133387172:A:G	3.70184e-20	-2.16874	-1.36118	2.4275e-05	-1.70744	-1.35891
133387508	chr9:133387508:T:C	3.44578e-19	-7.15548e-10	-1.29901	0.000137494	-7.15548e-10	-1.33222
133387773	chr9:133387773:T:C	1.56304e-19	-2.08953	-6.63902e-10	5.95577e-05	-2.16885	-6.63902e-10
133388143	chr9:133388143:G:A	1.76713e-19	-1.96681	-6.63902e-10	9.16339e-05	-1.738	-6.63902e-10
133388278	chr9:133388278:T:C	3.71323e-19	-7.15548e-10	-1.22426	0.000161425	-7.15548e-10	-1.17176
133388668	chr9:133388668:A:G	3.46938e-19	-7.15548e-10	-1.29219	0.000148402	-7.15548e-10	-1.25587
133389365	chr9:133389365:C:T	1.06263e-19	-1.11428	-1.36114	1.5909e-05	-2.13829	-1.35062
133389508	chr9:133389508:C:A	3.38616e-19	-7.15548e-10	-1.31647	0.000135959	-7.15548e-10	-1.34345
133389747	chr9:133389747:TC:T	4.41167e-19	-7.15548e-10	-1.05191	0.00016123	-7.15548e-10	-1.17297
133390145	chr9:133390145:T:C	6.35121e-18	1.61507	-6.63902e-10	8.90924e-05	-1.76612	-6.63902e-10
133390156	chr9:133390156:C:T	4.27731e-19	-7.15548e-10	-1.08284	0.000189799	-7.15548e-10	-1.00983
133390365	chr9:133390365:A:G	4.10773e-19	-7.15548e-10	-1.12329	0.000144662	-7.15548e-10	-1.2814
133390402	chr9:133390402:C:T	3.40319e-19	-7.15548e-10	-1.31145	0.000136371	-7.15548e-10	-1.34042
133390448	chr9:133390448:G:A	5.58167e-20	-1.99227	-1.127	4.86813e-05	-1.07374	-1.29677
133390601	chr9:133390601:T:G	4.13593e-19	-7.15548e-10	-1.11645	0.000183535	-7.15548e-10	-1.04339
133390850	chr9:133390850:G:A	5.53759e-20	-2.0191	-1.10808	4.62571e-05	-1.13518	-1.28641
133390854	chr9:133390854:C:T	5.55342e-20	-2.01625	-1.10808	4.66265e-05	-1.12722	-1.28641
133391050	chr9:133391050:G:T	5.55025e-20	-2.01682	-1.10808	4.64839e-05	-1.13029	-1.28641
133391231	chr9:133391231:G:A	5.26914e-19	-7.15548e-10	-0.874296	0.000204574	-7.15548e-10	-0.93487
133391258	chr9:133391258:G:A	4.37318e-19	-7.15548e-10	-1.06067	0.000171064	-7.15548e-10	-1.11376
133391397	chr9:133391397:G:A	6.0414e-20	-2.01248	-1.02764	4.90032e-05	-1.12404	-1.23987
133391530	chr9:133391530:T:C	2.01472e-19	-2.19617	0.360482	0.000100061	-1.98719	0.337173
133391555	chr9:133391555:A:G	2.18843e-19	-2.19828	0.445298	0.000115102	-1.93187	0.421884
133391588	chr9:133391588:CAT:C	4.24402e-19	-7.15548e-10	-1.09065	0.000165436	-7.15548e-10	-1.14722
133391782	chr9:133391782:C:T	3.37733e-19	-7.15548e-10	-1.31908	0.000135565	-7.15548e-10	-1.34635
133391816	chr9:133391816:C:T	5.93027e-20	-2.04883	-1.00985	4.56115e-05	-1.20665	-1.22899
133391892	chr9:133391892:C:T	4.12747e-19	-7.15548e-10	-1.1185	0.000145066	-7.15548e-10	-1.27861
133392148	chr9:133392148:C:T	8.63307e-20	-2.16178	-0.521365	6.59802e-05	-1.64261	-0.423831
133392177	chr9:133392177:C:T	1.53891e-18	-7.15548e-10	0.197495	0.000592911	-7.15548e-10	0.129246
133392197	chr9:133392197:C:T	9.47772e-19	-7.15548e-10	-0.28722	0.000314218	-7.15548e-10	-0.505711
133393697	chr9:133393697:T:C	5.68914e-20	-1.96883	-1.13136	5.12716e-05	-1.01989	-1.29877
133393731	chr9:133393731:G:A	3.44504e-19	-7.15548e-10	-1.29923	0.000147061	-7.15548e-10	-1.26495
133393990	chr9:133393990:C:T	5.88357e-20	-1.97592	-1.09066	5.15729e-05	-1.03619	-1.27661
133394104	chr9:133394104:T:C	5.64658e-20	-2.00333	-1.10437	4.80913e-05	-1.09854	-1.28416
133394541	chr9:133394541:T:C	5.85275e-20	-2.03089	-1.04095	4.70301e-05	-1.15757	-1.24744
133394654	chr9:133394654:C:A	3.44683e-19	-7.15548e-10	-1.29871	0.000147171	-7.15548e-10	-1.2642
133394682	chr9:133394682:C:T	3.63868e-20	-2.19525	-1.35188	1.82468e-05	-2.01281	-1.339
133394887	chr9:133394887:A:C	3.74624e-19	-7.15548e-10	-1.21541	0.000147609	-7.15548e-10	-1.26123
133395594	chr9:133395594:G:A	5.63645e-20	-1.99325	-1.11624	4.89503e-05	-1.07394	-1.29105
133395751	chr9:133395751:G:A	4.63124e-19	-7.15548e-10	-1.00334	0.000180432	-7.15548e-10	-1.06044
133396161	chr9:133396161:G:A	5.47269e-20	-2.03417	-1.1048	4.46757e-05	-1.17154	-1.28483
133396201	chr9:133396201:G:A	1.60177e-19	-2.06505	-6.63902e-10	5.824e-05	-2.19123	-6.63902e-10
133396343	chr9:133396343:G:A	3.31939e-19	-7.15548e-10	-1.33638	0.000328589	-7.15548e-10	-0.460989
133397049	chr9:133397049:A:T	3.46998e-19	-7.15548e-10	-1.29202	0.000147892	-7.15548e-10	-1.25932
133397236	chr9:133397236:G:T	3.99271e-19	-7.15548e-10	-1.15169	0.000197706	-7.15548e-10	-0.969017
133397789	chr9:133397789:T:C	5.26435e-20	-2.07114	-1.10665	4.05063e-05	-1.26923	-1.28511
133397850	chr9:133397850:T:G	3.34201e-19	-7.15548e-10	-1.32959	0.000140519	-7.15548e-10	-1.31045
133398528	chr9:133398528:T:C	5.46926e-20	-2.03372	-1.10589	4.36502e-05	-1.1945	-1.28509
133398563	chr9:133398563:G:T	3.83703e-20	-2.18315	-1.3109	1.80947e-05	-2.07467	-1.28551
133398609	chr9:133398609:T:C	5.32276e-20	-2.04398	-1.12278	4.21973e-05	-1.21921	-1.29423
133398899	chr9:133398899:C:A	5.21149e-20	-2.02342	-1.16446	4.3433e-05	-1.16886	-1.31571
133399077	chr9:133399077:C:T	3.50058e-19	-7.15548e-10	-1.28323	0.000150228	-7.15548e-10	-1.24365
133399364	chr9:133399364:T:C	1.13482e-19	-1.46374	-0.945944	1.77418e-05	-2.09781	-1.28207
133399602	chr9:133399602:G:A	5.30859e-20	-2.03146	-1.13796	4.31361e-05	-1.18895	-1.30249
133399736	chr9:133399736:A:G	5.31376e-20	-2.02916	-1.13929	4.3395e-05	-1.18229	-1.30317
133399920	chr9:133399920:C:T	3.87399e-20	-2.12878	-1.35569	1.93182e-05	-1.95649	-1.33826
133400778	chr9:133400778:C:T	1.67802e-19	-0.967958	-1.05059	2.06805e-05	-2.00419	-1.22242
133401060	chr9:133401060:T:C	5.31501e-20	-2.0319	-1.13632	4.3135e-05	-1.1897	-1.30176
133401093	chr9:133401093:G:T	3.15846e-18	-7.15548e-10	0.916504	0.00117277	-7.15548e-10	0.811329
133401266	chr9:133401266:A:G	5.05124e-20	-2.05278	-1.16633	4.02659e-05	-1.2437	-1.31659
133401507	chr9:133401507:T:C	5.38853e-20	-2.02972	-1.12476	4.36137e-05	-1.18479	-1.29564
133401663	chr9:133401663:CTGTGAGCCT:C	5.27138e-20	-2.04675	-1.1297	4.17239e-05	-1.22672	-1.29801
133401697	chr9:133401697:C:T	3.31319e-19	-7.15548e-10	-1.33825	0.000149963	-7.15548e-10	-1.24541
133401853	chr9:133401853:C:A	3.56524e-19	-7.15548e-10	-1.26493	0.000141243	-7.15548e-10	-1.30532
133402044	chr9:133402044:G:A	5.39919e-20	-2.01638	-1.13612	4.48182e-05	-1.15192	-1.30126
133402194	chr9:133402194:A:G	5.31042e-20	-2.0218	-1.14728	4.39849e-05	-1.16478	-1.30717
133402241	chr9:133402241:C:T	3.72159e-19	-7.15548e-10	-1.22201	0.00014335	-7.15548e-10	-1.29051
133402682	chr9:133402682:C:T	1.8893e-19	-0.896793	-1.00316	2.21487e-05	-1.9729	-1.18511
133403025	chr9:133403025:C:T	5.40787e-19	-7.15548e-10	-0.848309	0.000237042	-7.15548e-10	-0.787562
133403605	chr9:133403605:G:A	3.28408e-19	-7.15548e-10	-1.34708	0.000133827	-7.15548e-10	-1.35925
133403773	chr9:133403773:G:A	3.88037e-20	-2.17194	-1.31087	1.76872e-05	-2.07898	-1.30398
133403810	chr9:133403810:T:C	9.16141e-19	-7.15548e-10	-0.321163	0.000470225	-7.15548e-10	-0.102587
133403838	chr9:133403838:G:A	4.69245e-20	-1.98588	-1.30691	7.67061e-05	-0.554757	-1.36106
133403863	chr9:133403863:G:A	5.7344e-18	-7.15548e-10	1.5129	0.00287408	-7.15548e-10	1.70769
133404019	chr9:133404019:G:A	3.67092e-20	-2.18791	-1.35039	2.22284e-05	-1.81835	-1.33607
133404946	chr9:133404946:A:G	5.49685e-20	-2.12696	-1.00762	3.44196e-05	-1.50549	-1.21168
133405146	chr9:133405146:C:T	3.50294e-19	-7.15548e-10	-1.28256	0.000150673	-7.15548e-10	-1.24068
133405148	chr9:133405148:T:C	5.39058e-19	-7.15548e-10	-0.851511	0.0001825	-7.15548e-10	-1.04905
133405161	chr9:133405161:G:A	4.13593e-19	-7.15548e-10	-1.11645	0.000183535	-7.15548e-10	-1.04339
133405169	chr9:133405169:T:C	4.9199e-20	-2.11071	-1.13475	3.3367e-05	-1.45568	-1.29255
133405195	chr9:133405195:T:C	4.80417e-20	-2.12053	-1.14874	3.21731e-05	-1.48451	-1.30015
133405217	chr9:133405217:A:G	4.86429e-20	-2.12207	-1.13475	3.2276e-05	-1.48892	-1.29255
133405218	chr9:133405218:C:T	4.88804e-20	-2.1172	-1.13475	3.27508e-05	-1.47432	-1.29255
133405414	chr9:133405414:T:G	2.6074e-16	3.38889	1.94106	0.000147617	-1.46841	0.207231
133405717	chr9:133405717:A:C	4.76581e-20	-2.13102	-1.14626	3.11455e-05	-1.51827	-1.29886
133405872	chr9:133405872:T:C	7.90105e-20	-1.80039	-0.971365	1.98195e-05	-1.93801	-1.33112
133405956	chr9:133405956:C:T	3.36593e-19	-7.15548e-10	-1.32246	0.000134777	-7.15548e-10	-1.35218
133405977	chr9:133405977:A:C	4.87823e-20	-2.11921	-1.13475	3.2524e-05	-1.48127	-1.29255
133406101	chr9:133406101:C:T	3.70099e-19	-7.15548e-10	-1.22756	0.00013704	-7.15548e-10	-1.33553
133406296	chr9:133406296:C:T	3.34003e-19	-7.15548e-10	-1.33018	0.000152853	-7.15548e-10	-1.22632
133406422	chr9:133406422:T:C	4.99221e-20	-2.12308	-1.10779	3.26374e-05	-1.49298	-1.27736
133406428	chr9:133406428:G:A	3.8517e-19	-7.15548e-10	-1.18765	0.000139707	-7.15548e-10	-1.31625
133406447	chr9:133406447:T:C	3.75378e-19	-7.15548e-10	-1.2134	0.000137931	-7.15548e-10	-1.32905
133406610	chr9:133406610:G:A	8.04132e-20	-2.17716	-0.576994	4.09486e-05	-1.85233	-0.691153
133406620	chr9:133406620:A:G	4.82712e-20	-2.12708	-1.13742	3.16991e-05	-1.5055	-1.29401
133406668	chr9:133406668:G:T	4.89712e-20	-2.11535	-1.13475	3.28779e-05	-1.47045	-1.29255
133406714	chr9:133406714:G:A	4.92612e-20	-2.1227	-1.1215	3.24005e-05	-1.49246	-1.28517
133406717	chr9:133406717:C:A	5.54584e-20	-2.13636	-0.98934	3.36791e-05	-1.53365	-1.20527
133407493	chr9:133407493:C:T	4.26197e-19	-7.15548e-10	-1.08643	0.000153691	-7.15548e-10	-1.22085
133407494	chr9:133407494:A:G	8.08763e-20	-1.91627	-0.832139	2.3898e-05	-1.86575	-1.21625
133407655	chr9:133407655:G:A	4.16403e-19	-7.15548e-10	-1.10968	0.000151402	-7.15548e-10	-1.23586
133407982	chr9:133407982:C:T	4.96898e-20	-2.09725	-1.13828	3.46805e-05	-1.41509	-1.29453
133408025	chr9:133408025:T:C	1.45662e-19	-2.16005	-6.63902e-10	7.4836e-05	-1.9405	-6.63902e-10
133408188	chr9:133408188:T:C	4.73408e-20	-2.13808	-1.14588	3.04816e-05	-1.54036	-1.29831
133408257	chr9:133408257:T:C	5.42876e-20	-2.14005	-1.00698	3.28337e-05	-1.54783	-1.21651
133408339	chr9:133408339:G:A	4.7729e-20	-2.13751	-1.13828	3.06323e-05	-1.53922	-1.29452
133408403	chr9:133408403:G:C	4.74976e-20	-2.1375	-1.14316	3.05844e-05	-1.53834	-1.29697
133408483	chr9:133408483:G:A	3.47931e-19	-7.15548e-10	-1.28933	0.000138588	-7.15548e-10	-1.32429
133408695	chr9:133408695:C:A	1.35567e-18	-7.15548e-10	0.0707193	0.000214002	-7.15548e-10	-0.889813
133408778	chr9:133408778:C:T	4.73811e-19	-7.15548e-10	-0.980525	0.000184971	-7.15548e-10	-1.0356
133409358	chr9:133409358:T:C	4.85313e-20	-2.13197	-1.12716	3.13776e-05	-1.52137	-1.28834
133409578	chr9:133409578:T:G	3.2608e-19	-7.15548e-10	-1.35419	0.000133577	-7.15548e-10	-1.36112
133409763	chr9:133409763:A:G	4.77419e-20	-2.13821	-1.13732	3.05753e-05	-1.54161	-1.29399
133410021	chr9:133410021:G:A	3.69701e-20	-2.18083	-1.35039	2.30732e-05	-1.78105	-1.33607
133410068	chr9:133410068:A:G	5.48143e-20	-2.14728	-0.990106	3.24151e-05	-1.57131	-1.20587
133410109	chr9:133410109:C:T	1.45792e-19	-2.15916	-6.63902e-10	6.1445e-05	-2.13766	-6.63902e-10
133410193	chr9:133410193:C:T	1.11211e-19	-1.52448	-0.905427	1.95464e-05	-2.16303	-1.11998
133410264	chr9:133410264:G:A	6.3466e-20	-2.14885	-0.84198	4.27001e-05	-1.70078	-0.800817
133410554	chr9:133410554:A:G	4.83874e-20	-2.1327	-1.12939	3.12736e-05	-1.52341	-1.28962
133411069	chr9:133411069:T:C	4.72939e-19	-7.15548e-10	-0.982368	0.000184657	-7.15548e-10	-1.0373
133411399	chr9:133411399:T:C	4.83272e-20	-2.15777	-1.10557	2.90862e-05	-1.60701	-1.27853
133411481	chr9:133411481:T:C	4.66643e-20	-2.13151	-1.16685	3.075e-05	-1.52024	-1.30966
133411579	chr9:133411579:G:C	4.86619e-20	-2.12414	-1.1323	3.2063e-05	-1.4969	-1.2912
133411772	chr9:133411772:C:A	1.12221e-19	-1.56989	-0.85097	2.01271e-05	-2.17319	-1.08054
133411922	chr9:133411922:A:G	3.30255e-19	-7.15548e-10	-1.34147	0.000316687	-7.15548e-10	-0.497885
133412113	chr9:133412113:G:A	1.35353e-18	-7.15548e-10	0.0691369	0.00021381	-7.15548e-10	-0.890711
133412261	chr9:133412261:A:G	4.21338e-20	-2.16639	-1.2341	2.63906e-05	-1.71713	-1.26566
133412544	chr9:133412544:T:A	4.2204e-20	-2.16619	-1.23262	2.64364e-05	-1.71664	-1.26441
133412623	chr9:133412623:G:A	7.05513e-19	-7.15548e-10	-0.582408	0.000339904	-7.15548e-10	-0.427134
133412676	chr9:133412676:C:T	6.01767e-20	-2.16735	-0.876703	3.24935e-05	-1.64457	-1.13018
133412734	chr9:133412734:G:A	3.71182e-20	-2.1968	-1.33042	3.30805e-05	-1.40417	-1.35269
133413692	chr9:133413692:T:G	4.20526e-20	-2.16832	-1.2341	2.62091e-05	-1.72403	-1.26566
133413712	chr9:133413712:T:C	4.1744e-20	-2.17568	-1.2341	2.53899e-05	-1.75579	-1.26566
133413750	chr9:133413750:G:A	9.95244e-20	-1.66486	-0.876075	1.92871e-05	-2.18729	-1.10907
133413996	chr9:133413996:G:A	4.17629e-20	-2.17523	-1.2341	2.54627e-05	-1.75292	-1.26566
133414075	chr9:133414075:C:G	3.68071e-20	-2.18354	-1.3521	2.27044e-05	-1.79382	-1.33942
133414114	chr9:133414114:A:G	4.89473e-18	1.98635	-0.631771	7.51814e-05	-1.00725	-0.928644
133414312	chr9:133414312:A:C	3.68962e-20	-2.18283	-1.35039	2.28543e-05	-1.79058	-1.33607
133414815	chr9:133414815:C:T	5.34439e-20	-2.15238	-1.01033	3.1479e-05	-1.58777	-1.21871
133415065	chr9:133415065:C:A	3.45618e-19	-7.15548e-10	-1.296	0.000137814	-7.15548e-10	-1.32989
133415876	chr9:133415876:T:C	4.40273e-19	-7.15548e-10	-1.05394	0.000150525	-7.15548e-10	-1.24167
133415918	chr9:133415918:G:A	3.64309e-20	-2.18583	-1.36008	2.21291e-05	-1.80578	-1.35313
133416296	chr9:133416296:T:A	5.77958e-20	-1.7935	-1.29092	3.47296e-05	-1.34883	-1.35938
133416428	chr9:133416428:G:A	3.90845e-20	-2.1336	-1.34201	1.99185e-05	-1.9467	-1.31745
133416613	chr9:133416613:A:G	3.42601e-19	-7.15548e-10	-1.30477	0.000136995	-7.15548e-10	-1.33585
133416637	chr9:133416637:G:A	7.45756e-19	-7.15548e-10	-0.526935	0.000266973	-7.15548e-10	-0.66865
133416766	chr9:133416766:T:C	6.16746e-20	-2.17328	-0.846181	4.9492e-05	-1.46464	-0.889348
133416797	chr9:133416797:C:A	7.3906e-20	-1.76277	-1.07577	1.60351e-05	-2.16086	-1.32016
133416846	chr9:133416846:G:A	8.7668e-20	-1.79267	-0.875111	1.77646e-05	-2.15077	-1.22782
133416976	chr9:133416976:C:T	6.06157e-20	-1.79199	-1.2448	3.51798e-05	-1.34912	-1.3462
133417174	chr9:133417174:G:C	6.05085e-20	-1.76893	-1.26962	3.60576e-05	-1.31591	-1.35477
133417987	chr9:133417987:A:G	3.26145e-19	-7.15548e-10	-1.35399	0.000134274	-7.15548e-10	-1.35592
133418042	chr9:133418042:C:G	3.42172e-19	-7.15548e-10	-1.30602	0.00014172	-7.15548e-10	-1.30195
133418105	chr9:133418105:G:T	3.58189e-19	-7.15548e-10	-1.26027	0.000154769	-7.15548e-10	-1.21386
133418218	chr9:133418218:A:G	3.67634e-20	-2.19837	-1.33846	1.97546e-05	-1.9184	-1.35401
133418269	chr9:133418269:T:C	8.78005e-19	0.881687	-1.24537	3.12793e-05	-1.50285	-1.31
133418538	chr9:133418538:A:G	3.69064e-20	-2.19828	-1.33466	1.96577e-05	-1.92552	-1.35181
133418648	chr9:133418648:T:C	4.02524e-19	-7.15548e-10	-1.14358	0.000180161	-7.15548e-10	-1.06195
133418663	chr9:133418663:G:T	4.02904e-19	-7.15548e-10	-1.14264	0.000156833	-7.15548e-10	-1.20062
133418770	chr9:133418770:C:T	4.39642e-20	-2.18703	-1.17093	2.4988e-05	-1.88292	-1.15448
133418811	chr9:133418811:C:T	3.31157e-19	-7.15548e-10	-1.33874	0.000136627	-7.15548e-10	-1.33855
133418930	chr9:133418930:G:T	3.13537e-18	1.74357	-0.8344	5.76646e-05	-1.13844	-1.06272
133419223	chr9:133419223:T:A	8.77964e-19	-7.15548e-10	-0.363728	0.000206293	-7.15548e-10	-0.926499
133419330	chr9:133419330:C:T	6.28227e-20	-1.94465	-1.05637	2.25506e-05	-1.8244	-1.31564
133419614	chr9:133419614:C:T	3.67642e-20	-2.19835	-1.33846	1.99332e-05	-1.9094	-1.35401
133419759	chr9:133419759:G:A	3.25425e-19	-7.15548e-10	-1.3562	0.000139176	-7.15548e-10	-1.32006
133419949	chr9:133419949:G:A	3.55226e-19	-7.15548e-10	-1.26858	0.000137335	-7.15548e-10	-1.33337
133420053	chr9:133420053:T:C	3.67725e-20	-2.19812	-1.33846	2.01588e-05	-1.89814	-1.35401
133420523	chr9:133420523:A:G	3.38703e-19	-7.15548e-10	-1.31621	0.00013985	-7.15548e-10	-1.31523
133420594	chr9:133420594:C:G	3.67638e-20	-2.19836	-1.33846	1.99022e-05	-1.91096	-1.35401
133420619	chr9:133420619:G:A	4.01822e-19	-7.15548e-10	-1.14533	0.000144618	-7.15548e-10	-1.2817
133421010	chr9:133421010:A:G	9.3475e-20	-1.58496	-1.01868	1.78687e-05	-2.17949	-1.19326
133421761	chr9:133421761:G:A	3.68031e-20	-2.19699	-1.33876	1.90675e-05	-1.95364	-1.35417
133422087	chr9:133422087:T:C	3.83009e-20	-2.13474	-1.36112	1.62108e-05	-2.11166	-1.35846
133422847	chr9:133422847:C:T	3.68417e-19	-7.15548e-10	-1.23212	0.000147108	-7.15548e-10	-1.26463
133423809	chr9:133423809:C:T	2.05335e-19	-1.37961	-0.437078	4.13717e-05	-2.10023	-0.432967
133423851	chr9:133423851:C:T	1.01318e-18	-7.15548e-10	-0.22048	0.000429223	-7.15548e-10	-0.193823
133424252	chr9:133424252:C:T	3.26063e-19	-7.15548e-10	-1.35424	0.000133876	-7.15548e-10	-1.35888
133424273	chr9:133424273:G:A	3.63201e-20	-2.19046	-1.3585	1.79478e-05	-2.00725	-1.36108
133424303	chr9:133424303:C:T	4.12306e-20	-2.17305	-1.24911	1.8859e-05	-2.10558	-1.21323
133424982	chr9:133424982:C:G	3.95186e-19	-7.15548e-10	-1.16198	0.000156631	-7.15548e-10	-1.20191
133425487	chr9:133425487:T:C	1.13785e-19	-1.07191	-1.33511	4.9623e-05	-0.996892	-1.35445
133425552	chr9:133425552:G:A	4.06115e-20	-2.15	-1.28728	1.6808e-05	-2.11489	-1.31905
133425555	chr9:133425555:C:T	3.26915e-19	-7.15548e-10	-1.35163	0.000133699	-7.15548e-10	-1.36021
133425674	chr9:133425674:C:T	4.73866e-19	-7.15548e-10	-0.980409	0.000215264	-7.15548e-10	-0.883931
133425943	chr9:133425943:T:C	4.83546e-20	-1.91795	-1.34482	2.16051e-05	-1.98386	-1.19901
133426023	chr9:133426023:C:T	3.24748e-19	-7.15548e-10	-1.35828	0.000135868	-7.15548e-10	-1.34411
133426166	chr9:133426166:G:A	3.44578e-19	-1.29901	-6.63902e-10	8.51487e-05	-1.8114	-6.63902e-10
133426349	chr9:133426349:T:G	3.76319e-20	-2.19826	-1.31522	2.00858e-05	-1.91774	-1.33804
133426419	chr9:133426419:G:A	3.34816e-19	-7.15548e-10	-1.32775	0.000142389	-7.15548e-10	-1.29724
133426453	chr9:133426453:G:A	6.43372e-19	-7.15548e-10	-0.67461	0.000258763	-7.15548e-10	-0.699885
133426474	chr9:133426474:G:A	7.22879e-20	-1.90512	-0.955553	2.2989e-05	-2.16175	-0.959039
133426501	chr9:133426501:A:T	6.37616e-20	-1.90897	-1.07722	2.03194e-05	-2.19451	-1.04972
133427322	chr9:133427322:G:A	2.30537e-19	-1.70092	-6.63902e-10	6.15609e-05	-2.13577	-6.63902e-10
133427610	chr9:133427610:A:G	1.66553e-19	-1.41028	-0.615743	3.72307e-05	-2.13728	-0.501386
133427807	chr9:133427807:TA:T	6.35903e-20	-1.79038	-1.1985	2.90207e-05	-1.84908	-1.03871
133427848	chr9:133427848:T:G	3.7671e-20	-2.19813	-1.31431	2.02023e-05	-1.91261	-1.33739
133427946	chr9:133427946:T:C	4.27257e-20	-2.0359	-1.35064	1.74943e-05	-2.08715	-1.30677
133428188	chr9:133428188:C:G	4.95946e-19	-7.15548e-10	-0.934867	0.000165877	-7.15548e-10	-1.14455
133429376	chr9:133429376:C:T	1.55249e-19	-2.09631	-6.63902e-10	5.78714e-05	-2.19757	-6.63902e-10
133429769	chr9:133429769:T:C	6.90408e-20	-1.61823	-1.2884	6.0918e-05	-0.836862	-1.30941
133430050	chr9:133430050:C:T	7.84734e-19	-7.15548e-10	-0.475989	0.000417716	-7.15548e-10	-0.220996
133430112	chr9:133430112:C:T	5.45493e-20	-1.91552	-1.22671	7.63901e-05	-0.75987	-1.16008
133430338	chr9:133430338:G:C	7.97604e-19	-7.15548e-10	-0.459722	0.000423854	-7.15548e-10	-0.206409
133430414	chr9:133430414:T:G	3.4788e-19	-7.15548e-10	-1.28948	0.000160099	-7.15548e-10	-1.18001
133431111	chr9:133431111:C:T	6.57756e-20	-1.92296	-1.03213	2.12497e-05	-2.19602	-1.00344
133431338	chr9:133431338:T:C	3.88887e-19	-7.15548e-10	-1.17804	0.000152867	-7.15548e-10	-1.22623
133431353	chr9:133431353:G:T	5.12191e-19	-7.15548e-10	-0.902636	0.000258906	-7.15548e-10	-0.699332
133431391	chr9:133431391:A:G	3.23842e-19	-7.15548e-10	-1.36108	0.000141398	-7.15548e-10	-1.30422
133431876	chr9:133431876:G:A	7.25484e-19	-7.15548e-10	-0.554494	0.000424305	-7.15548e-10	-0.205345
133431890	chr9:133431890:G:A	3.8657e-19	-7.15548e-10	-1.18402	0.000141764	-7.15548e-10	-1.30164
133432121	chr9:133432121:C:T	3.66773e-19	-7.15548e-10	-1.23659	0.000172971	-7.15548e-10	-1.10268
133432286	chr9:133432286:T:G	6.10012e-18	2.63535	-1.06062	6.89871e-05	-0.807249	-1.21463
133432512	chr9:133432512:G:A	1.40188e-19	-2.19835	-6.63902e-10	6.54736e-05	-2.07415	-6.63902e-10
133432759	chr9:133432759:G:A	5.14802e-20	-2.19836	-1.00177	2.56673e-05	-1.92002	-1.09056
133432991	chr9:133432991:C:A	5.18569e-19	-7.15548e-10	-0.89026	0.000262552	-7.15548e-10	-0.68535
133433011	chr9:133433011:T:G	3.59775e-20	-2.1978	-1.36064	1.92362e-05	-1.93929	-1.35971
133433166	chr9:133433166:G:C	1.48764e-19	-2.13897	-6.63902e-10	7.20028e-05	-1.97909	-6.63902e-10
133433721	chr9:133433721:G:T	4.76519e-19	-7.15548e-10	-0.974827	0.000203067	-7.15548e-10	-0.942262
133433956	chr9:133433956:C:T	7.3469e-20	-1.87731	-0.967161	2.26506e-05	-2.165	-0.970617
133434013	chr9:133434013:T:C	3.53828e-19	-7.15548e-10	-1.27252	0.000152444	-7.15548e-10	-1.229
133434047	chr9:133434047:G:C	3.60293e-19	-7.15548e-10	-1.25442	0.000142706	-7.15548e-10	-1.29501
133434106	chr9:133434106:T:A	4.44e-19	-7.15548e-10	-1.04551	0.000215006	-7.15548e-10	-0.885131
133434274	chr9:133434274:C:T	1.38616e-19	-1.5465	-0.663119	3.40959e-05	-2.17181	-0.554808
133434600	chr9:133434600:C:T	1.88917e-19	-1.90003	-6.63902e-10	0.000145294	-1.27704	-6.63902e-10
133435002	chr9:133435002:T:C	8.12765e-20	-1.71004	-1.03343	2.20345e-05	-2.15613	-1.00706
133435035	chr9:133435035:G:T	3.27267e-19	-7.15548e-10	-1.35056	0.000133754	-7.15548e-10	-1.3598
133435151	chr9:133435151:A:G	6.43462e-19	-7.15548e-10	-0.674472	0.000233731	-7.15548e-10	-0.801627
133435404	chr9:133435404:G:T	8.21474e-20	-1.70544	-1.02738	2.2207e-05	-2.15489	-1.0005
133435590	chr9:133435590:C:T	4.59027e-19	-7.15548e-10	-1.01222	0.000195287	-7.15548e-10	-0.981327
133435592	chr9:133435592:C:T	8.18012e-20	-1.6801	-1.05695	2.17247e-05	-2.14657	-1.03078
133435617	chr9:133435617:C:A	5.32599e-19	-7.15548e-10	-0.863564	0.000269801	-7.15548e-10	-0.658113
133435903	chr9:133435903:T:C	4.55658e-19	-7.15548e-10	-1.01959	0.000229651	-7.15548e-10	-0.819235
133435905	chr9:133435905:C:T	3.83565e-20	-2.19721	-1.2972	1.86446e-05	-2.01438	-1.31585
133435980	chr9:133435980:T:C	8.76504e-20	-1.77605	-0.891927	0.000124149	-0.442029	-0.992285
133435983	chr9:133435983:T:C	3.63763e-20	-2.19754	-1.34988	1.97938e-05	-1.91128	-1.35915
133436096	chr9:133436096:C:T	6.4519e-19	-7.15548e-10	-0.671789	0.00022215	-7.15548e-10	-0.852446
133436206	chr9:133436206:C:T	7.15917e-19	-7.15548e-10	-0.567769	0.000374953	-7.15548e-10	-0.328999
133436363	chr9:133436363:GCAGTGTGGT:G	7.78471e-20	-1.65472	-1.13187	2.02356e-05	-2.13873	-1.10962
133436622	chr9:133436622:T:C	3.31753e-19	-7.15548e-10	-1.33694	0.000140934	-7.15548e-10	-1.30751
133436625	chr9:133436625:G:A	6.98211e-20	-1.79832	-1.09708	5.5878e-05	-1.15233	-1.0803
133436698	chr9:133436698:C:T	6.06335e-19	-7.15548e-10	-0.733901	0.000316681	-7.15548e-10	-0.497904
133436888	chr9:133436888:G:T	8.84038e-19	-7.15548e-10	-0.356834	0.00047786	-7.15548e-10	-0.0864803
133437088	chr9:133437088:G:A	3.71129e-20	-2.19197	-1.3354	2.14051e-05	-1.84099	-1.35117
133437314	chr9:133437314:G:T	8.86013e-20	-1.62616	-1.03103	2.05117e-05	-2.1983	-1.0365
133437330	chr9:133437330:C:T	1.37312e-19	-1.52129	-0.697793	3.30195e-05	-2.16595	-0.592747
133437477	chr9:133437477:C:T	6.2768e-20	-1.65455	-1.34734	5.49574e-05	-0.893367	-1.35587
133437563	chr9:133437563:T:C	8.16715e-20	-1.79488	-0.943745	2.24588e-05	-2.18718	-0.956936
133437642	chr9:133437642:A:G	3.43235e-19	-7.15548e-10	-1.30292	0.000144441	-7.15548e-10	-1.28293
133438003	chr9:133438003:C:G	8.57579e-20	-1.65522	-1.03459	2.04386e-05	-2.19827	-1.04011
133438133	chr9:133438133:T:C	8.52192e-20	-1.81069	-0.885419	2.38478e-05	-2.18431	-0.899797
133438380	chr9:133438380:C:T	3.65721e-19	-7.15548e-10	-1.23946	0.000161215	-7.15548e-10	-1.17306
133438544	chr9:133438544:C:T	4.35588e-19	-7.15548e-10	-1.06464	0.000187043	-7.15548e-10	-1.02446
133438664	chr9:133438664:G:A	7.17119e-20	-1.94425	-0.924431	2.65661e-05	-2.18298	-0.793178
133438768	chr9:133438768:G:C	7.81541e-20	-1.75372	-1.02893	2.20837e-05	-2.15994	-1.00102
133438873	chr9:133438873:T:C	1.49927e-19	-2.13119	-6.63902e-10	5.92871e-05	-2.17341	-6.63902e-10
133438885	chr9:133438885:C:T	5.93918e-19	-7.15548e-10	-0.754592	0.000258048	-7.15548e-10	-0.702654
133438993	chr9:133438993:A:G	1.49321e-19	-2.13523	-6.63902e-10	7.29793e-05	-1.96562	-6.63902e-10
133439111	chr9:133439111:G:C	1.3716e-19	-1.55217	-0.66802	3.39264e-05	-2.17269	-0.558917
133439376	chr9:133439376:G:A	6.10593e-20	-1.90063	-1.12886	5.75949e-05	-1.6242	-0.578163
133439462	chr9:133439462:G:A	1.79546e-18	-7.15548e-10	0.351685	0.000763097	-7.15548e-10	0.381587
133439607	chr9:133439607:G:C	7.10516e-20	-1.76241	-1.11552	2.01072e-05	-2.16674	-1.08798
133439744	chr9:133439744:T:C	5.69095e-19	-7.15548e-10	-0.797287	0.000291272	-7.15548e-10	-0.581541
133439770	chr9:133439770:T:C	3.44926e-18	1.00458	-6.63902e-10	0.000357961	-0.375374	-6.63902e-10
133439891	chr9:133439891:T:C	1.285e-19	-1.5877	-0.697708	3.26248e-05	-2.17917	-0.591553
133440318	chr9:133440318:A:G	5.70696e-20	-1.94352	-1.15354	5.94896e-05	-1.55711	-0.612888
133440337	chr9:133440337:C:T	4.76519e-19	-7.15548e-10	-0.974827	0.000203067	-7.15548e-10	-0.942262
133440354	chr9:133440354:C:T	5.54992e-19	-7.15548e-10	-0.822381	0.000283422	-7.15548e-10	-0.608863
133440387	chr9:133440387:C:T	4.51437e-19	-7.15548e-10	-1.0289	0.000200999	-7.15548e-10	-0.9525
133440409	chr9:133440409:C:G	3.88351e-20	-2.12484	-1.35716	2.70973e-05	-1.59536	-1.361
133440431	chr9:133440431:G:A	4.69555e-19	-7.15548e-10	-0.989549	0.000245885	-7.15548e-10	-0.750935
133440568	chr9:133440568:T:C	3.30987e-19	-7.15548e-10	-1.33925	0.000133564	-7.15548e-10	-1.36122
133440735	chr9:133440735:C:T	7.40808e-19	-7.15548e-10	-0.533593	0.00025069	-7.15548e-10	-0.73158
133441640	chr9:133441640:T:TA	3.31448e-19	-7.15548e-10	-1.33786	0.000140737	-7.15548e-10	-1.3089
133441968	chr9:133441968:A:G	1.27808e-19	-1.59737	-0.693439	3.26482e-05	-2.18096	-0.589052
133442226	chr9:133442226:C:T	1.40187e-19	-2.19836	-6.63902e-10	6.26484e-05	-2.11826	-6.63902e-10
133442287	chr9:133442287:A:G	1.24416e-19	-1.57481	-0.742892	3.10444e-05	-2.17691	-0.643467
133442704	chr9:133442704:C:T	1.47935e-19	-2.14456	-6.63902e-10	7.15976e-05	-1.98474	-6.63902e-10
133442727	chr9:133442727:G:A	5.54992e-19	-7.15548e-10	-0.822381	0.000283422	-7.15548e-10	-0.608863
133443213	chr9:133443213:A:G	5.44653e-19	-7.15548e-10	-0.841186	0.000299582	-7.15548e-10	-0.55341
133443421	chr9:133443421:T:C	4.61962e-20	-1.98867	-1.31977	4.45612e-05	-1.44634	-1.0126
133443920	chr9:133443920:C:G	3.49529e-19	-7.15548e-10	-1.28475	0.000135931	-7.15548e-10	-1.34365
133444183	chr9:133444183:C:CCACTTTAG	1.40193e-19	-2.19831	-6.63902e-10	6.52822e-05	-2.07708	-6.63902e-10
133444280	chr9:133444280:A:G	3.81922e-19	-7.15548e-10	-1.19612	0.000153031	-7.15548e-10	-1.22516
133444343	chr9:133444343:G:A	4.90526e-19	-7.15548e-10	-0.945855	0.00024674	-7.15548e-10	-0.747462
133444646	chr9:133444646:A:C	7.97741e-20	-1.56751	-1.19463	7.74972e-05	-0.775443	-1.13011
133444720	chr9:133444720:A:T	8.25402e-20	-1.62207	-1.10598	2.09312e-05	-2.1978	-1.01676
133444936	chr9:133444936:G:A	8.07719e-19	-7.15548e-10	-0.447119	0.000288807	-7.15548e-10	-0.590039
133444950	chr9:133444950:T:C	4.72561e-19	-7.15548e-10	-0.983167	0.000197299	-7.15548e-10	-0.97108
133445437	chr9:133445437:T:A	5.13766e-19	-7.15548e-10	-0.899567	0.000277865	-7.15548e-10	-0.628663
133445551	chr9:133445551:C:T	4.77271e-19	-7.15548e-10	-0.973249	0.00019893	-7.15548e-10	-0.962844
133445552	chr9:133445552:G:A	5.34586e-19	-7.15548e-10	-0.859842	0.000292117	-7.15548e-10	-0.578643
133445557	chr9:133445557:C:T	4.51267e-19	-7.15548e-10	-1.02927	0.000188807	-7.15548e-10	-1.01507
133445896	chr9:133445896:G:A	7.73645e-19	-0.81337	0.323149	8.39766e-05	-2.15461	0.32935
133446038	chr9:133446038:C:T	3.95146e-20	-2.13841	-1.32625	2.08949e-05	-1.92294	-1.29335
133446051	chr9:133446051:C:T	1.26773e-18	-7.15548e-10	0.00364551	0.000690164	-7.15548e-10	0.281131
133446270	chr9:133446270:A:G	7.1421e-20	-1.53492	-1.33782	1.56232e-05	-2.17715	-1.3299
133446558	chr9:133446558:G:T	3.21248e-19	-0.94526	-0.423861	3.82187e-05	-2.19651	-0.415962
133446763	chr9:133446763:A:C	4.41958e-19	-7.15548e-10	-1.05012	0.00020434	-7.15548e-10	-0.936014
133446953	chr9:133446953:G:T	2.1903e-17	4.19426	-1.34122	0.000123669	-0.0777771	-1.36041
133446998	chr9:133446998:T:C	3.19259e-18	0.560756	0.366498	2.94262e-05	-2.07134	-0.802575
133447248	chr9:133447248:A:G	6.01681e-20	-2.11911	-0.925086	3.69206e-05	-1.73452	-0.91251
133447275	chr9:133447275:A:G	2.22197e-19	-1.73777	-6.63902e-10	6.85569e-05	-2.02813	-6.63902e-10
133447335	chr9:133447335:A:G	1.32012e-19	-1.20556	-1.05288	2.37301e-05	-2.05588	-1.03317
133447630	chr9:133447630:C:T	1.64674e-18	-7.15548e-10	0.265218	0.000642603	-7.15548e-10	0.20973
133447790	chr9:133447790:C:T	1.41741e-19	-2.18733	-6.63902e-10	6.58663e-05	-2.06817	-6.63902e-10
133448001	chr9:133448001:T:C	5.53652e-20	-1.85962	-1.26776	1.56114e-05	-2.17204	-1.33576
133449253	chr9:133449253:C:A	1.50832e-19	-2.12517	-6.63902e-10	8.67257e-05	-1.79305	-6.63902e-10
133449511	chr9:133449511:G:C	4.96426e-20	-1.97547	-1.26102	1.52733e-05	-2.19022	-1.33947
133449522	chr9:133449522:C:G	1.95167e-18	-7.15548e-10	0.435109	0.000756883	-7.15548e-10	0.37341
133449831	chr9:133449831:C:T	6.52737e-20	-2.0881	-0.874641	4.16746e-05	-1.66531	-0.860596
133450086	chr9:133450086:C:G	8.02505e-19	-7.15548e-10	-0.453596	0.00028848	-7.15548e-10	-0.591174
133450736	chr9:133450736:C:T	6.27811e-19	-7.15548e-10	-0.699094	0.000304129	-7.15548e-10	-0.538346
133450805	chr9:133450805:G:A	1.49987e-19	-2.13079	-6.63902e-10	8.54587e-05	-1.80776	-6.63902e-10
133450853	chr9:133450853:G:C	2.86079e-16	3.95023	1.47247	7.21881e-05	-1.99311	0.0165897
133450919	chr9:133450919:G:A	7.93488e-19	-7.15548e-10	-0.464896	0.000370586	-7.15548e-10	-0.340712
133451385	chr9:133451385:G:A	1.51253e-19	-2.12238	-6.63902e-10	8.6815e-05	-1.79202	-6.63902e-10
133451471	chr9:133451471:C:T	6.05106e-19	-7.15548e-10	-0.735931	0.000291942	-7.15548e-10	-0.579243
133451628	chr9:133451628:C:T	1.45864e-18	-7.15548e-10	0.143927	0.000567364	-7.15548e-10	0.0852025
133451821	chr9:133451821:A:G	2.3549e-14	8.47208	1.36118	8.71314e-05	-2.18919	0.400811
133452199	chr9:133452199:G:A	1.96096e-18	-7.15548e-10	0.439857	0.000676952	-7.15548e-10	0.261802
133452205	chr9:133452205:T:C	7.1691e-20	-1.5834	-1.28556	1.54933e-05	-2.17404	-1.34134
133452402	chr9:133452402:C:G	6.0294e-19	-7.15548e-10	-0.739517	0.000290754	-7.15548e-10	-0.583321
133452645	chr9:133452645:C:T	1.88433e-19	-1.90259	-6.63902e-10	9.31732e-05	-1.72134	-6.63902e-10
133453073	chr9:133453073:G:A	3.23802e-19	-7.15548e-10	-1.3612	0.000135192	-7.15548e-10	-1.3491
133453208	chr9:133453208:G:A	8.76206e-20	-1.4091	-1.25922	1.6391e-05	-2.12834	-1.33073
133453946	chr9:133453946:T:C	1.10039e-18	0.257893	-0.395809	5.3187e-05	-1.63956	-0.642428
133454367	chr9:133454367:T:C	1.54479e-19	-2.10128	-6.63902e-10	9.09964e-05	-1.74498	-6.63902e-10
133454374	chr9:133454374:G:A	1.58829e-19	-2.07351	-6.63902e-10	9.63486e-05	-1.68783	-6.63902e-10
133454467	chr9:133454467:G:A	1.54492e-19	-2.10119	-6.63902e-10	9.54314e-05	-1.69739	-6.63902e-10
133454541	chr9:133454541:G:A	1.00045e-18	-7.15548e-10	-0.23313	0.000393735	-7.15548e-10	-0.28012
133454734	chr9:133454734:G:A	3.50363e-19	-7.15548e-10	-1.28237	0.000152206	-7.15548e-10	-1.23056
133455007	chr9:133455007:G:T	1.14278e-18	-7.15548e-10	-0.100118	0.000449581	-7.15548e-10	-0.147481
133455266	chr9:133455266:T:C	8.81091e-19	-7.15548e-10	-0.360173	0.00044547	-7.15548e-10	-0.156669
133455984	chr9:133455984:C:G	2.38682e-19	-1.6662	-6.63902e-10	6.12714e-05	-2.14049	-6.63902e-10
133456177	chr9:133456177:C:T	9.32199e-19	-7.15548e-10	-0.303788	0.000354201	-7.15548e-10	-0.385932
133456252	chr9:133456252:T:C	1.24574e-18	-7.15548e-10	-0.0138523	0.000486663	-7.15548e-10	-0.0682262
133456358	chr9:133456358:G:T	4.75614e-19	-7.15548e-10	-0.976726	0.00018542	-7.15548e-10	-1.03318
133456673	chr9:133456673:G:A	6.3265e-19	-7.15548e-10	-0.691417	0.000305318	-7.15548e-10	-0.534445
133457407	chr9:133457407:C:T	7.45366e-20	-1.69203	-1.13801	1.61835e-05	-2.19574	-1.27606
133457521	chr9:133457521:A:G	4.00958e-19	-7.15548e-10	-1.14748	0.000155264	-7.15548e-10	-1.21067
133458126	chr9:133458126:T:C	4.51882e-20	-2.05254	-1.27796	1.72502e-05	-2.16081	-1.24717
133458632	chr9:133458632:A:G	2.09938e-14	8.59264	1.12576	6.95645e-05	-2.19061	0.177063
133458756	chr9:133458756:A:G	3.44018e-19	-7.15548e-10	-1.30064	0.000139463	-7.15548e-10	-1.318
133459317	chr9:133459317:T:C	4.55097e-19	-7.15548e-10	-1.02082	0.000177956	-7.15548e-10	-1.07426
133459348	chr9:133459348:C:T	3.35577e-19	-7.15548e-10	-1.32548	0.000141139	-7.15548e-10	-1.30605
133459512	chr9:133459512:T:C	2.19575e-19	-1.74964	-6.63902e-10	0.00017152	-1.1111	-6.63902e-10
133459656	chr9:133459656:C:G	4.67923e-20	-2.08936	-1.20625	2.70946e-05	-1.71802	-1.23845
133459696	chr9:133459696:C:T	6.41075e-19	-7.15548e-10	-0.678187	0.00031161	-7.15548e-10	-0.514045
133460001	chr9:133460001:C:T	3.42473e-19	-7.15548e-10	-1.30514	0.000147569	-7.15548e-10	-1.2615
133460785	chr9:133460785:G:C	4.88384e-19	0.0411475	-0.99138	1.75807e-05	-2.19684	-1.19216
133461126	chr9:133461126:T:G	1.22764e-14	8.20397	0.977884	6.30554e-05	-2.17864	0.0668572
133461400	chr9:133461400:T:C	4.36098e-19	-7.15548e-10	-1.06347	0.000171021	-7.15548e-10	-1.11401
133461493	chr9:133461493:T:G	3.25285e-19	-7.15548e-10	-1.35663	0.000225493	-7.15548e-10	-0.837508
133461735	chr9:133461735:T:C	7.0677e-20	-1.54272	-1.34049	1.53689e-05	-2.16223	-1.36123
133462588	chr9:133462588:A:G	4.94476e-19	-7.15548e-10	-0.937836	0.000182742	-7.15548e-10	-1.04772
133462696	chr9:133462696:G:A	9.80149e-18	2.04896	-6.63902e-10	8.22857e-05	-1.8456	-6.63902e-10
133463055	chr9:133463055:G:A	4.27643e-19	-7.15548e-10	-1.08304	0.000171968	-7.15548e-10	-1.10849
133463314	chr9:133463314:G:A	8.97497e-18	-7.15548e-10	1.96086	0.00441526	-7.15548e-10	2.13702
133463790	chr9:133463790:G:A	1.56875e-19	-2.08589	-6.63902e-10	9.87719e-05	-1.66299	-6.63902e-10
133464031	chr9:133464031:G:A	8.87303e-19	-7.15548e-10	-0.353148	0.000447465	-7.15548e-10	-0.152201
133464442	chr9:133464442:G:A	4.05055e-19	-7.15548e-10	-1.13731	0.000163975	-7.15548e-10	-1.15608
133464924	chr9:133464924:TACTA:T	6.74257e-19	-7.15548e-10	-0.627723	0.000266669	-7.15548e-10	-0.669792
133464927	chr9:133464927:T:C	5.91436e-20	-1.71557	-1.34579	3.66211e-05	-1.29949	-1.35568
133464959	chr9:133464959:T:C	3.63415e-19	-7.15548e-10	-1.24579	0.000162213	-7.15548e-10	-1.16689
133465306	chr9:133465306:G:A	2.56015e-16	4.0455	1.26616	5.98053e-05	-2.04427	-0.120434
133465701	chr9:133465701:GCA:G	3.24696e-19	-7.15548e-10	-1.35844	0.000133598	-7.15548e-10	-1.36096
133465842	chr9:133465842:C:T	3.60347e-19	-7.15548e-10	-1.25427	0.000146538	-7.15548e-10	-1.26851
133466061	chr9:133466061:T:C	1.37018e-19	-1.34982	-0.871402	3.08583e-05	-1.9853	-0.841092
133466159	chr9:133466159:T:A	3.24755e-19	-1.3795	0.0212416	0.000166393	-1.99654	0.855094
133466210	chr9:133466210:C:G	7.53138e-19	-7.15548e-10	-0.517085	0.000274029	-7.15548e-10	-0.642564
133466319	chr9:133466319:T:C	8.67323e-19	-7.15548e-10	-0.375923	0.000401459	-7.15548e-10	-0.260692
133466479	chr9:133466479:C:G	3.23805e-19	-7.15548e-10	-1.36119	0.000134084	-7.15548e-10	-1.35733
133466604	chr9:133466604:G:A	4.49516e-20	-2.04961	-1.28614	2.46572e-05	-1.74918	-1.30155
133466696	chr9:133466696:C:T	3.35754e-19	-7.15548e-10	-1.32495	0.000253423	-7.15548e-10	-0.720739
133466757	chr9:133466757:A:C	4.51354e-19	-0.351769	-0.677312	2.10012e-05	-2.18962	-1.0216
133466857	chr9:133466857:T:C	1.14154e-19	-2.06711	-0.336681	5.85935e-05	-1.77446	-0.410712
133467006	chr9:133467006:C:T	2.10339e-19	-1.79261	-6.63902e-10	0.000110338	-1.55225	-6.63902e-10
133467089	chr9:133467089:CAT:C	3.28262e-19	-7.15548e-10	-1.34752	0.00013433	-7.15548e-10	-1.3555
133467315	chr9:133467315:G:C	1.48478e-19	-1.10818	-1.03272	2.78181e-05	-1.90951	-1.0206
133467345	chr9:133467345:G:A	1.08211e-18	-7.15548e-10	-0.154666	0.000489956	-7.15548e-10	-0.061483
133467614	chr9:133467614:T:A	5.36275e-20	-1.98984	-1.16943	1.64551e-05	-2.19111	-1.26405
133468234	chr9:133468234:C:T	5.58735e-20	-2.08734	-1.0309	1.76555e-05	-2.19482	-1.18993
133468350	chr9:133468350:G:A	5.77777e-19	-7.15548e-10	-0.782147	0.000278394	-7.15548e-10	-0.626762
133469294	chr9:133469294:G:A	3.76064e-19	-7.15548e-10	-1.21157	0.000150382	-7.15548e-10	-1.24262
133469336	chr9:133469336:G:A	1.66342e-19	-2.12042	0.0931302	8.57134e-05	-1.78364	-0.0211492
133469476	chr9:133469476:T:C	4.68361e-20	-2.05268	-1.242	1.59404e-05	-2.1742	-1.31274
133469578	chr9:133469578:C:T	3.91274e-19	-7.15548e-10	-1.17193	0.000158402	-7.15548e-10	-1.19066
133469764	chr9:133469764:G:A	1.54363e-19	-2.10203	-6.63902e-10	9.0574e-05	-1.74963	-6.63902e-10
133469788	chr9:133469788:T:C	6.76051e-14	8.78646	2.1014	0.000268595	-2.19695	1.53436
133469866	chr9:133469866:C:T	7.52351e-19	-7.15548e-10	-0.518131	0.00027338	-7.15548e-10	-0.644936
133470797	chr9:133470797:T:G	3.37091e-19	-7.15548e-10	-1.32098	0.000136701	-7.15548e-10	-1.338
133471052	chr9:133471052:TG:T	3.70224e-19	-7.15548e-10	-1.22723	0.000150351	-7.15548e-10	-1.24282
133471147	chr9:133471147:G:A	4.07995e-19	-7.15548e-10	-1.13008	0.000157366	-7.15548e-10	-1.19722
133471364	chr9:133471364:C:T	1.64235e-18	-7.15548e-10	0.262551	0.000638415	-7.15548e-10	0.203191
133471422	chr9:133471422:C:T	3.23792e-19	-7.15548e-10	-1.36123	0.000134002	-7.15548e-10	-1.35795
133471786	chr9:133471786:G:A	1.5454e-19	-2.10088	-6.63902e-10	9.08527e-05	-1.74656	-6.63902e-10
133471811	chr9:133471811:G:A	4.79426e-20	-2.04886	-1.22247	3.12274e-05	-1.61772	-1.19678
133472018	chr9:133472018:G:T	3.29148e-19	-7.15548e-10	-1.34483	0.000138371	-7.15548e-10	-1.32586
133472243	chr9:133472243:C:T	3.52301e-19	-7.15548e-10	-1.27685	0.000143169	-7.15548e-10	-1.29177
133472463	chr9:133472463:A:C	3.58203e-19	-7.15548e-10	-1.26023	0.000145651	-7.15548e-10	-1.27459
133472609	chr9:133472609:C:G	1.42917e-19	-2.17907	-6.63902e-10	6.79481e-05	-2.03705	-6.63902e-10
133472783	chr9:133472783:G:A	1.41434e-19	-2.1895	-6.63902e-10	5.7833e-05	-2.19824	-6.63902e-10
133472893	chr9:133472893:C:T	7.74176e-19	-7.15548e-10	-0.489535	0.000280032	-7.15548e-10	-0.620896
133472926	chr9:133472926:T:G	6.61982e-19	-7.15548e-10	-0.646096	0.000301319	-7.15548e-10	-0.547629
133473065	chr9:133473065:A:C	9.83191e-20	-2.19183	-0.361283	4.71727e-05	-1.7805	-0.621488
133473458	chr9:133473458:G:A	5.37797e-20	-2.15356	-1.00288	3.2534e-05	-1.69719	-1.07632
133473476	chr9:133473476:C:A	3.76164e-19	-1.8387	0.627387	9.88727e-05	-2.19461	0.53264
133474059	chr9:133474059:C:T	1.55683e-19	-2.09351	-6.63902e-10	9.24103e-05	-1.72956	-6.63902e-10
133474570	chr9:133474570:T:C	6.82329e-19	-7.15548e-10	-0.615822	0.000256678	-7.15548e-10	-0.707974
133474633	chr9:133474633:T:C	3.11268e-13	10.052	2.36287	0.00035706	-2.16245	1.78456
133474675	chr9:133474675:G:A	7.56385e-19	0.36132	-0.874103	1.88609e-05	-2.15944	-1.15926
133474837	chr9:133474837:T:C	5.92319e-20	-2.12503	-0.934848	2.50527e-05	-2.00763	-1.02719
133475203	chr9:133475203:C:A	1.02208e-19	-2.13514	-0.379179	5.23896e-05	-1.82106	-0.476029
133475314	chr9:133475314:T:C	1.4969e-19	-2.13277	-6.63902e-10	8.4901e-05	-1.81431	-6.63902e-10
133475337	chr9:133475337:G:A	4.80993e-19	-7.15548e-10	-0.96548	0.000187224	-7.15548e-10	-1.02349
133475412	chr9:133475412:G:A	7.29853e-19	-7.15548e-10	-0.548491	0.000382203	-7.15548e-10	-0.309847
133475977	chr9:133475977:G:A	1.4463e-18	-7.15548e-10	0.135433	0.000701889	-7.15548e-10	0.297977
133476483	chr9:133476483:A:G	1.22727e-18	-7.15548e-10	-0.0287868	0.000469415	-7.15548e-10	-0.104311
133476654	chr9:133476654:C:G	1.40316e-19	-2.19744	-6.63902e-10	6.22553e-05	-2.12455	-6.63902e-10
133476759	chr9:133476759:T:C	6.76285e-19	-7.15548e-10	-0.624719	0.000260446	-7.15548e-10	-0.693403
133476807	chr9:133476807:G:A	6.4514e-19	-7.15548e-10	-0.671866	0.000226364	-7.15548e-10	-0.833654
133477062	chr9:133477062:G:A	7.27927e-19	-7.15548e-10	-0.551134	0.00029942	-7.15548e-10	-0.55395
133477293	chr9:133477293:A:G	7.73188e-20	-1.72123	-1.07217	1.86064e-05	-2.17925	-1.15305
133477633	chr9:133477633:G:A	4.94808e-19	-7.15548e-10	-0.937164	0.000192316	-7.15548e-10	-0.996658
133477646	chr9:133477646:C:A	1.40919e-19	-2.19315	-6.63902e-10	7.25011e-05	-1.9722	-6.63902e-10
133477746	chr9:133477746:C:T	9.6257e-19	-7.15548e-10	-0.271727	0.000357455	-7.15548e-10	-0.376788
133478286	chr9:133478286:G:A	7.93376e-19	-7.15548e-10	-0.465037	0.000428108	-7.15548e-10	-0.196424
133478402	chr9:133478402:T:C	2.01686e-18	-7.15548e-10	0.467962	0.000768159	-7.15548e-10	0.388199
133478465	chr9:133478465:C:T	1.55256e-19	-2.09626	-6.63902e-10	8.16597e-05	-1.85324	-6.63902e-10
133479731	chr9:133479731:G:A	6.84079e-20	-1.55769	-1.35815	1.48657e-05	-2.19778	-1.35896
133480222	chr9:133480222:C:T	6.80665e-19	-7.15548e-10	-0.618264	0.000297447	-7.15548e-10	-0.560561
133480275	chr9:133480275:C:G	3.60922e-19	-7.15548e-10	-1.25267	0.000160491	-7.15548e-10	-1.17756
133480688	chr9:133480688:T:C	4.01822e-19	-7.15548e-10	-1.14533	0.000159278	-7.15548e-10	-1.18514
133480756	chr9:133480756:A:C	2.23877e-19	-1.73024	-6.63902e-10	6.66341e-05	-2.05658	-6.63902e-10
133480981	chr9:133480981:A:G	1.20144e-19	-1.08026	-1.27239	1.96126e-05	-2.00139	-1.27823
133481211	chr9:133481211:C:T	3.93465e-20	-2.10802	-1.36091	1.96234e-05	-1.91828	-1.36079
133481572	chr9:133481572:T:C	3.23962e-19	-7.15548e-10	-1.36071	0.000134098	-7.15548e-10	-1.35723
133481937	chr9:133481937:AAAG:A	3.34583e-19	-7.15548e-10	-1.32845	0.000161842	-7.15548e-10	-1.16917
133482398	chr9:133482398:C:T	3.97786e-19	-0.191578	-0.963841	5.37552e-05	-1.25267	-1.01869
133482710	chr9:133482710:T:C	3.58003e-19	0.0716067	-1.3324	4.54005e-05	-1.13599	-1.30429
133482927	chr9:133482927:T:C	4.76869e-20	-1.97112	-1.30555	1.53588e-05	-2.1946	-1.32951
133483072	chr9:133483072:C:T	3.72605e-18	2.03613	-0.954358	1.82972e-05	-2.19832	-1.15074
133483237	chr9:133483237:G:A	4.26792e-19	-7.15548e-10	-1.08504	0.000172418	-7.15548e-10	-1.10588
133483397	chr9:133483397:A:G	3.93712e-19	-7.15548e-10	-1.16571	0.000154061	-7.15548e-10	-1.21845
133483631	chr9:133483631:G:A	5.82089e-18	2.31634	-0.788467	1.89417e-05	-2.19703	-1.1174
133483980	chr9:133483980:T:G	4.2353e-19	-7.15548e-10	-1.09271	0.000177223	-7.15548e-10	-1.07839
133484506	chr9:133484506:A:G	1.03162e-19	-1.32349	-1.18154	2.00796e-05	-1.97664	-1.27945
133484577	chr9:133484577:G:A	3.75016e-19	-7.15548e-10	-1.21437	0.000163291	-7.15548e-10	-1.16027
133484876	chr9:133484876:C:T	3.32493e-19	-7.15548e-10	-1.33471	0.000141475	-7.15548e-10	-1.30368
133485356	chr9:133485356:A:C	7.11781e-20	-1.58252	-1.29363	1.79726e-05	-2.04672	-1.32023
133485475	chr9:133485475:A:T	3.33109e-19	-7.15548e-10	-1.33286	0.000137415	-7.15548e-10	-1.33279
133485618	chr9:133485618:G:T	3.29298e-19	-7.15548e-10	-1.34437	0.000135871	-7.15548e-10	-1.34409
133485770	chr9:133485770:C:T	4.74824e-19	-7.15548e-10	-0.97839	0.000201284	-7.15548e-10	-0.951083
133486161	chr9:133486161:G:A	4.74824e-19	-7.15548e-10	-0.97839	0.000201284	-7.15548e-10	-0.951083
133486306	chr9:133486306:G:A	4.21266e-20	-2.15049	-1.25016	2.18237e-05	-1.94021	-1.2326
133486360	chr9:133486360:T:A	1.52504e-19	-1.18906	-0.92508	2.11226e-05	-2.16257	-1.04288
133486409	chr9:133486409:AC:A	4.63705e-20	-2.15417	-1.15049	2.02822e-05	-2.15953	-1.08652
133486512	chr9:133486512:A:C	2.45091e-19	-1.84846	0.208753	7.39847e-05	-2.17034	0.218397
133487268	chr9:133487268:T:G	3.95564e-20	-2.10663	-1.35698	1.51835e-05	-2.18556	-1.35003
133487290	chr9:133487290:C:T	4.79069e-20	-1.933	-1.33908	2.65211e-05	-1.625	-1.35286
133487468	chr9:133487468:C:T	2.38713e-19	-1.66607	-6.63902e-10	6.88398e-05	-2.02402	-6.63902e-10
133488008	chr9:133488008:G:A	4.21543e-19	-7.15548e-10	-1.09741	0.000164069	-7.15548e-10	-1.15551
133488067	chr9:133488067:G:A	6.06057e-19	-7.15548e-10	-0.73436	0.000235039	-7.15548e-10	-0.796047
133488228	chr9:133488228:G:A	5.13923e-20	-1.84173	-1.36012	3.01127e-05	-1.49129	-1.35956
133488366	chr9:133488366:C:T	3.25631e-19	-7.15548e-10	-1.35557	0.00013388	-7.15548e-10	-1.35885
133488399	chr9:133488399:G:T	5.37869e-20	-1.87093	-1.28538	3.03781e-05	-1.52779	-1.31429
133488541	chr9:133488541:G:A	7.10822e-18	2.72932	-1.00165	1.74719e-05	-2.18121	-1.21399
133488632	chr9:133488632:A:G	1.0357e-19	-1.38125	-1.11983	1.73259e-05	-2.19837	-1.20523
133488961	chr9:133488961:C:T	3.24394e-19	-7.15548e-10	-1.35938	0.000133602	-7.15548e-10	-1.36093
133489413	chr9:133489413:G:A	8.04335e-20	-1.39835	-1.35555	1.87304e-05	-1.96484	-1.36081
133489482	chr9:133489482:C:A	3.52527e-19	-7.15548e-10	-1.27621	0.000137019	-7.15548e-10	-1.33568
133489879	chr9:133489879:G:A	3.59825e-19	-1.01558	-0.240136	3.75158e-05	-2.13615	-0.494883
133489890	chr9:133489890:AG:A	3.20872e-19	-1.12462	-0.245666	3.65293e-05	-2.15846	-0.499222
133490272	chr9:133490272:G:A	9.90264e-20	-1.24227	-1.30368	2.11499e-05	-1.87957	-1.32459
133490302	chr9:133490302:C:T	9.88792e-20	-1.2101	-1.33734	2.10038e-05	-1.86189	-1.34921
133490353	chr9:133490353:C:T	3.31123e-19	-7.15548e-10	-1.33884	0.000133575	-7.15548e-10	-1.36114
133490551	chr9:133490551:G:A	3.787e-19	-7.15548e-10	-1.20459	0.000167209	-7.15548e-10	-1.13656
133491324	chr9:133491324:C:T	4.58455e-19	0.312446	-1.32592	4.96917e-05	-1.00409	-1.34587
133491326	chr9:133491326:G:A	2.72238e-19	-1.53466	-6.63902e-10	6.88783e-05	-2.02346	-6.63902e-10
133491785	chr9:133491785:C:T	3.58764e-19	-7.15548e-10	-1.25867	0.000140909	-7.15548e-10	-1.30768
133491801	chr9:133491801:C:T	3.29347e-19	-7.15548e-10	-1.34422	0.000134598	-7.15548e-10	-1.3535
133492482	chr9:133492482:C:T	2.27938e-19	-1.71226	-6.63902e-10	6.34823e-05	-2.10504	-6.63902e-10
133492555	chr9:133492555:G:A	5.36926e-20	-2.15875	-0.999309	2.43978e-05	-1.90336	-1.15795
133492803	chr9:133492803:C:T	1.26376e-17	2.96485	-0.661748	2.16101e-05	-2.16255	-1.02008
133492859	chr9:133492859:T:C	3.57143e-19	-7.15548e-10	-1.2632	0.000151036	-7.15548e-10	-1.23828
133492955	chr9:133492955:T:C	3.97678e-19	-0.0318919	-1.1238	1.56867e-05	-2.17669	-1.3263
133493072	chr9:133493072:C:T	1.06905e-19	-2.01571	-0.453682	3.64358e-05	-2.10546	-0.554793
133493082	chr9:133493082:G:T	2.24437e-17	3.00824	-0.130804	2.92782e-05	-2.15724	-0.721713
133493135	chr9:133493135:C:T	3.31953e-19	-7.15548e-10	-1.33634	0.000140991	-7.15548e-10	-1.3071
133493195	chr9:133493195:A:G	2.19245e-19	-1.75114	-6.63902e-10	8.74825e-05	-1.78436	-6.63902e-10
133493230	chr9:133493230:C:T	1.39283e-19	-0.895942	-1.30888	1.77573e-05	-2.01777	-1.36124
133493263	chr9:133493263:C:T	3.91536e-20	-2.11327	-1.36058	1.95409e-05	-1.92205	-1.36124
133493537	chr9:133493537:A:G	8.8788e-20	-1.42065	-1.23443	2.48151e-05	-1.86786	-1.17648
133493915	chr9:133493915:A:G	3.79621e-20	-2.14567	-1.35908	1.84068e-05	-1.98225	-1.36083
133493929	chr9:133493929:GGCT:G	5.01812e-20	-1.91904	-1.30665	3.06152e-05	-1.53308	-1.30122
133493963	chr9:133493963:A:G	3.41138e-19	-0.389763	-0.919284	2.74247e-05	-1.80564	-1.13871
133494060	chr9:133494060:A:G	1.92052e-19	-1.28031	-0.603255	2.2957e-05	-2.14019	-0.981987
133494083	chr9:133494083:A:G	1.6395e-19	-2.04177	-6.63902e-10	6.03212e-05	-2.15611	-6.63902e-10
133494104	chr9:133494104:TAGGAGAGCCGGGGCAGGGCAGAGGGGCACAGGCCCCCAGACAC:T	3.2383e-19	-7.15548e-10	-1.36112	0.000133607	-7.15548e-10	-1.3609
133494394	chr9:133494394:G:A	2.4766e-17	2.77042	0.205476	3.74106e-05	-2.1705	-0.463342
133494477	chr9:133494477:C:T	4.09591e-17	2.80389	0.675109	5.15018e-05	-2.16688	-0.147298
133494663	chr9:133494663:A:G	9.14309e-20	-1.3375	-1.28825	2.08197e-05	-1.91166	-1.30824
133495031	chr9:133495031:C:T	3.54083e-19	-1.92044	0.648635	0.000105336	-2.13732	0.538676
133495299	chr9:133495299:A:C	1.46033e-19	-2.1575	-6.63902e-10	6.81053e-05	-2.03474	-6.63902e-10
133495422	chr9:133495422:C:T	6.62806e-19	0.697944	-1.3428	6.51319e-05	-0.723905	-1.35548
133495855	chr9:133495855:T:C	1.09745e-19	-1.67754	-0.765641	3.58776e-05	-2.05168	-0.624009
133496384	chr9:133496384:A:G	7.79185e-19	-7.15548e-10	-0.483085	0.000302337	-7.15548e-10	-0.544255
133496388	chr9:133496388:A:G	1.86151e-19	-0.847145	-1.06763	2.03476e-05	-2.19758	-1.04526
133496747	chr9:133496747:G:A	3.24589e-19	-7.15548e-10	-1.35878	0.000133581	-7.15548e-10	-1.36109
133496760	chr9:133496760:G:T	3.71346e-20	-2.16685	-1.35993	1.91423e-05	-1.94281	-1.36109
133496919	chr9:133496919:T:C	3.25025e-19	-7.15548e-10	-1.35743	0.000137914	-7.15548e-10	-1.32917
133496947	chr9:133496947:C:A	3.43693e-19	-7.15548e-10	-1.30159	0.000142109	-7.15548e-10	-1.2992
133497360	chr9:133497360:G:A	4.16364e-19	-7.15548e-10	-1.10977	0.000172987	-7.15548e-10	-1.10258
133497550	chr9:133497550:G:T	2.95036e-19	-0.114902	-1.33933	4.23997e-05	-1.15774	-1.35092
133497560	chr9:133497560:A:G	8.82419e-19	-1.40755	1.04889	0.000119833	-2.1978	0.728104
133497739	chr9:133497739:G:A	4.49654e-20	-2.15651	-1.17893	1.77323e-05	-2.06682	-1.31359
133497800	chr9:133497800:A:C	7.9628e-19	-7.15548e-10	-0.461383	0.000305476	-7.15548e-10	-0.533926
133497880	chr9:133497880:T:G	3.25614e-19	-7.15548e-10	-1.35562	0.000135937	-7.15548e-10	-1.3436
133498236	chr9:133498236:GGAGGGGCTAGT:G	4.8378e-20	-2.05016	-1.21213	1.57837e-05	-2.16567	-1.33115
133498308	chr9:133498308:G:A	3.70138e-20	-2.19734	-1.3327	1.62986e-05	-2.11596	-1.34876
133498548	chr9:133498548:G:A	3.87156e-19	-1.45205	0.269547	6.71063e-05	-2.19835	0.148824
133498740	chr9:133498740:A:G	4.36359e-20	-2.10364	-1.26181	1.60227e-05	-2.13211	-1.34968
133499068	chr9:133499068:G:A	6.35745e-18	-7.15548e-10	1.61605	0.00294076	-7.15548e-10	1.73062
133499739	chr9:133499739:C:T	1.63112e-19	-0.848749	-1.19815	1.72676e-05	-2.08102	-1.32595
133499740	chr9:133499740:A:T	1.11834e-17	-7.15548e-10	2.18085	0.00521446	-7.15548e-10	2.30339
133500024	chr9:133500024:T:G	7.05202e-18	1.84323	-0.12349	2.84658e-05	-2.14783	-0.75926
133500396	chr9:133500396:C:T	1.44052e-19	-2.17116	-6.63902e-10	0.000138535	-1.32468	-6.63902e-10
133500410	chr9:133500410:C:T	3.63607e-20	-2.18802	-1.35983	1.5471e-05	-2.16332	-1.35351
133500721	chr9:133500721:C:T	3.64023e-20	-2.19543	-1.35127	1.60352e-05	-2.14238	-1.33863
133500778	chr9:133500778:G:A	3.96952e-19	-7.15548e-10	-1.15752	0.000166789	-7.15548e-10	-1.13907
133500864	chr9:133500864:G:A	3.23805e-19	-7.15548e-10	-1.36119	0.00013405	-7.15548e-10	-1.35759
133500875	chr9:133500875:G:A	3.34726e-19	-7.15548e-10	-1.32802	0.000138677	-7.15548e-10	-1.32365
133501527	chr9:133501527:T:C	1.40251e-19	-2.1979	-6.63902e-10	5.78796e-05	-2.19743	-6.63902e-10
133501837	chr9:133501837:T:C	3.26554e-19	-7.15548e-10	-1.35274	0.000139386	-7.15548e-10	-1.31855
133502421	chr9:133502421:A:T	3.19973e-18	-7.15548e-10	0.929486	0.00155056	-7.15548e-10	1.09057
133502918	chr9:133502918:A:G	3.6193e-20	-2.19128	-1.36119	1.54825e-05	-2.1569	-1.35918
133503088	chr9:133503088:C:G	3.24323e-19	-7.15548e-10	-1.35959	0.000133586	-7.15548e-10	-1.36105
133503936	chr9:133503936:G:A	8.50608e-20	-1.85388	-0.844093	1.87463e-05	-2.19615	-1.12865
133503970	chr9:133503970:G:GA	3.85748e-19	-7.15548e-10	-1.18615	0.000159664	-7.15548e-10	-1.18273
133504331	chr9:133504331:C:T	5.01702e-20	-2.01219	-1.21372	1.57063e-05	-2.16989	-1.33184
133504739	chr9:133504739:G:A	3.70941e-19	-7.15548e-10	-1.22529	0.000153474	-7.15548e-10	-1.22227
133504895	chr9:133504895:G:A	1.43023e-19	-2.17833	-6.63902e-10	6.17005e-05	-2.13351	-6.63902e-10
133505082	chr9:133505082:C:T	2.2119e-19	-1.61526	-0.127056	4.35149e-05	-2.18696	-0.29574
133505113	chr9:133505113:T:A	3.24636e-19	-7.15548e-10	-1.35863	0.000133563	-7.15548e-10	-1.36123
133505165	chr9:133505165:G:A	3.03449e-19	-0.618889	-0.807233	1.81127e-05	-2.09178	-1.2674
133505261	chr9:133505261:G:A	5.26484e-19	-7.15548e-10	-0.875114	0.000240028	-7.15548e-10	-0.775045
133505539	chr9:133505539:G:A	6.28857e-19	-7.15548e-10	-0.697431	0.000300071	-7.15548e-10	-0.55178
133505585	chr9:133505585:G:A	3.89707e-20	-2.19166	-1.28687	1.56576e-05	-2.19805	-1.30679
133506043	chr9:133506043:G:A	3.32464e-19	-7.15548e-10	-1.3348	0.000137313	-7.15548e-10	-1.33353
133506146	chr9:133506146:G:A	1.41611e-19	-2.18825	-6.63902e-10	6.00051e-05	-2.16137	-6.63902e-10
133506268	chr9:133506268:G:A	3.57426e-19	-7.15548e-10	-1.2624	0.000149115	-7.15548e-10	-1.25108
133507800	chr9:133507800:C:T	3.87038e-19	-7.15548e-10	-1.18281	0.000173766	-7.15548e-10	-1.09809
133508423	chr9:133508423:A:G	4.20206e-19	-7.15548e-10	-1.10059	0.000188763	-7.15548e-10	-1.0153
133508738	chr9:133508738:G:A	1.69456e-18	1.3891	-1.09526	2.02024e-05	-1.97046	-1.27954
133508815	chr9:133508815:G:A	3.25949e-19	-7.15548e-10	-1.35459	0.000133921	-7.15548e-10	-1.35855
133508935	chr9:133508935:A:G	1.79009e-19	-1.9539	-6.63902e-10	6.06853e-05	-2.1501	-6.63902e-10
133508939	chr9:133508939:G:A	1.27761e-18	-7.15548e-10	0.0114158	0.000603471	-7.15548e-10	0.146899
133509136	chr9:133509136:C:T	5.94291e-20	-1.73501	-1.32154	1.63159e-05	-2.12044	-1.34321
133509264	chr9:133509264:T:C	4.31775e-19	-7.15548e-10	-1.07343	0.00017709	-7.15548e-10	-1.07914
133509668	chr9:133509668:C:T	3.71907e-20	-2.16601	-1.35926	1.53458e-05	-2.18176	-1.3432
133509774	chr9:133509774:G:A	6.09747e-19	0.553065	-1.28135	3.2742e-05	-1.64274	-1.1244
133509890	chr9:133509890:G:A	1.28401e-18	-7.15548e-10	0.0164072	0.000414865	-7.15548e-10	-0.227845
133509935	chr9:133509935:A:T	4.68159e-19	-1.87862	0.886089	0.0001094	-2.11412	0.553331
133510267	chr9:133510267:C:T	4.22749e-19	-7.15548e-10	-1.09455	0.00017413	-7.15548e-10	-1.096
133510274	chr9:133510274:G:A	2.3449e-18	1.68143	-1.06276	2.22943e-05	-1.89225	-1.25922
133510655	chr9:133510655:G:T	3.60486e-19	0.0526371	-1.30652	1.50481e-05	-2.19773	-1.34681
133510795	chr9:133510795:C:T	3.24501e-19	-7.15548e-10	-1.35904	0.000133578	-7.15548e-10	-1.36112
133510900	chr9:133510900:C:T	4.97414e-19	-0.931912	-6.63902e-10	8.58683e-05	-1.80298	-6.63902e-10
133510923	chr9:133510923:C:T	4.85422e-20	-1.94501	-1.31389	1.4887e-05	-2.19645	-1.35886
133510961	chr9:133510961:A:G	2.6739e-19	-0.365886	-1.18674	2.11646e-05	-1.97691	-1.22656
133511136	chr9:133511136:C:T	3.59368e-20	-2.19834	-1.36124	1.63109e-05	-2.1029	-1.36106
133511369	chr9:133511369:G:A	6.71933e-18	2.09226	-0.420848	3.76752e-05	-1.77973	-0.847063
133511472	chr9:133511472:G:A	1.86103e-19	-1.91503	-6.63902e-10	6.57354e-05	-2.07016	-6.63902e-10
133511473	chr9:133511473:T:TG	3.33832e-19	-7.15548e-10	-1.3307	0.000137013	-7.15548e-10	-1.33572
133511613	chr9:133511613:C:T	2.43248e-19	-0.408884	-1.23837	1.99343e-05	-1.99273	-1.27063
133511919	chr9:133511919:TGTGTGTG:T	2.43491e-19	-0.297128	-1.34912	2.28572e-05	-1.88436	-1.24218
133512091	chr9:133512091:T:G	2.48588e-19	-0.60511	-1.02043	3.43641e-05	-2.00682	-0.711962
133512099	chr9:133512099:CATGT:C	6.44774e-18	1.63015	-6.63902e-10	0.000190723	-1.00498	-6.63902e-10
133512418	chr9:133512418:C:T	1.95419e-19	-0.607431	-1.25876	2.40641e-05	-2.00753	-1.06755
133512433	chr9:133512433:G:A	5.84601e-19	-7.15548e-10	-0.770404	0.000251148	-7.15548e-10	-0.729754
133512489	chr9:133512489:G:A	1.76527e-19	-1.96786	-6.63902e-10	7.46562e-05	-1.9429	-6.63902e-10
133512504	chr9:133512504:T:G	3.26415e-19	-7.15548e-10	-1.35316	0.000135282	-7.15548e-10	-1.34844
133512590	chr9:133512590:G:A	5.22322e-19	-7.15548e-10	-0.883051	0.000229376	-7.15548e-10	-0.820437
133512650	chr9:133512650:C:T	7.83266e-19	-7.15548e-10	-0.477862	0.000333611	-7.15548e-10	-0.445823
133512742	chr9:133512742:C:A	3.93899e-19	-7.15548e-10	-1.16524	0.000161974	-7.15548e-10	-1.16836
133512873	chr9:133512873:T:C	4.04143e-19	-7.15548e-10	-1.13957	0.000166155	-7.15548e-10	-1.14288
133512978	chr9:133512978:A:G	4.66129e-19	0.339043	-1.33591	2.73324e-05	-1.58902	-1.3587
133513173	chr9:133513173:A:G	2.82584e-19	-0.155172	-1.34219	2.17708e-05	-1.82121	-1.35402
133513472	chr9:133513472:C:T	1.67655e-19	-2.01942	-6.63902e-10	5.83931e-05	-2.1886	-6.63902e-10
133513496	chr9:133513496:C:G	6.78038e-19	-1.85976	1.23763	0.000150558	-2.12247	0.881022
133513690	chr9:133513690:G:A	1.28885e-19	-1.83112	-0.451294	3.63783e-05	-2.15129	-0.510532
133514007	chr9:133514007:T:C	4.33496e-19	-0.284547	-0.784905	1.73493e-05	-2.18467	-1.21757
133514768	chr9:133514768:A:G	9.8715e-19	1.03537	-1.28189	2.5063e-05	-1.67425	-1.36016
133514927	chr9:133514927:C:T	3.26748e-19	-7.15548e-10	-1.35214	0.00013366	-7.15548e-10	-1.3605
133515163	chr9:133515163:C:T	5.08599e-19	-7.15548e-10	-0.909675	0.000222641	-7.15548e-10	-0.850236
133515395	chr9:133515395:T:TC	6.41387e-19	-7.15548e-10	-0.6777	0.000284248	-7.15548e-10	-0.60595
133515673	chr9:133515673:C:A	3.36087e-19	-7.15548e-10	-1.32397	0.0001395	-7.15548e-10	-1.31774
133516395	chr9:133516395:G:A	4.72924e-19	-7.15548e-10	-0.9824	0.000207907	-7.15548e-10	-0.918707
133516414	chr9:133516414:A:G	5.34095e-19	-0.0884453	-0.772315	1.67811e-05	-2.18729	-1.24825
133517363	chr9:133517363:C:T	7.13348e-20	-1.78668	-1.08727	1.67668e-05	-2.19837	-1.23802
133517391	chr9:133517391:C:T	6.15989e-19	-7.15548e-10	-0.718106	0.000302669	-7.15548e-10	-0.543159
133517594	chr9:133517594:A:G	1.78968e-18	1.48682	-1.13836	2.879e-05	-1.58754	-1.30823
133517689	chr9:133517689:G:A	6.9929e-20	-2.07045	-0.823399	1.91059e-05	-2.19406	-1.11174
133517962	chr9:133517962:T:C	5.16657e-19	-7.15548e-10	-0.893956	0.000209075	-7.15548e-10	-0.913105
133517992	chr9:133517992:T:A	4.60233e-19	-7.15548e-10	-1.0096	0.000211701	-7.15548e-10	-0.900626
133518150	chr9:133518150:G:A	6.11239e-19	-7.15548e-10	-0.725845	0.000255754	-7.15548e-10	-0.711581
133518340	chr9:133518340:G:C	2.67219e-19	-0.307603	-1.24566	2.88163e-05	-1.55646	-1.3384
133518513	chr9:133518513:T:C	5.40387e-19	0.450751	-1.2998	4.95036e-05	-1.01907	-1.33468
133519040	chr9:133519040:A:G	2.10423e-17	2.68027	0.132685	4.28894e-05	-1.99818	-0.498997
133519302	chr9:133519302:C:G	3.23859e-19	-7.15548e-10	-1.36103	0.000133897	-7.15548e-10	-1.35872
133519312	chr9:133519312:A:G	6.1756e-20	-2.12955	-0.888591	2.34225e-05	-2.07274	-1.02936
133519454	chr9:133519454:G:A	3.7878e-19	-7.15548e-10	-1.20438	0.000155748	-7.15548e-10	-1.20756
133519629	chr9:133519629:A:T	1.32448e-18	-7.15548e-10	0.0474444	0.00065143	-7.15548e-10	0.223372
133519665	chr9:133519665:GC:G	3.45241e-19	-7.15548e-10	-1.29709	0.000143629	-7.15548e-10	-1.28857
133519668	chr9:133519668:C:T	3.45241e-19	-7.15548e-10	-1.29709	0.000143629	-7.15548e-10	-1.28857
133519721	chr9:133519721:T:TA	3.24165e-19	-7.15548e-10	-1.36008	0.000133819	-7.15548e-10	-1.35931
133519727	chr9:133519727:GA:G	3.56069e-19	-7.15548e-10	-1.26621	0.000148067	-7.15548e-10	-1.25813
133519790	chr9:133519790:G:A	4.61558e-19	-7.15548e-10	-1.00673	0.000187829	-7.15548e-10	-1.02027
133519966	chr9:133519966:A:C	2.96198e-19	-0.401711	-1.04859	1.60703e-05	-2.14186	-1.33696
133520315	chr9:133520315:A:G	1.20717e-19	-1.77386	-0.574028	3.88063e-05	-1.65439	-0.942827
133520331	chr9:133520331:A:G	7.45387e-20	-1.66541	-1.16461	3.20972e-05	-1.44942	-1.33761
133520496	chr9:133520496:T:G	3.36582e-19	-7.15548e-10	-1.32249	0.000137464	-7.15548e-10	-1.33244
133520562	chr9:133520562:G:A	7.24624e-19	-7.15548e-10	-0.555681	0.000269103	-7.15548e-10	-0.660703
133520641	chr9:133520641:A:G	7.82307e-20	-1.49199	-1.28968	3.84779e-05	-1.24547	-1.36024
133520664	chr9:133520664:G:A	6.43399e-19	-7.15548e-10	-0.674569	0.000254696	-7.15548e-10	-0.715727
133520765	chr9:133520765:T:TG	3.40512e-19	-7.15548e-10	-1.31088	0.000137222	-7.15548e-10	-1.3342
133520926	chr9:133520926:T:C	4.47649e-19	-7.15548e-10	-1.03732	0.000204397	-7.15548e-10	-0.935735
133520999	chr9:133520999:C:T	3.29409e-19	-7.15548e-10	-1.34403	0.000134545	-7.15548e-10	-1.3539
133521031	chr9:133521031:C:T	7.60066e-19	-7.15548e-10	-0.507929	0.000321577	-7.15548e-10	-0.48256
133521347	chr9:133521347:G:A	3.39863e-19	-7.15548e-10	-1.31279	0.000137545	-7.15548e-10	-1.33185
133521499	chr9:133521499:C:T	3.29229e-19	-7.15548e-10	-1.34458	0.000135291	-7.15548e-10	-1.34837
133521635	chr9:133521635:A:G	3.33324e-19	-7.15548e-10	-1.33222	0.000138429	-7.15548e-10	-1.32544
133521893	chr9:133521893:T:C	3.45446e-19	-7.15548e-10	-1.2965	0.000137262	-7.15548e-10	-1.3339
133522244	chr9:133522244:G:A	3.6608e-20	-2.18548	-1.35559	2.43738e-05	-1.70333	-1.35896
133522460	chr9:133522460:G:A	3.7241e-19	-7.15548e-10	-1.22134	0.000151974	-7.15548e-10	-1.23209
133522677	chr9:133522677:C:A	1.63677e-19	-2.04344	-6.63902e-10	5.90486e-05	-2.17744	-6.63902e-10
133522856	chr9:133522856:T:C	6.02899e-20	-1.76383	-1.27834	3.28948e-05	-1.53702	-1.22547
133522981	chr9:133522981:C:T	3.90748e-19	-7.15548e-10	-1.17327	0.00015707	-7.15548e-10	-1.19911
133523001	chr9:133523001:C:T	4.72201e-19	-7.15548e-10	-0.983929	0.000168694	-7.15548e-10	-1.12771
133523148	chr9:133523148:G:A	4.62359e-19	-7.15548e-10	-1.00499	0.000165799	-7.15548e-10	-1.14502
133523230	chr9:133523230:G:T	3.24009e-19	-7.15548e-10	-1.36056	0.000134278	-7.15548e-10	-1.35588
133523357	chr9:133523357:G:A	1.52635e-19	-2.11329	-6.63902e-10	5.78347e-05	-2.19821	-6.63902e-10
133523366	chr9:133523366:A:G	3.3216e-19	-7.15548e-10	-1.33572	0.0001401	-7.15548e-10	-1.31344
133523580	chr9:133523580:A:G	6.67489e-20	-1.60378	-1.33661	1.58242e-05	-2.18394	-1.31032
133523703	chr9:133523703:GAGAGAGAGAGAGAGAGAC:G	3.88472e-20	-2.19754	-1.28416	3.27917e-05	-1.54302	-1.22261
133524199	chr9:133524199:G:A	3.5163e-19	-7.15548e-10	-1.27875	0.00013935	-7.15548e-10	-1.31881
133524629	chr9:133524629:A:C	1.44201e-18	1.23331	-1.10085	0.000373445	0.77441	-1.10744
133524893	chr9:133524893:A:G	6.63977e-20	-1.58529	-1.36038	1.50558e-05	-2.18624	-1.35779
133524978	chr9:133524978:A:G	3.82381e-19	-7.15548e-10	-1.19492	0.000150302	-7.15548e-10	-1.24315
133525238	chr9:133525238:C:T	3.30282e-19	-7.15548e-10	-1.34139	0.000134404	-7.15548e-10	-1.35495
133525936	chr9:133525936:G:A	4.86027e-20	-2.19681	-1.06085	3.47349e-05	-1.63364	-1.07441
133526809	chr9:133526809:C:G	6.95092e-19	-7.15548e-10	-0.59729	0.000336471	-7.15548e-10	-0.437288
133527452	chr9:133527452:C:T	1.89372e-19	-0.690968	-1.20665	5.55956e-05	-1.16743	-1.07027
133527507	chr9:133527507:T:C	3.23864e-19	-7.15548e-10	-1.36101	0.000134376	-7.15548e-10	-1.35516
133528238	chr9:133528238:C:T	6.85731e-19	-7.15548e-10	-0.610848	0.000282543	-7.15548e-10	-0.611968
133528324	chr9:133528324:G:A	5.61421e-19	-7.15548e-10	-0.810862	0.000202311	-7.15548e-10	-0.945993
133528375	chr9:133528375:G:A	1.86517e-19	-1.91743	0.00462558	9.68815e-05	-1.72364	0.0413311
133528460	chr9:133528460:G:A	3.75308e-19	-7.15548e-10	-1.21359	0.000157755	-7.15548e-10	-1.19475
133528744	chr9:133528744:G:A	2.76262e-19	-0.604673	-0.915311	5.93107e-05	-1.12383	-1.04918
133528896	chr9:133528896:C:T	9.07359e-19	-7.15548e-10	-0.330795	0.000458336	-7.15548e-10	-0.128196
133528943	chr9:133528943:G:A	3.91831e-19	-7.15548e-10	-1.1705	0.000170759	-7.15548e-10	-1.11555
133529124	chr9:133529124:C:T	5.84623e-19	-7.15548e-10	-0.770367	0.00027592	-7.15548e-10	-0.635689
133529126	chr9:133529126:T:C	7.67928e-19	-7.15548e-10	-0.497638	0.000398383	-7.15548e-10	-0.268383
133529131	chr9:133529131:G:C	7.46906e-19	-7.15548e-10	-0.525394	0.00036586	-7.15548e-10	-0.353548
133529283	chr9:133529283:T:C	7.12338e-19	-7.15548e-10	-0.572782	0.000349078	-7.15548e-10	-0.400502
133529436	chr9:133529436:C:G	3.83936e-19	-7.15548e-10	-1.19086	0.000166894	-7.15548e-10	-1.13844
133529528	chr9:133529528:C:T	8.55562e-19	-7.15548e-10	-0.389575	0.000448363	-7.15548e-10	-0.150196
133529551	chr9:133529551:A:T	3.83261e-19	-7.15548e-10	-1.19262	0.000167982	-7.15548e-10	-1.13194
133529702	chr9:133529702:T:C	2.53531e-19	-0.249195	-1.35665	5.90725e-05	-0.862468	-1.31456
133529917	chr9:133529917:GA:G	6.2846e-19	-7.15548e-10	-0.698062	0.000319365	-7.15548e-10	-0.489462
133529936	chr9:133529936:C:T	6.94994e-19	-7.15548e-10	-0.597431	0.000340028	-7.15548e-10	-0.426769
133530265	chr9:133530265:A:G	3.52692e-19	-7.15548e-10	-1.27574	0.000153474	-7.15548e-10	-1.22227
133530360	chr9:133530360:G:A	7.44781e-19	-7.15548e-10	-0.528244	0.000362189	-7.15548e-10	-0.363631
133530579	chr9:133530579:G:A	1.50908e-18	-7.15548e-10	0.177918	0.000683282	-7.15548e-10	0.271109
133530670	chr9:133530670:C:G	6.01005e-20	-2.17687	-0.868442	3.67427e-05	-1.83778	-0.814085
133530851	chr9:133530851:C:T	6.12504e-20	-2.18195	-0.844417	3.86732e-05	-1.81796	-0.78269
133531247	chr9:133531247:A:G	3.54638e-19	-7.15548e-10	-1.27024	0.00015452	-7.15548e-10	-1.21547
133531484	chr9:133531484:G:A	4.16408e-19	-7.15548e-10	-1.10967	0.000179819	-7.15548e-10	-1.06385
133531561	chr9:133531561:G:A	7.48758e-19	-7.15548e-10	-0.522918	0.000242201	-7.15548e-10	-0.76603
133531754	chr9:133531754:A:G	2.76584e-19	-0.169958	-1.34886	6.39902e-05	-0.80374	-1.29333
133531860	chr9:133531860:T:C	6.14303e-19	-7.15548e-10	-0.720845	0.00027884	-7.15548e-10	-0.625161
133531936	chr9:133531936:C:T	2.17117e-19	-0.408538	-1.35236	5.24319e-05	-0.994373	-1.30191
133532073	chr9:133532073:C:T	2.07739e-19	-0.617315	-1.18774	1.56455e-05	-2.19646	-1.30915
133532266	chr9:133532266:G:A	3.08634e-19	-0.242712	-1.16647	7.91965e-05	-0.7545	-1.12937
133532712	chr9:133532712:A:G	1.72517e-19	-0.651537	-1.3393	1.89458e-05	-1.95486	-1.35936
133532918	chr9:133532918:G:A	3.66715e-19	-0.205543	-1.03121	7.66851e-05	-0.753624	-1.16247
133533118	chr9:133533118:G:A	8.25918e-19	-7.15548e-10	-0.424839	0.000267011	-7.15548e-10	-0.668508
133533135	chr9:133533135:A:G	7.02903e-19	-7.15548e-10	-0.586114	0.000342413	-7.15548e-10	-0.419782
133533182	chr9:133533182:T:C	3.35471e-19	-7.15548e-10	-1.3258	0.000140138	-7.15548e-10	-1.31317
133533275	chr9:133533275:G:A	3.81699e-19	-7.15548e-10	-1.1967	0.000163974	-7.15548e-10	-1.15609
133533285	chr9:133533285:G:C	3.91248e-19	-7.15548e-10	-1.17199	0.000171576	-7.15548e-10	-1.11077
133533296	chr9:133533296:G:A	4.42368e-19	-7.15548e-10	-1.04919	0.000172519	-7.15548e-10	-1.10529
133533448	chr9:133533448:A:T	4.18968e-20	-2.04915	-1.35697	1.63405e-05	-2.10689	-1.35526
133533490	chr9:133533490:C:T	7.24261e-20	-1.94181	-0.916954	4.31663e-05	-1.73485	-0.755891
133533588	chr9:133533588:T:C	3.91248e-19	-7.15548e-10	-1.17199	0.000171576	-7.15548e-10	-1.11077
133533623	chr9:133533623:C:T	7.2541e-19	-7.15548e-10	-0.554597	0.000353876	-7.15548e-10	-0.386851
133533863	chr9:133533863:C:T	5.76982e-20	-1.82942	-1.25669	1.67144e-05	-2.14993	-1.2896
133533893	chr9:133533893:C:T	4.49422e-20	-1.97646	-1.35949	1.59023e-05	-2.13658	-1.35275
133533916	chr9:133533916:C:T	4.45798e-19	-7.15548e-10	-1.04147	0.000173288	-7.15548e-10	-1.10084
133533953	chr9:133533953:A:G	5.86959e-20	-1.81631	-1.25265	1.68579e-05	-2.14484	-1.28614
133534193	chr9:133534193:C:T	3.84678e-20	-2.15789	-1.33362	2.04749e-05	-1.91777	-1.31882
133534331	chr9:133534331:G:A	1.65861e-18	-7.15548e-10	0.272399	0.000553933	-7.15548e-10	0.0612459
133535441	chr9:133535441:C:T	1.26578e-19	-2.1229	-0.177574	5.36689e-05	-2.15079	-0.122178
133535444	chr9:133535444:C:G	1.92266e-19	-0.560954	-1.3215	1.48436e-05	-2.19803	-1.36019
133536042	chr9:133536042:T:C	4.03582e-20	-2.12559	-1.31795	1.58382e-05	-2.19618	-1.29719
133536200	chr9:133536200:A:T	5.21757e-20	-1.89231	-1.29441	1.57888e-05	-2.17207	-1.32443
133536303	chr9:133536303:G:A	4.65722e-20	-1.96383	-1.3365	1.50428e-05	-2.19027	-1.35463
133536466	chr9:133536466:C:T	3.27962e-19	-7.15548e-10	-1.34844	0.000136259	-7.15548e-10	-1.34124
133536484	chr9:133536484:A:C	7.8686e-20	-2.1065	-0.669369	3.28958e-05	-2.14378	-0.618671
133536800	chr9:133536800:A:G	6.50597e-19	-7.15548e-10	-0.663444	0.000269034	-7.15548e-10	-0.66096
133536945	chr9:133536945:G:T	3.33174e-19	-0.378913	-0.953757	5.45673e-05	-1.41008	-0.846282
133536965	chr9:133536965:G:A	3.23869e-19	-7.15548e-10	-1.361	0.000133571	-7.15548e-10	-1.36117
133537072	chr9:133537072:G:T	5.4898e-19	-7.15548e-10	-0.833271	0.00021427	-7.15548e-10	-0.88856
133537293	chr9:133537293:G:C	7.91593e-19	-7.15548e-10	-0.467286	0.000326127	-7.15548e-10	-0.468511
133538011	chr9:133538011:T:C	5.55875e-19	-0.429986	-0.390804	0.000165772	-0.864479	-0.280706
133538440	chr9:133538440:G:T	6.76737e-20	-1.86489	-1.06174	2.41791e-05	-2.14123	-0.929076
133538893	chr9:133538893:A:G	4.64582e-19	-1.38427	0.384077	0.000108309	-1.67389	0.103083
133538988	chr9:133538988:G:A	3.95946e-19	-7.15548e-10	-1.16006	0.000160198	-7.15548e-10	-1.17939
133538993	chr9:133538993:C:T	1.51104e-19	-2.12337	-6.63902e-10	6.50806e-05	-2.08017	-6.63902e-10
133538995	chr9:133538995:C:A	3.83617e-19	-7.15548e-10	-1.19169	0.000157388	-7.15548e-10	-1.19708
133539025	chr9:133539025:C:T	1.0916e-17	2.15665	-6.63902e-10	0.00118903	0.825099	-6.63902e-10
133539394	chr9:133539394:C:T	7.25871e-20	-1.79436	-1.06219	1.98556e-05	-2.13007	-1.13724
133539444	chr9:133539444:G:A	1.5771e-19	-2.08057	-6.63902e-10	7.89612e-05	-1.88684	-6.63902e-10
133539463	chr9:133539463:C:T	3.79631e-19	-7.15548e-10	-1.20214	0.000158689	-7.15548e-10	-1.18885
133539547	chr9:133539547:T:G	3.38085e-19	-7.15548e-10	-1.31804	0.000136885	-7.15548e-10	-1.33666
133539920	chr9:133539920:T:A	6.37219e-20	-1.62575	-1.36106	4.29132e-05	-1.13558	-1.36104
133540191	chr9:133540191:G:A	1.0444e-18	-7.15548e-10	-0.190133	0.000481482	-7.15548e-10	-0.0789288
133540399	chr9:133540399:G:A	6.88424e-20	-2.18254	-0.726976	3.15384e-05	-2.12749	-0.677106
133540499	chr9:133540499:A:G	3.24553e-19	-7.15548e-10	-1.35889	0.000133621	-7.15548e-10	-1.36079
133540843	chr9:133540843:C:A	6.68938e-20	-1.73619	-1.20204	2.46963e-05	-1.80497	-1.24417
133541087	chr9:133541087:T:G	3.35658e-19	-0.00550566	-1.31974	0.000104549	-0.274097	-1.33204
133541530	chr9:133541530:C:A	3.79337e-19	-0.102487	-1.10042	0.000124523	-0.382533	-1.04877
133541603	chr9:133541603:A:G	2.06576e-19	-0.855088	-0.955576	7.55909e-05	-1.03333	-0.897137
133541636	chr9:133541636:C:G	6.10608e-20	-1.85576	-1.17371	1.94535e-05	-2.16702	-1.12075
133541735	chr9:133541735:C:T	6.68993e-20	-1.96134	-0.976802	2.33992e-05	-2.19135	-0.911746
133541785	chr9:133541785:G:A	1.29741e-18	-7.15548e-10	0.0267918	0.000568322	-7.15548e-10	0.08689
133541816	chr9:133541816:A:T	1.54484e-19	-0.998937	-1.1023	5.71914e-05	-1.15822	-1.05117
133541969	chr9:133541969:A:G	1.07077e-19	-1.10968	-1.35811	3.86778e-05	-1.24784	-1.35269
133542086	chr9:133542086:C:T	2.14417e-19	-0.765673	-1.00774	7.87998e-05	-0.9368	-0.952088
133542107	chr9:133542107:G:A	1.43139e-19	-2.17752	-6.63902e-10	5.80214e-05	-2.19499	-6.63902e-10
133542208	chr9:133542208:T:G	2.05573e-19	-1.81554	-6.63902e-10	7.87382e-05	-1.88967	-6.63902e-10
133542232	chr9:133542232:C:T	1.12597e-19	-1.13244	-1.28508	5.01855e-05	-1.08579	-1.25428
133542238	chr9:133542238:G:A	1.48165e-19	-1.02	-1.12301	5.48817e-05	-1.17447	-1.07615
133542267	chr9:133542267:A:G	4.72488e-20	-1.93397	-1.35194	2.03247e-05	-1.88891	-1.35505
133542537	chr9:133542537:A:C	7.45174e-20	-1.62026	-1.21004	5.44387e-05	-1.08539	-1.17333
133542548	chr9:133542548:A:G	1.79527e-19	-1.29056	-0.660444	8.32025e-05	-1.28404	-0.550481
133543251	chr9:133543251:A:G	5.69045e-20	-2.12972	-0.970243	2.46477e-05	-2.13926	-0.911854
133543440	chr9:133543440:C:T	1.47514e-19	-2.14741	-6.63902e-10	6.65973e-05	-2.05713	-6.63902e-10
133543498	chr9:133543498:T:C	5.73012e-20	-1.74293	-1.35008	3.85282e-05	-1.26618	-1.33823
133543547	chr9:133543547:T:C	6.96378e-20	-1.84001	-1.05801	3.94141e-05	-1.6146	-0.96708
133543694	chr9:133543694:C:A	5.73687e-20	-1.81266	-1.27917	3.85068e-05	-1.35878	-1.24618
133543719	chr9:133543719:C:T	5.47813e-20	-1.87971	-1.25827	2.21041e-05	-1.92056	-1.23947
133543754	chr9:133543754:G:A	3.73272e-20	-2.19829	-1.32332	1.74402e-05	-2.09808	-1.29894
133543821	chr9:133543821:T:C	4.71064e-20	-2.06086	-1.22807	3.04558e-05	-1.65004	-1.18948
133544054	chr9:133544054:T:C	6.57253e-20	-1.76172	-1.19413	4.57946e-05	-1.27523	-1.1564
133544057	chr9:133544057:A:G	6.6818e-20	-1.74523	-1.19413	4.68785e-05	-1.25184	-1.1564
133544134	chr9:133544134:C:G	1.97689e-18	-7.15548e-10	0.447948	0.00074719	-7.15548e-10	0.360521
133544298	chr9:133544298:A:G	6.0764e-20	-1.81931	-1.21503	4.11833e-05	-1.35773	-1.18003
133544335	chr9:133544335:A:G	5.67e-20	-1.985	-1.11856	2.35549e-05	-2.01846	-1.078
133544407	chr9:133544407:C:T	9.06805e-20	-1.5437	-1.09029	5.40427e-05	-1.25041	-1.01562
133544732	chr9:133544732:C:T	8.77184e-20	-1.42563	-1.24157	7.45378e-05	-0.743146	-1.20135
133545182	chr9:133545182:G:A	8.55602e-20	-1.5461	-1.14602	6.86482e-05	-0.924657	-1.10215
133545262	chr9:133545262:T:C	8.70488e-20	-1.51741	-1.15746	7.10874e-05	-0.876945	-1.11494
133545284	chr9:133545284:G:A	8.61813e-20	-1.53851	-1.14637	6.98233e-05	-0.907298	-1.10253
133545287	chr9:133545287:C:T	3.61498e-19	-7.15548e-10	-1.25108	0.000144744	-7.15548e-10	-1.28083
133545802	chr9:133545802:G:A	5.79924e-20	-2.17446	-0.906567	2.22473e-05	-2.14954	-1.00404
133546109	chr9:133546109:A:G	1.17884e-19	-1.38903	-0.982603	7.20632e-05	-1.07107	-0.907179
133546192	chr9:133546192:T:C	9.42408e-20	-1.52621	-1.06927	5.57645e-05	-1.23324	-1.00142
133546215	chr9:133546215:T:A	7.04273e-20	-1.68574	-1.20102	5.35796e-05	-1.11077	-1.16386
133546370	chr9:133546370:A:G	4.51145e-19	-7.15548e-10	-1.02955	0.00019655	-7.15548e-10	-0.974883
133546423	chr9:133546423:G:T	4.34539e-20	-2.18197	-1.18766	1.86175e-05	-2.16812	-1.16358
133546624	chr9:133546624:C:G	7.90055e-20	-1.6241	-1.14771	3.69169e-05	-1.55915	-1.08798
133546636	chr9:133546636:C:T	3.42409e-19	-7.15548e-10	-1.30533	0.000137587	-7.15548e-10	-1.33154
133546663	chr9:133546663:C:T	4.59239e-20	-1.99391	-1.32044	1.53766e-05	-2.18509	-1.33787
133546919	chr9:133546919:C:T	1.05985e-19	-1.47949	-0.998549	6.599e-05	-1.16881	-0.897484
133547048	chr9:133547048:C:T	8.7779e-20	-1.536	-1.13051	7.23465e-05	-0.891698	-1.08263
133547114	chr9:133547114:A:T	7.80828e-20	-1.64919	-1.13437	6.12287e-05	-1.05431	-1.08687
133547174	chr9:133547174:C:T	5.3355e-20	-1.81769	-1.34667	2.75444e-05	-1.58792	-1.35208
133547224	chr9:133547224:C:T	9.83184e-20	-1.43341	-1.11971	8.42906e-05	-0.750464	-1.07106
133547260	chr9:133547260:T:C	7.66758e-20	-1.66367	-1.13808	5.9575e-05	-1.07599	-1.09257
133547332	chr9:133547332:C:T	5.39357e-20	-1.83716	-1.31638	2.8091e-05	-1.61309	-1.30726
133547512	chr9:133547512:A:T	1.53197e-19	-1.4465	-0.663104	7.35389e-05	-1.43518	-0.522803
133547516	chr9:133547516:A:G	9.64578e-20	-1.38432	-1.18791	4.45651e-05	-1.32056	-1.13829
133547548	chr9:133547548:C:G	7.94596e-20	-1.63557	-1.13051	6.27513e-05	-1.03399	-1.08263
133547598	chr9:133547598:C:T	3.9589e-19	-1.1602	-6.63902e-10	0.00013085	-1.38175	-6.63902e-10
133547708	chr9:133547708:G:A	3.32182e-19	-7.15548e-10	-1.33565	0.000139959	-7.15548e-10	-1.31445
133547724	chr9:133547724:C:G	3.83227e-19	-7.15548e-10	-1.19271	0.000151187	-7.15548e-10	-1.23728
133547746	chr9:133547746:C:G	8.01723e-20	-1.61987	-1.13729	6.3683e-05	-1.0112	-1.09068
133547858	chr9:133547858:G:A	7.83066e-20	-1.64476	-1.13594	6.15117e-05	-1.04754	-1.08903
133547866	chr9:133547866:G:A	8.04853e-20	-1.63246	-1.1208	6.37452e-05	-1.0295	-1.0714
133547889	chr9:133547889:A:G	8.02714e-20	-1.63572	-1.1202	6.34239e-05	-1.0342	-1.07176
133547919	chr9:133547919:C:A	7.91617e-20	-1.63868	-1.13116	6.24428e-05	-1.03783	-1.08372
133547931	chr9:133547931:G:C	7.86696e-20	-1.64557	-1.13051	6.18747e-05	-1.04805	-1.08263
133547958	chr9:133547958:G:A	4.86978e-19	-7.15548e-10	-0.953115	0.000188677	-7.15548e-10	-1.01576
133548008	chr9:133548008:A:T	7.72537e-20	-1.66373	-1.13051	6.02215e-05	-1.07514	-1.08263
133548072	chr9:133548072:T:A	7.82049e-20	-1.65149	-1.13051	6.12978e-05	-1.05742	-1.08263
133548087	chr9:133548087:A:G	7.86895e-20	-1.64067	-1.13515	6.17463e-05	-1.0434	-1.08936
133548140	chr9:133548140:T:C	7.75114e-20	-1.64568	-1.14523	6.07565e-05	-1.04963	-1.09929
133548377	chr9:133548377:G:A	7.54421e-20	-1.69281	-1.12516	5.82561e-05	-1.11512	-1.07582
133548410	chr9:133548410:G:A	7.98579e-20	-1.63193	-1.12915	6.3135e-05	-1.02938	-1.08114
133548459	chr9:133548459:G:A	5.25957e-20	-1.83554	-1.34316	2.73426e-05	-1.61098	-1.33638
133548513	chr9:133548513:A:G	6.94117e-20	-1.62081	-1.28047	4.90552e-05	-1.11698	-1.24588
133548553	chr9:133548553:A:G	7.57886e-20	-1.68222	-1.13117	5.86772e-05	-1.10039	-1.08335
133548587	chr9:133548587:A:G	7.7443e-20	-1.63698	-1.15481	6.11249e-05	-1.03421	-1.10866
133548672	chr9:133548672:A:G	7.02086e-20	-1.7257	-1.16417	5.30125e-05	-1.16575	-1.11952
133548698	chr9:133548698:T:TG	6.69656e-19	-7.15548e-10	-0.63457	0.000281698	-7.15548e-10	-0.614961
133548713	chr9:133548713:C:G	3.53868e-19	-7.15548e-10	-1.27241	0.000142205	-7.15548e-10	-1.29853
133548780	chr9:133548780:G:A	7.52338e-20	-1.68991	-1.13083	5.8069e-05	-1.11249	-1.08168
133548830	chr9:133548830:A:G	7.4076e-20	-1.68558	-1.15067	5.7052e-05	-1.10624	-1.1056
133548845	chr9:133548845:T:C	7.27238e-20	-1.67624	-1.17842	5.59401e-05	-1.09424	-1.13728
133549409	chr9:133549409:A:G	7.01089e-20	-1.71288	-1.1784	5.32435e-05	-1.14211	-1.13882
133549709	chr9:133549709:A:G	7.22949e-20	-1.70165	-1.15893	5.50501e-05	-1.1243	-1.12326
133549815	chr9:133549815:G:A	2.11786e-19	-1.06997	-0.715789	9.69202e-05	-0.95999	-0.72192
133550072	chr9:133550072:A:T	7.24858e-20	-1.7131	-1.14484	5.52547e-05	-1.14314	-1.1007
133550486	chr9:133550486:A:G	5.92955e-20	-1.94708	-1.11172	2.04866e-05	-2.10539	-1.13063
133550639	chr9:133550639:G:A	4.68572e-20	-1.96681	-1.32742	1.958e-05	-1.96856	-1.31273
133550778	chr9:133550778:C:T	5.74283e-20	-2.06379	-1.027	2.09179e-05	-2.17112	-1.04407
133550823	chr9:133550823:T:A	6.71488e-20	-1.76127	-1.17315	4.9632e-05	-1.21928	-1.13188
133551282	chr9:133551282:C:T	7.45518e-19	-7.15548e-10	-0.527254	0.000325748	-7.15548e-10	-0.469673
133551441	chr9:133551441:C:T	3.83095e-19	-7.15548e-10	-1.19305	0.000152424	-7.15548e-10	-1.22913
133551599	chr9:133551599:A:G	3.83277e-20	-2.19498	-1.30018	1.97778e-05	-1.94564	-1.3256
133551922	chr9:133551922:T:C	9.49031e-20	-1.47217	-1.11631	7.63994e-05	-0.878147	-1.04168
133551997	chr9:133551997:T:A	3.92803e-20	-2.19829	-1.27232	1.93341e-05	-1.99051	-1.30342
133552332	chr9:133552332:GTTGAATC:G	6.5677e-20	-1.60414	-1.35245	3.99971e-05	-1.21063	-1.35636
133552387	chr9:133552387:T:C	3.86919e-20	-2.19536	-1.29035	2.03825e-05	-1.94518	-1.29594
133552873	chr9:133552873:A:T	3.99959e-19	-1.14997	-6.63902e-10	8.99304e-05	-1.75676	-6.63902e-10
133552938	chr9:133552938:C:T	3.29796e-19	-7.15548e-10	-1.34286	0.000138574	-7.15548e-10	-1.32439
133553137	chr9:133553137:C:T	4.65126e-19	-7.15548e-10	-0.999025	0.000196589	-7.15548e-10	-0.974684
133553201	chr9:133553201:T:G	3.66311e-19	-7.15548e-10	-1.23785	0.000150237	-7.15548e-10	-1.24359
133553260	chr9:133553260:C:T	2.6386e-19	-1.56591	-6.63902e-10	8.25807e-05	-1.84202	-6.63902e-10
133553366	chr9:133553366:C:T	7.24166e-20	-2.11915	-0.739753	3.70462e-05	-1.78203	-0.861598
133553609	chr9:133553609:G:A	7.7005e-20	-2.19558	-0.601885	3.0048e-05	-2.16779	-0.685213
133554044	chr9:133554044:G:A	2.33035e-18	0.612439	-6.63902e-10	0.000378124	-0.320577	-6.63902e-10
133554049	chr9:133554049:C:T	3.62918e-20	-2.19833	-1.35142	1.53343e-05	-2.17996	-1.34575
133554647	chr9:133554647:C:T	3.51783e-19	-7.15548e-10	-1.27832	0.000151597	-7.15548e-10	-1.23457
133554678	chr9:133554678:G:A	1.53092e-19	-2.11029	-6.63902e-10	6.77878e-05	-2.03942	-6.63902e-10
133555301	chr9:133555301:C:G	4.33405e-20	-2.19768	-1.17457	1.73054e-05	-2.18828	-1.2165
133555378	chr9:133555378:A:G	1.20073e-19	-1.06175	-1.29148	8.04808e-05	-0.574874	-1.29291
133555838	chr9:133555838:C:T	3.95763e-19	-7.15548e-10	-1.16052	0.000160706	-7.15548e-10	-1.17622
133555922	chr9:133555922:C:T	5.46819e-20	-1.79744	-1.34236	1.87616e-05	-1.98014	-1.34384
133556558	chr9:133556558:G:A	1.9881e-19	-0.489692	-1.35929	6.59166e-05	-0.706231	-1.36118
133556823	chr9:133556823:C:A	7.4392e-20	-1.68375	-1.14823	2.83449e-05	-1.7385	-1.17285
133557075	chr9:133557075:G:A	1.41286e-19	-2.19055	-6.63902e-10	5.86351e-05	-2.18447	-6.63902e-10
133557471	chr9:133557471:C:T	3.36455e-19	-7.15548e-10	-1.32287	0.000140418	-7.15548e-10	-1.31118
133557510	chr9:133557510:G:C	5.3748e-20	-2.15402	-1.00301	2.4146e-05	-2.15316	-0.918523
133557631	chr9:133557631:G:T	1.21638e-19	-0.980439	-1.35985	3.84556e-05	-1.24592	-1.36037
133557816	chr9:133557816:G:A	3.31118e-19	-7.15548e-10	-1.33886	0.00013582	-7.15548e-10	-1.34447
133557843	chr9:133557843:G:A	2.96184e-19	-1.45035	-6.63902e-10	0.000115408	-1.50733	-6.63902e-10
133557950	chr9:133557950:C:T	3.78956e-19	-7.15548e-10	-1.20391	0.000155561	-7.15548e-10	-1.20876
133558376	chr9:133558376:A:G	9.43901e-20	-1.23655	-1.35735	3.2278e-05	-1.42156	-1.35985
133558476	chr9:133558476:C:T	1.50136e-19	-2.12979	-6.63902e-10	5.89022e-05	-2.17992	-6.63902e-10
133560208	chr9:133560208:G:A	2.59378e-19	-0.376904	-1.20614	0.000259012	0.510247	-1.20917
133560265	chr9:133560265:A:G	5.43758e-20	-1.86128	-1.28413	2.47862e-05	-1.75929	-1.28622
133560310	chr9:133560310:G:A	1.71826e-19	-1.99485	-6.63902e-10	7.6252e-05	-1.92175	-6.63902e-10
133560573	chr9:133560573:C:T	3.46353e-19	-7.15548e-10	-1.29388	0.000148683	-7.15548e-10	-1.25398
133560588	chr9:133560588:G:A	3.48317e-19	-7.15548e-10	-1.28822	0.000146761	-7.15548e-10	-1.26699
133560755	chr9:133560755:G:A	3.49962e-19	-7.15548e-10	-1.28351	0.00014753	-7.15548e-10	-1.26176
133561003	chr9:133561003:C:T	9.32004e-20	-1.46056	-1.14602	4.41973e-05	-1.38324	-1.0839
133561049	chr9:133561049:A:G	2.76093e-18	-7.15548e-10	0.78199	0.00110988	-7.15548e-10	0.756209
133561321	chr9:133561321:A:G	8.49913e-20	-1.36385	-1.33493	6.88965e-05	-0.695329	-1.32786
133561397	chr9:133561397:C:G	5.45786e-19	-7.15548e-10	-0.839108	0.000241246	-7.15548e-10	-0.769982
133561506	chr9:133561506:G:A	6.20532e-20	-1.66058	-1.35276	2.69429e-05	-1.62625	-1.33583
133561513	chr9:133561513:TC:T	4.27535e-20	-2.04097	-1.34492	1.7086e-05	-2.15585	-1.26169
133561740	chr9:133561740:A:G	3.38694e-19	-7.15548e-10	-1.31624	0.000141391	-7.15548e-10	-1.30427
133561792	chr9:133561792:T:G	7.41191e-20	-1.48882	-1.34685	5.63334e-05	-0.868774	-1.35574
133561927	chr9:133561927:T:G	8.76129e-20	-1.33082	-1.33758	7.21239e-05	-0.646394	-1.33102
133562063	chr9:133562063:G:A	8.62342e-20	-1.34448	-1.33978	7.06149e-05	-0.664951	-1.33361
133562974	chr9:133562974:CT:C	6.70455e-19	-7.15548e-10	-0.633377	0.000251764	-7.15548e-10	-0.727307
133562990	chr9:133562990:C:T	1.00197e-18	-7.15548e-10	-0.231609	0.000353587	-7.15548e-10	-0.38767
133563068	chr9:133563068:G:T	3.42802e-19	-7.15548e-10	-1.30418	0.00014407	-7.15548e-10	-1.2855
133563087	chr9:133563087:C:T	1.23291e-18	-7.15548e-10	-0.0241981	0.000501177	-7.15548e-10	-0.0388389
133563093	chr9:133563093:A:G	2.47199e-19	-1.63114	-6.63902e-10	0.000118158	-1.48377	-6.63902e-10
133563330	chr9:133563330:G:A	3.91982e-20	-2.14714	-1.32557	1.57676e-05	-2.19817	-1.29967
133563434	chr9:133563434:GTAAGTGTCAAGCCTGTGGGCGTTGTCAC:G	3.24228e-19	-7.15548e-10	-1.35989	0.000133609	-7.15548e-10	-1.36088
133564966	chr9:133564966:G:A	5.61707e-20	-1.77186	-1.34108	2.41789e-05	-1.75372	-1.3166
133565112	chr9:133565112:A:C	4.97888e-19	-0.930958	-6.63902e-10	0.000165862	-1.14464	-6.63902e-10
133565434	chr9:133565434:A:G	1.17471e-18	-7.15548e-10	-0.0725604	0.000477232	-7.15548e-10	-0.0877947
133565497	chr9:133565497:G:A	8.22709e-20	-1.82445	-0.906864	3.83273e-05	-1.76987	-0.839767
133565506	chr9:133565506:A:G	4.75007e-20	-1.9195	-1.36109	3.55924e-05	-1.32313	-1.36054
133565547	chr9:133565547:G:T	1.73003e-19	-1.98802	-6.63902e-10	7.64282e-05	-1.91945	-6.63902e-10
133565742	chr9:133565742:A:G	8.04055e-20	-1.39963	-1.35462	6.35249e-05	-0.747081	-1.35729
133566225	chr9:133566225:T:G	6.11716e-20	-1.68414	-1.34351	2.60643e-05	-1.67491	-1.32033
133566364	chr9:133566364:C:T	1.49884e-19	-2.13147	-6.63902e-10	6.45782e-05	-2.08792	-6.63902e-10
133566539	chr9:133566539:C:T	5.7863e-20	-1.73975	-1.34351	2.45763e-05	-1.73369	-1.32033
133567003	chr9:133567003:C:T	3.31618e-19	-7.15548e-10	-1.33735	0.000138224	-7.15548e-10	-1.32692
133567097	chr9:133567097:G:A	1.91773e-19	-1.88502	-6.63902e-10	7.63225e-05	-1.92083	-6.63902e-10
133567164	chr9:133567164:C:T	3.87546e-19	-7.15548e-10	-1.1815	0.00015251	-7.15548e-10	-1.22857
133567182	chr9:133567182:G:A	3.93045e-19	-7.15548e-10	-1.16741	0.000169218	-7.15548e-10	-1.12461
133567256	chr9:133567256:C:T	1.76431e-19	-1.27905	-0.689357	6.22432e-05	-1.46558	-0.659172
133567276	chr9:133567276:C:T	1.17471e-18	-7.15548e-10	-0.0725604	0.000477232	-7.15548e-10	-0.0877947
133567444	chr9:133567444:G:A	4.84007e-20	-1.903	-1.35882	2.18606e-05	-1.81364	-1.35747
133567845	chr9:133567845:A:G	1.2292e-19	-0.971013	-1.35879	9.14845e-05	-0.381067	-1.35856
133568010	chr9:133568010:C:T	5.5398e-20	-1.81629	-1.3105	2.57851e-05	-1.70124	-1.30476
133568548	chr9:133568548:G:A	3.99941e-20	-2.09338	-1.35922	1.77436e-05	-2.02418	-1.35559
133568586	chr9:133568586:TC:T	1.98199e-18	0.450524	-6.63902e-10	0.0036145	1.93691	-6.63902e-10
133568599	chr9:133568599:C:A	3.34588e-19	-7.15548e-10	-1.32844	0.000139662	-7.15548e-10	-1.31657
133568974	chr9:133568974:T:C	7.55207e-20	-2.1103	-0.706625	3.32366e-05	-2.04436	-0.707785
133569082	chr9:133569082:CA:C	4.3312e-19	-7.15548e-10	-1.07032	0.000187498	-7.15548e-10	-1.02203
133569102	chr9:133569102:T:C	3.37736e-19	-7.15548e-10	-1.31907	0.000142904	-7.15548e-10	-1.29363
133569143	chr9:133569143:G:A	3.77142e-20	-2.15539	-1.3559	1.65523e-05	-2.08805	-1.36122
133569476	chr9:133569476:A:G	1.29254e-19	-1.12636	-1.1532	9.5064e-05	-0.555041	-1.14621
133569488	chr9:133569488:C:G	7.86523e-20	-1.61471	-1.16159	3.36771e-05	-1.58465	-1.15433
133569624	chr9:133569624:G:A	3.30746e-19	-7.15548e-10	-1.33998	0.000136236	-7.15548e-10	-1.34141
133570034	chr9:133570034:A:C	3.31168e-19	-7.15548e-10	-1.33871	0.000138015	-7.15548e-10	-1.32844
133570351	chr9:133570351:C:T	7.25773e-20	-1.53993	-1.31675	3.14291e-05	-1.52492	-1.28315
133570435	chr9:133570435:C:T	1.48886e-19	-2.13816	-6.63902e-10	6.40804e-05	-2.09566	-6.63902e-10
133570935	chr9:133570935:A:G	3.53539e-19	-2.17627	0.90293	0.000179595	-2.19171	1.12662
133571158	chr9:133571158:C:G	3.32802e-19	-7.15548e-10	-1.33378	0.000137443	-7.15548e-10	-1.33259
133571184	chr9:133571184:CCT:C	4.19232e-19	-7.15548e-10	-1.10291	0.000180867	-7.15548e-10	-1.05804
133571319	chr9:133571319:A:C	6.55874e-19	0.672293	-1.32766	0.000618658	1.5016	-1.32985
133571467	chr9:133571467:C:A	1.17345e-18	-7.15548e-10	-0.0736268	0.000407059	-7.15548e-10	-0.246841
133571835	chr9:133571835:C:G	1.06808e-19	-1.23357	-1.23673	5.04485e-05	-1.14639	-1.18846
133571965	chr9:133571965:C:T	4.67694e-19	-7.15548e-10	-0.99352	0.00020861	-7.15548e-10	-0.91533
133572410	chr9:133572410:G:A	5.09003e-20	-2.14675	-1.06471	2.19049e-05	-2.09777	-1.07132
133572532	chr9:133572532:G:T	8.50653e-20	-1.43886	-1.25906	3.01569e-05	-1.55477	-1.29461
133572725	chr9:133572725:G:A	9.16599e-20	-1.44024	-1.18301	3.96693e-05	-1.40609	-1.16914
133573082	chr9:133573082:TG:T	2.35282e-19	-0.404895	-1.27565	0.000195632	0.300058	-1.27962
133573340	chr9:133573340:G:A	3.49162e-19	-7.15548e-10	-1.2858	0.000146523	-7.15548e-10	-1.26861
133573728	chr9:133573728:G:A	1.56562e-19	-0.77824	-1.30964	0.000119449	-0.146905	-1.326
133573863	chr9:133573863:G:A	7.86399e-20	-1.43754	-1.33891	2.73114e-05	-1.64459	-1.30391
133574207	chr9:133574207:G:A	1.77314e-19	-0.608896	-1.35452	6.21623e-05	-0.772319	-1.35373
133574320	chr9:133574320:C:T	9.07273e-20	-2.14792	-0.485558	4.00695e-05	-2.14934	-0.415839
133574344	chr9:133574344:G:A	3.5761e-19	-7.15548e-10	-1.26189	0.000149779	-7.15548e-10	-1.24664
133574681	chr9:133574681:C:T	2.88524e-19	-0.116847	-1.35971	0.000235961	0.568841	-1.36097
133575022	chr9:133575022:G:A	2.38951e-19	-0.332727	-1.33235	0.000176119	0.249549	-1.33419
133575081	chr9:133575081:G:T	1.09262e-19	-1.1876	-1.25999	5.1167e-05	-1.10299	-1.21771
133575116	chr9:133575116:C:T	3.25414e-19	-7.15548e-10	-1.35623	0.000135099	-7.15548e-10	-1.34979
133575149	chr9:133575149:GC:G	5.26407e-20	-1.87099	-1.30685	2.16925e-05	-1.8917	-1.28714
133575240	chr9:133575240:G:A	7.58314e-20	-1.56763	-1.24519	3.07692e-05	-1.55068	-1.27861
133575347	chr9:133575347:A:C	3.373e-19	-7.15548e-10	-1.32036	0.000133702	-7.15548e-10	-1.36018
133575459	chr9:133575459:G:A	1.9828e-19	-1.85166	-6.63902e-10	8.28135e-05	-1.83921	-6.63902e-10
133575537	chr9:133575537:C:A	8.83093e-20	-1.31379	-1.34669	3.3744e-05	-1.39133	-1.34566
133575636	chr9:133575636:C:T	1.17086e-18	-2.12014	2.0443	0.000542121	-1.95346	1.99315
133575640	chr9:133575640:G:A	3.70631e-19	-7.15548e-10	-1.22613	0.000155561	-7.15548e-10	-1.20876
133575676	chr9:133575676:C:T	3.2379e-19	-7.15548e-10	-1.36124	0.000133562	-7.15548e-10	-1.36124
133575722	chr9:133575722:G:A	6.25879e-19	-7.15548e-10	-0.702177	0.000282357	-7.15548e-10	-0.612627
133576095	chr9:133576095:A:C	1.92328e-19	-1.88213	-6.63902e-10	6.04729e-05	-2.1536	-6.63902e-10
133576144	chr9:133576144:A:AG	2.19396e-18	-0.172486	0.724617	0.00175929	0.550311	0.666557
133576154	chr9:133576154:A:T	1.98055e-19	-1.85279	-6.63902e-10	7.77123e-05	-1.90279	-6.63902e-10
133576370	chr9:133576370:G:C	3.733e-19	-7.15548e-10	-1.21895	0.000156625	-7.15548e-10	-1.20194
133576633	chr9:133576633:C:T	3.27616e-19	-7.15548e-10	-1.34949	0.000136341	-7.15548e-10	-1.34064
133577051	chr9:133577051:C:G	3.97532e-19	-7.15548e-10	-1.15606	0.000160197	-7.15548e-10	-1.17939
133577183	chr9:133577183:A:G	7.45793e-19	0.471271	-0.998157	0.000615465	1.17458	-1.008
133577265	chr9:133577265:C:T	6.47768e-20	-1.64142	-1.32896	2.73136e-05	-1.60465	-1.34377
133577560	chr9:133577560:G:A	2.50841e-19	-0.464591	-1.15193	0.000291773	0.539169	-1.11899
133577602	chr9:133577602:G:A	3.90542e-19	-0.0676092	-1.10619	0.000322606	0.640643	-1.12001
133577767	chr9:133577767:G:A	6.09227e-20	-2.12721	-0.904521	2.61109e-05	-2.11219	-0.881261
133577874	chr9:133577874:C:T	6.84262e-20	-1.79034	-1.12524	2.61085e-05	-1.9059	-1.08764
133577967	chr9:133577967:A:G	3.99205e-19	-0.0792021	-1.07266	0.000327044	0.62232	-1.08802
133578005	chr9:133578005:A:G	5.69149e-19	0.276625	-1.07382	0.000494278	1.03492	-1.08762
133578043	chr9:133578043:C:T	3.44549e-19	-0.395227	-0.903871	0.000253954	0.19886	-0.917504
133578137	chr9:133578137:C:T	3.9182e-19	-0.15839	-1.01214	0.000318475	0.535617	-1.02787
133578178	chr9:133578178:C:CCCA	4.27173e-19	-0.0449618	-1.03918	0.000353234	0.666304	-1.05497
133578275	chr9:133578275:C:T	3.71579e-19	-7.15548e-10	-1.22357	0.000157676	-7.15548e-10	-1.19525
133578347	chr9:133578347:G:A	6.09606e-20	-1.69353	-1.33758	3.51921e-05	-1.3487	-1.34627
133578400	chr9:133578400:T:C	2.10584e-19	-0.661274	-1.13017	0.000156269	-0.0838757	-1.12034
133578446	chr9:133578446:A:G	3.62255e-19	-0.209793	-1.03919	0.000294146	0.48282	-1.05454
133578568	chr9:133578568:C:T	7.78802e-20	-2.19475	-0.591417	2.79384e-05	-2.19836	-0.72744
133578798	chr9:133578798:C:T	1.46455e-19	-2.15462	-6.63902e-10	6.0952e-05	-2.14571	-6.63902e-10
133579241	chr9:133579241:G:A	3.35865e-19	-7.15548e-10	-1.32462	0.000142081	-7.15548e-10	-1.2994
133579457	chr9:133579457:G:A	6.3236e-19	-7.15548e-10	-0.691875	0.000253815	-7.15548e-10	-0.719191
133579465	chr9:133579465:G:A	4.07302e-20	-2.13887	-1.29549	1.76658e-05	-2.09088	-1.29329
133579606	chr9:133579606:C:T	1.42637e-19	-2.18103	-6.63902e-10	5.95614e-05	-2.16879	-6.63902e-10
133579625	chr9:133579625:C:A	1.44603e-19	-0.90766	-1.25968	4.57317e-05	-1.13852	-1.29448
133579907	chr9:133579907:G:A	3.25816e-19	-1.355	-6.63902e-10	0.00010846	-1.56941	-6.63902e-10
133580075	chr9:133580075:T:C	7.0925e-20	-1.8454	-1.03432	2.64948e-05	-1.93278	-1.04607
133580355	chr9:133580355:G:T	1.49288e-19	-2.13546	-6.63902e-10	6.25679e-05	-2.11955	-6.63902e-10
133580391	chr9:133580391:C:T	3.40084e-19	-7.15548e-10	-1.31214	0.000143153	-7.15548e-10	-1.29188
133580565	chr9:133580565:G:A	4.67633e-19	-7.15548e-10	-0.99365	0.000180223	-7.15548e-10	-1.0616
133580598	chr9:133580598:T:C	3.26304e-19	-7.15548e-10	-1.3535	0.000135185	-7.15548e-10	-1.34915
133580775	chr9:133580775:A:G	5.40714e-20	-2.02259	-1.12843	2.02119e-05	-2.07297	-1.17656
133581285	chr9:133581285:C:T	2.89721e-19	-0.743593	-0.728823	0.000266799	-0.0240624	-0.64524
133581320	chr9:133581320:G:A	6.72911e-20	-1.70597	-1.22633	4.13029e-05	-1.35397	-1.18089
133581792	chr9:133581792:G:A	8.97956e-18	-0.798646	2.76002	0.00667589	-0.190044	2.7405
133582147	chr9:133582147:G:A	6.84576e-20	-2.15232	-0.762794	2.51523e-05	-2.16062	-0.870228
133582159	chr9:133582159:C:T	6.76144e-20	-2.1679	-0.759615	2.46253e-05	-2.18246	-0.869561
133582748	chr9:133582748:C:G	2.7554e-19	-0.864652	-0.657948	0.000252916	-0.165121	-0.557618
133583141	chr9:133583141:T:C	3.87041e-19	-7.15548e-10	-1.1828	0.000169827	-7.15548e-10	-1.12102
133583372	chr9:133583372:G:A	7.7571e-19	-2.17125	1.6837	0.000309847	-2.16972	1.65
133583762	chr9:133583762:G:C	4.47646e-20	-2.0141	-1.32582	1.95657e-05	-1.95768	-1.32434
133583855	chr9:133583855:C:T	4.62711e-20	-1.99658	-1.31023	1.79403e-05	-2.03601	-1.33275
133584089	chr9:133584089:G:T	3.70528e-19	-7.15548e-10	-1.2264	0.000159251	-7.15548e-10	-1.18532
133584092	chr9:133584092:C:T	6.23612e-20	-1.70101	-1.30738	2.58375e-05	-1.6771	-1.32687
133584820	chr9:133584820:G:A	3.70896e-19	-2.16169	0.936281	0.000197205	-2.17432	1.20276
133584848	chr9:133584848:G:A	1.54168e-19	-2.10329	-6.63902e-10	6.50804e-05	-2.08017	-6.63902e-10
133585505	chr9:133585505:C:T	1.06088e-19	-1.30838	-1.16868	3.95737e-05	-1.35967	-1.21796
133586169	chr9:133586169:GC:G	6.41767e-19	-7.15548e-10	-0.677109	0.000284737	-7.15548e-10	-0.604231
133586552	chr9:133586552:A:T	9.09481e-20	-1.46374	-1.1673	5.15969e-05	-1.24529	-1.06705
133586684	chr9:133586684:CTG:C	1.1059e-19	-1.58562	-0.849885	6.06858e-05	-1.41515	-0.734939
133586729	chr9:133586729:G:A	4.20289e-20	-2.10263	-1.30034	1.64075e-05	-2.1309	-1.32716
133586749	chr9:133586749:A:G	3.30913e-18	-0.770515	1.73362	0.00147223	-0.624636	1.66337
133587225	chr9:133587225:C:T	7.70391e-19	-7.15548e-10	-0.494435	0.000313665	-7.15548e-10	-0.507472
133587289	chr9:133587289:G:A	6.8393e-20	-1.64519	-1.27087	2.79865e-05	-1.62892	-1.29516
133587445	chr9:133587445:C:T	3.24642e-18	-0.789649	1.73362	0.00144073	-0.64626	1.66337
133587487	chr9:133587487:A:AGGCCTCCT	3.58089e-19	-7.15548e-10	-1.26055	0.000144459	-7.15548e-10	-1.2828
133587672	chr9:133587672:A:T	3.64413e-19	-7.15548e-10	-1.24305	0.000148894	-7.15548e-10	-1.25257
133587922	chr9:133587922:G:A	1.55978e-19	-2.12518	0.0335641	7.69064e-05	-2.14345	0.23024
133588134	chr9:133588134:C:T	5.2602e-19	-0.0190539	-0.856941	0.000316738	0.249198	-0.746922
133588152	chr9:133588152:G:A	3.15576e-18	-0.746333	1.66198	0.00140745	-0.600567	1.59431
133588158	chr9:133588158:T:C	5.07979e-19	-0.0303051	-0.880588	0.000304841	0.236814	-0.772821
133588219	chr9:133588219:G:A	5.2434e-19	-0.00446557	-0.874727	0.000315907	0.266047	-0.766396
133588276	chr9:133588276:C:T	4.93718e-19	-0.0649518	-0.874418	0.000296477	0.202396	-0.766226
133588285	chr9:133588285:T:G	5.08516e-19	-0.0481018	-0.861736	0.000305983	0.219727	-0.751996
133588405	chr9:133588405:T:G	1.63935e-18	-7.15548e-10	0.260723	0.000691756	-7.15548e-10	0.283435
133588983	chr9:133588983:C:T	2.95371e-18	-0.816962	1.66645	0.00131034	-0.676044	1.59829
133589116	chr9:133589116:C:T	4.07871e-19	-7.15548e-10	-1.13038	0.00016789	-7.15548e-10	-1.13249
133589136	chr9:133589136:C:T	1.90751e-18	0.0363117	0.375907	0.00141645	0.381311	0.618801
133589291	chr9:133589291:T:C	1.03775e-18	-7.15548e-10	-0.196521	0.000390398	-7.15548e-10	-0.288632
133589350	chr9:133589350:T:G	2.10442e-18	-7.15548e-10	0.510459	0.00089385	-7.15548e-10	0.539739
133589391	chr9:133589391:T:C	5.43967e-19	-0.0471498	-0.795296	0.000330315	0.220405	-0.676157
133589541	chr9:133589541:C:A	2.28728e-18	0.593786	-6.63902e-10	0.00455838	2.16892	-6.63902e-10
133589564	chr9:133589564:C:T	3.5269e-19	-7.15548e-10	-1.27574	0.000144545	-7.15548e-10	-1.28221
133589578	chr9:133589578:A:G	4.71581e-19	-0.181994	-0.803249	0.000286367	0.088224	-0.686749
133589927	chr9:133589927:C:T	4.15363e-19	-7.15548e-10	-1.11218	0.000169988	-7.15548e-10	-1.12007
133589975	chr9:133589975:C:A	9.55675e-19	-7.15548e-10	-0.278916	0.000383755	-7.15548e-10	-0.305794
133590330	chr9:133590330:C:A	8.91704e-20	-2.11499	-0.535797	3.83923e-05	-2.12026	-0.487683
133590623	chr9:133590623:C:G	5.99535e-20	-1.75867	-1.2891	4.06539e-05	-1.24135	-1.30935
133590663	chr9:133590663:C:T	2.1611e-19	-1.76555	-6.63902e-10	7.4609e-05	-1.94354	-6.63902e-10
133590682	chr9:133590682:G:A	6.53426e-19	-7.15548e-10	-0.659104	0.000268685	-7.15548e-10	-0.662258
133590752	chr9:133590752:G:A	7.74112e-20	-1.83049	-0.961708	3.0252e-05	-2.0265	-0.819734
133590934	chr9:133590934:T:C	5.30104e-20	-1.81806	-1.35279	2.59111e-05	-1.64116	-1.35997
133591058	chr9:133591058:T:C	6.3405e-20	-1.70114	-1.29065	3.09764e-05	-1.50779	-1.31479
133591503	chr9:133591503:A:G	3.65609e-19	-0.229608	-1.01016	0.000204987	0.0435509	-0.976405
133591551	chr9:133591551:G:A	4.37255e-18	2.07854	-0.836769	0.000462818	0.633711	-0.752176
133591625	chr9:133591625:C:T	6.89656e-20	-1.54784	-1.35989	3.51834e-05	-1.33417	-1.36106
133591684	chr9:133591684:G:T	4.65408e-19	-7.15548e-10	-0.99842	0.000188418	-7.15548e-10	-1.01713
133591830	chr9:133591830:C:T	3.38631e-19	-7.15548e-10	-1.31642	0.000144469	-7.15548e-10	-1.28273
133591871	chr9:133591871:C:T	1.00805e-19	-1.39266	-1.13548	3.33164e-05	-1.71834	-1.03141
133592005	chr9:133592005:G:A	1.3099e-18	-7.15548e-10	0.0363738	0.000513366	-7.15548e-10	-0.01481
133592024	chr9:133592024:C:T	1.90397e-19	-0.690235	-1.20199	6.17011e-05	-0.95451	-1.17899
133592197	chr9:133592197:C:T	8.80489e-18	3.30294	-1.36121	0.00337835	3.23037	-1.36102
133592370	chr9:133592370:G:A	3.23858e-19	-7.15548e-10	-1.36103	0.000133598	-7.15548e-10	-1.36096
133592574	chr9:133592574:T:C	5.93272e-20	-1.89164	-1.16663	2.94458e-05	-1.77181	-1.10143
133592897	chr9:133592897:C:A	4.1422e-19	-7.15548e-10	-1.11494	0.000175626	-7.15548e-10	-1.08744
133593189	chr9:133593189:T:G	1.97647e-18	1.808	-1.36027	0.000645921	1.56751	-1.35263
133593237	chr9:133593237:T:C	3.89876e-18	2.29845	-1.17137	0.00178709	2.37398	-1.14144
133593282	chr9:133593282:T:C	3.73215e-18	2.25009	-1.16669	0.00168597	2.311	-1.1367
133593391	chr9:133593391:C:T	4.6959e-18	2.52699	-1.21388	0.00214069	2.60197	-1.18889
133593456	chr9:133593456:TC:T	3.36306e-18	1.86443	-0.885153	0.000368608	0.4594	-0.805465
133593498	chr9:133593498:A:G	4.12262e-18	2.35258	-1.16967	0.0018711	2.4182	-1.13972
133593649	chr9:133593649:G:T	1.41883e-19	-2.18633	-6.63902e-10	5.787e-05	-2.1976	-6.63902e-10
133593657	chr9:133593657:A:G	8.37481e-20	-1.61762	-1.0959	2.89849e-05	-1.86286	-1.02616
133593770	chr9:133593770:C:T	4.2747e-18	2.3873	-1.16816	0.00194854	2.45707	-1.13804
133593959	chr9:133593959:C:A	4.41508e-19	-7.15548e-10	-1.05114	0.000184222	-7.15548e-10	-1.03966
133594000	chr9:133594000:A:C	2.44024e-18	0.323755	0.334764	0.00118384	0.528125	0.292594
133594106	chr9:133594106:A:G	4.11048e-18	2.35661	-1.17665	0.0018786	2.42966	-1.14717
133594162	chr9:133594162:G:A	4.35048e-18	2.00394	-0.767235	0.000462669	0.567146	-0.685931
133594213	chr9:133594213:A:G	4.4782e-19	-7.15548e-10	-1.03694	0.000191504	-7.15548e-10	-1.00089
133594260	chr9:133594260:C:T	6.06416e-18	2.6912	-1.12239	0.00272484	2.7391	-1.08474
133594265	chr9:133594265:A:G	3.06777e-18	0.362477	0.524894	0.00147818	0.566161	0.476608
133594332	chr9:133594332:A:G	5.6167e-20	-1.8416	-1.27141	2.29342e-05	-1.82476	-1.2984
133594341	chr9:133594341:A:C	3.26618e-19	-7.15548e-10	-1.35254	0.000133951	-7.15548e-10	-1.35832
133594420	chr9:133594420:G:A	5.45043e-19	-7.15548e-10	-0.840469	0.000236151	-7.15548e-10	-0.791327
133594421	chr9:133594421:T:C	9.61503e-20	-1.26307	-1.31235	3.7761e-05	-1.29282	-1.33171
133594555	chr9:133594555:C:T	6.39262e-18	2.73976	-1.1182	0.00285924	2.78333	-1.08082
133594768	chr9:133594768:A:G	5.12246e-18	2.56082	-1.16077	0.00234231	2.63209	-1.129
133594858	chr9:133594858:G:C	1.50973e-19	-2.12424	-6.63902e-10	6.27362e-05	-2.11686	-6.63902e-10
133594903	chr9:133594903:C:T	4.12064e-20	-2.15796	-1.26478	1.74916e-05	-2.11198	-1.2821
133595067	chr9:133595067:C:T	4.79213e-19	-7.15548e-10	-0.969188	0.000195386	-7.15548e-10	-0.980822
133595098	chr9:133595098:G:A	4.10093e-20	-2.163	-1.26454	1.73757e-05	-2.11887	-1.28186
133595102	chr9:133595102:A:G	5.6272e-20	-1.84418	-1.26696	2.29736e-05	-1.82672	-1.29473
133595163	chr9:133595163:T:C	5.05756e-19	-7.15548e-10	-0.91528	0.000217238	-7.15548e-10	-0.874806
133595307	chr9:133595307:G:A	3.43496e-19	-7.15548e-10	-1.30216	0.000140615	-7.15548e-10	-1.30977
133595379	chr9:133595379:C:T	2.25785e-18	1.44255	-0.861719	0.000269427	0.123697	-0.783198
133595400	chr9:133595400:C:T	1.09339e-18	-7.15548e-10	-0.144299	0.000492795	-7.15548e-10	-0.0557052
133595566	chr9:133595566:C:G	2.79193e-19	-1.50943	-6.63902e-10	9.21809e-05	-1.73205	-6.63902e-10
133596259	chr9:133596259:G:A	4.43317e-20	-2.05785	-1.29179	2.53336e-05	-1.76144	-1.26223
133596407	chr9:133596407:G:A	4.06135e-19	-7.15548e-10	-1.13465	0.000162798	-7.15548e-10	-1.16329
133596524	chr9:133596524:G:A	3.92182e-19	-1.16961	-6.63902e-10	0.000152744	-1.22704	-6.63902e-10
133596651	chr9:133596651:A:G	2.52474e-19	-0.383222	-1.2268	0.000130723	-0.154037	-1.22868
133596728	chr9:133596728:C:T	4.91867e-19	-7.15548e-10	-0.943126	0.000194261	-7.15548e-10	-0.986597
133596738	chr9:133596738:C:T	2.47047e-19	-0.423034	-1.20872	0.000127947	-0.193463	-1.21071
133597002	chr9:133597002:C:T	4.38908e-20	-2.02211	-1.33752	2.54308e-05	-1.70037	-1.31947
133597279	chr9:133597279:A:G	6.41748e-19	0.317361	-0.994498	0.00032864	0.53475	-0.995584
133597305	chr9:133597305:G:A	9.13654e-20	-1.51956	-1.10691	3.03954e-05	-1.79817	-1.04334
133597312	chr9:133597312:T:C	3.96551e-19	-7.15548e-10	-1.15853	0.000165386	-7.15548e-10	-1.14752
133597376	chr9:133597376:G:C	2.34497e-19	-0.463961	-1.21993	0.000120176	-0.242921	-1.22392
133597741	chr9:133597741:G:A	6.94797e-19	0.338195	-0.93591	0.000355289	0.551921	-0.934789
133597897	chr9:133597897:C:A	9.36234e-20	-1.33447	-1.26758	3.57817e-05	-1.38513	-1.29323
133598074	chr9:133598074:A:T	2.11447e-18	0.193197	0.32203	0.00100286	0.385252	0.269563
133598224	chr9:133598224:A:G	1.46515e-19	-2.1542	-6.63902e-10	6.07727e-05	-2.14866	-6.63902e-10
133598248	chr9:133598248:C:G	1.46769e-19	-2.15247	-6.63902e-10	6.08862e-05	-2.14679	-6.63902e-10
133598452	chr9:133598452:T:A	3.2405e-19	-7.15548e-10	-1.36044	0.000133593	-7.15548e-10	-1.361
133598690	chr9:133598690:T:C	1.43967e-18	0.0832778	0.0475603	0.000689148	0.275611	0.00404622
133599141	chr9:133599141:A:G	1.26824e-18	-7.15548e-10	0.00404949	0.00050337	-7.15548e-10	-0.0344728
133599150	chr9:133599150:C:T	3.97529e-20	-2.12831	-1.33035	1.72625e-05	-2.07183	-1.33544
133599259	chr9:133599259:C:T	6.49939e-19	-7.15548e-10	-0.664456	0.000252935	-7.15548e-10	-0.722666
133599386	chr9:133599386:C:G	4.74797e-19	-2.07685	1.0984	0.000302455	-1.80173	1.25787
133599547	chr9:133599547:A:T	3.81316e-20	-2.14955	-1.35074	1.65505e-05	-2.10147	-1.34791
133599575	chr9:133599575:T:G	3.82094e-19	-2.07188	0.876213	0.000243621	-1.79381	1.03363
133599925	chr9:133599925:TGTGA:T	5.56844e-19	-7.15548e-10	-0.819048	0.000225659	-7.15548e-10	-0.836774
133599973	chr9:133599973:GTGTC:G	3.82312e-19	-7.15548e-10	-1.1951	0.000154388	-7.15548e-10	-1.21633
133600054	chr9:133600054:TGA:T	1.84741e-18	1.37474	-0.994534	0.000222452	0.0696926	-0.92078
133600102	chr9:133600102:A:C	1.42608e-19	-2.03904	-0.14219	9.14116e-05	-1.73751	-0.00291279
133600138	chr9:133600138:G:A	2.93962e-18	0.844701	-6.63902e-10	0.000977424	0.629122	-6.63902e-10
133600515	chr9:133600515:T:A	4.99463e-19	-7.15548e-10	-0.927801	0.000196127	-7.15548e-10	-0.977033
133600626	chr9:133600626:A:T	7.20513e-19	-0.365037	-0.196333	0.000386829	-0.136796	-0.16102
133600652	chr9:133600652:G:C	5.45012e-19	-0.0956643	-0.744863	0.000297991	0.14166	-0.700394
133600685	chr9:133600685:C:T	6.33971e-19	-7.15548e-10	-0.689331	0.000248395	-7.15548e-10	-0.740778
133600843	chr9:133600843:G:A	1.35436e-18	0.847476	-0.777726	0.000187899	-0.347013	-0.672882
133601134	chr9:133601134:G:A	7.56241e-20	-2.18774	-0.627821	3.48836e-05	-2.17995	-0.523832
133601177	chr9:133601177:A:C	5.56878e-20	-1.8055	-1.31608	1.89856e-05	-2.01137	-1.30075
133601510	chr9:133601510:C:G	5.07895e-20	-2.06824	-1.14541	2.08173e-05	-2.10927	-1.11075
133601526	chr9:133601526:C:T	5.85319e-19	-1.42972	0.660546	0.000210097	-1.51542	0.607189
133601557	chr9:133601557:T:A	1.51885e-18	1.39105	-1.20667	0.000166071	0.0298076	-1.17319
133601595	chr9:133601595:C:T	2.50465e-18	1.27313	-0.588562	0.000314914	-0.0182317	-0.485266
133602222	chr9:133602222:G:C	1.06546e-19	-1.13372	-1.33903	4.0895e-05	-1.19459	-1.3502
133602526	chr9:133602526:C:T	7.64061e-20	-1.47432	-1.33095	2.98532e-05	-1.54948	-1.31002
133603245	chr9:133603245:A:T	1.56761e-19	-1.00041	-1.0862	3.77933e-05	-1.5215	-1.10216
133603280	chr9:133603280:A:G	1.2391e-19	-2.06351	-0.258262	5.55276e-05	-2.03959	-0.199329
133603308	chr9:133603308:C:T	1.15473e-19	-2.17896	-0.213343	5.48537e-05	-2.16877	-0.0823564
133603579	chr9:133603579:C:T	1.02063e-19	-1.21589	-1.29985	3.81578e-05	-1.31058	-1.30349
133603744	chr9:133603744:C:A	1.19763e-17	1.16258	1.08677	0.00166742	-0.114536	1.27777
133603889	chr9:133603889:T:G	9.43649e-19	-1.82555	1.53397	0.000221345	-2.10046	1.24439
133603954	chr9:133603954:C:T	1.43334e-19	-1.13916	-1.037	6.03059e-05	-1.31868	-0.837688
133604040	chr9:133604040:C:T	4.82428e-20	-2.12537	-1.13972	2.05535e-05	-2.10555	-1.12722
133604200	chr9:133604200:T:G	1.55107e-18	1.13344	-0.928073	0.000182517	-0.186106	-0.862849
133604323	chr9:133604323:T:C	6.71618e-19	-7.15548e-10	-0.631645	0.000277521	-7.15548e-10	-0.629902
133604415	chr9:133604415:C:T	1.42037e-19	-2.18525	-6.63902e-10	5.91762e-05	-2.17528	-6.63902e-10
133604510	chr9:133604510:A:C	6.85062e-19	-7.15548e-10	-0.611824	0.000282253	-7.15548e-10	-0.612994
133604882	chr9:133604882:G:C	4.75442e-20	-2.12851	-1.15116	2.02441e-05	-2.10974	-1.1382
133604885	chr9:133604885:C:T	4.90991e-19	-7.15548e-10	-0.944908	0.000202498	-7.15548e-10	-0.94507
133604958	chr9:133604958:T:C	7.77708e-19	-1.84304	1.35806	0.000186279	-2.11008	1.08152
133605148	chr9:133605148:G:A	6.08282e-20	-2.17655	-0.856727	2.60683e-05	-2.17631	-0.818771
133605362	chr9:133605362:A:G	3.63718e-19	-1.41712	0.172163	0.000175296	-1.52001	0.430685
133605402	chr9:133605402:C:T	4.06639e-19	-7.15548e-10	-1.13341	0.000161996	-7.15548e-10	-1.16823
133605927	chr9:133605927:T:A	7.91434e-19	-7.15548e-10	-0.467488	0.000347708	-7.15548e-10	-0.404436
133605943	chr9:133605943:C:G	4.0494e-19	-7.15548e-10	-1.13759	0.000161382	-7.15548e-10	-1.17202
133606057	chr9:133606057:C:G	7.6894e-19	-7.15548e-10	-0.496321	0.000317301	-7.15548e-10	-0.495948
133606071	chr9:133606071:C:T	6.02619e-20	-2.18992	-0.852716	2.58656e-05	-2.17941	-0.823477
133606199	chr9:133606199:T:C	8.56353e-19	-1.62109	1.23244	0.000187369	-1.97888	0.956161
133606379	chr9:133606379:G:A	5.9274e-20	-2.19665	-0.862509	2.53459e-05	-2.19832	-0.824858
133606528	chr9:133606528:C:T	4.20207e-19	-2.03659	0.935999	0.000186508	-2.03133	1.004
133606538	chr9:133606538:G:A	9.53197e-20	-1.22443	-1.35967	3.70495e-05	-1.28231	-1.36124
133606759	chr9:133606759:TC:T	6.76387e-19	-7.15548e-10	-0.624569	0.00027929	-7.15548e-10	-0.623547
133607145	chr9:133607145:C:T	3.58889e-19	-7.15548e-10	-1.25832	0.000152156	-7.15548e-10	-1.23089
133607338	chr9:133607338:C:T	9.17591e-20	-1.26507	-1.3571	3.56157e-05	-1.32246	-1.36056
133607597	chr9:133607597:G:C	6.403e-19	-7.15548e-10	-0.679398	0.000264608	-7.15548e-10	-0.677547
133607770	chr9:133607770:A:T	7.53375e-20	-2.17416	-0.6452	3.25229e-05	-2.15835	-0.615509
133608071	chr9:133608071:A:G	3.34943e-19	-7.15548e-10	-1.32737	0.000135956	-7.15548e-10	-1.34347
133608199	chr9:133608199:G:A	4.39937e-19	-2.072	1.0173	0.000196758	-2.06577	1.09194
133608877	chr9:133608877:G:T	3.37584e-19	-7.15548e-10	-1.31952	0.000142798	-7.15548e-10	-1.29437
133609057	chr9:133609057:G:A	1.75163e-19	-1.48533	-0.490292	5.02668e-05	-1.88019	-0.458259
133609655	chr9:133609655:T:C	3.48592e-19	-7.15548e-10	-1.28743	0.000135905	-7.15548e-10	-1.34384
133609684	chr9:133609684:T:C	1.05171e-19	-1.63907	-0.846676	3.11138e-05	-1.96506	-0.853086
133609729	chr9:133609729:A:G	6.42797e-20	-2.09404	-0.884052	2.48819e-05	-2.10616	-0.935502
133609798	chr9:133609798:C:T	6.18007e-20	-2.07773	-0.939688	2.40563e-05	-2.09115	-0.984257
133610061	chr9:133610061:C:T	1.02156e-19	-1.60088	-0.913955	2.98484e-05	-1.94133	-0.918339
133610101	chr9:133610101:T:C	1.03953e-19	-1.60355	-0.893839	3.04021e-05	-1.9424	-0.898884
133610556	chr9:133610556:C:T	4.30664e-19	-7.15548e-10	-1.07601	0.000171543	-7.15548e-10	-1.11096
133610621	chr9:133610621:C:G	4.10014e-19	-7.15548e-10	-1.12514	0.000163671	-7.15548e-10	-1.15794
133610860	chr9:133610860:G:A	1.58962e-19	-2.07267	-6.63902e-10	6.5153e-05	-2.07906	-6.63902e-10
133610953	chr9:133610953:C:G	3.80817e-19	-7.15548e-10	-1.19902	0.000152269	-7.15548e-10	-1.23015
133610971	chr9:133610971:C:T	4.5547e-20	-2.17774	-1.14485	1.9428e-05	-2.16551	-1.12358
133611050	chr9:133611050:C:T	2.43071e-19	-1.64798	-6.63902e-10	0.000103561	-1.61564	-6.63902e-10
133611570	chr9:133611570:C:T	3.5679e-19	-7.15548e-10	-1.26419	0.00014256	-7.15548e-10	-1.29603
133611775	chr9:133611775:G:A	3.95656e-20	-2.11484	-1.34854	1.59747e-05	-2.1449	-1.33989
133611780	chr9:133611780:C:T	6.15226e-19	-1.91095	1.1916	0.000278177	-1.90085	1.27331
133611784	chr9:133611784:A:C	2.17959e-19	-1.75703	-6.63902e-10	9.4985e-05	-1.70208	-6.63902e-10
133611997	chr9:133611997:A:T	6.93057e-20	-1.64864	-1.25416	2.83808e-05	-1.78542	-1.12467
133612389	chr9:133612389:C:T	8.2091e-20	-1.37419	-1.35931	3.18108e-05	-1.43479	-1.36121
133612924	chr9:133612924:A:T	3.24417e-19	-7.15548e-10	-1.3593	0.000133681	-7.15548e-10	-1.36034
133613233	chr9:133613233:G:A	6.45355e-20	-1.61342	-1.3607	2.67491e-05	-1.61191	-1.35739
133613320	chr9:133613320:G:A	1.30896e-19	-1.00321	-1.26372	2.84373e-05	-1.63342	-1.27468
133613621	chr9:133613621:G:A	3.7766e-18	-7.15548e-10	1.09525	0.00159071	-7.15548e-10	1.11614
133614097	chr9:133614097:A:T	3.50987e-19	-7.15548e-10	-1.28059	0.00015056	-7.15548e-10	-1.24143
133614184	chr9:133614184:AG:A	4.30761e-20	-2.1888	-1.18957	1.73243e-05	-2.19535	-1.20834
133614298	chr9:133614298:C:G	9.64239e-20	-1.52554	-1.04704	3.80257e-05	-1.63323	-0.984302
133614406	chr9:133614406:T:C	3.24031e-19	-7.15548e-10	-1.36049	0.000133579	-7.15548e-10	-1.3611
133614422	chr9:133614422:A:T	4.31677e-20	-2.18571	-1.19054	1.7339e-05	-2.19347	-1.20937
133614449	chr9:133614449:G:A	7.21633e-20	-1.58968	-1.27272	2.90216e-05	-1.73456	-1.1532
133614661	chr9:133614661:C:G	3.27062e-19	-7.15548e-10	-1.35118	0.000134631	-7.15548e-10	-1.35326
133615080	chr9:133615080:A:G	4.19368e-20	-2.19156	-1.21361	1.69094e-05	-2.19677	-1.23116
133615140	chr9:133615140:G:A	5.75574e-20	-1.79077	-1.29778	2.36474e-05	-1.9266	-1.16594
133615177	chr9:133615177:T:G	4.23603e-20	-2.1929	-1.20223	1.70826e-05	-2.19736	-1.22037
133615263	chr9:133615263:G:A	3.24963e-19	-7.15548e-10	-1.35762	0.000133891	-7.15548e-10	-1.35878
133615389	chr9:133615389:C:T	8.60461e-20	-1.34959	-1.33686	2.98995e-05	-1.51936	-1.3386
133615440	chr9:133615440:G:A	6.92246e-20	-1.63125	-1.27272	2.79827e-05	-1.77101	-1.1532
133615602	chr9:133615602:C:G	3.75378e-19	-7.15548e-10	-1.2134	0.000149108	-7.15548e-10	-1.25113
133615720	chr9:133615720:C:T	3.95388e-20	-2.14493	-1.31912	1.69493e-05	-2.11326	-1.31231
133615757	chr9:133615757:C:T	8.17712e-19	-7.15548e-10	-0.434823	0.000369958	-7.15548e-10	-0.342409
133615854	chr9:133615854:C:T	1.25158e-18	-7.15548e-10	-0.00917084	0.000541702	-7.15548e-10	0.0389182
133615886	chr9:133615886:A:C	3.55468e-18	-7.15548e-10	1.03469	0.00160335	-7.15548e-10	1.12405
133615939	chr9:133615939:C:T	1.42783e-19	-2.18001	-6.63902e-10	5.94064e-05	-2.1714	-6.63902e-10
133616020	chr9:133616020:AAG:A	3.26145e-19	-7.15548e-10	-1.35399	0.000134806	-7.15548e-10	-1.35196
133616036	chr9:133616036:G:A	4.22813e-20	-2.19426	-1.20272	1.70735e-05	-2.19779	-1.22049
133616063	chr9:133616063:T:C	4.16989e-18	-7.15548e-10	1.19431	0.0017975	-7.15548e-10	1.23835
133616083	chr9:133616083:G:A	6.18939e-20	-1.65511	-1.3608	2.55072e-05	-1.6559	-1.36094
133616638	chr9:133616638:G:A	7.00434e-20	-1.61928	-1.27294	2.82327e-05	-1.76177	-1.15355
133616747	chr9:133616747:G:A	3.67131e-19	-7.15548e-10	-1.23561	0.000145953	-7.15548e-10	-1.27251
133616807	chr9:133616807:C:T	1.91881e-19	-1.88446	-6.63902e-10	8.09893e-05	-1.86148	-6.63902e-10
133616824	chr9:133616824:CCAGA:C	4.74964e-20	-2.15197	-1.12871	1.97616e-05	-2.09158	-1.18047
133616946	chr9:133616946:G:A	4.36502e-20	-2.19767	-1.16746	1.772e-05	-2.1982	-1.18291
133617202	chr9:133617202:C:T	3.60433e-19	-7.15548e-10	-1.25403	0.000146881	-7.15548e-10	-1.26617
133617354	chr9:133617354:A:G	5.65735e-20	-2.18745	-0.918341	2.275e-05	-2.14588	-0.985349
133617471	chr9:133617471:C:T	3.68937e-19	-7.15548e-10	-1.23071	0.000145414	-7.15548e-10	-1.27622
133617501	chr9:133617501:C:T	3.23981e-19	-7.15548e-10	-1.36065	0.000133565	-7.15548e-10	-1.36121
133617507	chr9:133617507:ACCCTGC:A	3.92715e-19	-7.15548e-10	-1.16825	0.000157769	-7.15548e-10	-1.19467
133617570	chr9:133617570:T:A	4.41376e-20	-2.19836	-1.15567	1.7773e-05	-2.19706	-1.18106
133617710	chr9:133617710:G:A	4.01224e-19	-7.15548e-10	-1.14681	0.000160774	-7.15548e-10	-1.1758
133617851	chr9:133617851:G:T	1.40892e-19	-2.19334	-6.63902e-10	5.84939e-05	-2.18688	-6.63902e-10
133618002	chr9:133618002:A:G	6.77751e-20	-2.18128	-0.743856	2.69701e-05	-2.18958	-0.771489
133618010	chr9:133618010:T:TGGGA	8.05288e-20	-1.67324	-1.07948	3.48646e-05	-1.80876	-0.895565
133618063	chr9:133618063:T:C	4.20537e-19	-7.15548e-10	-1.0998	0.000163545	-7.15548e-10	-1.15871
133618355	chr9:133618355:G:A	4.39846e-19	-7.15548e-10	-1.05491	0.000175048	-7.15548e-10	-1.09074
133619053	chr9:133619053:C:T	3.65128e-19	-7.15548e-10	-1.24109	0.000153471	-7.15548e-10	-1.22228
133619778	chr9:133619778:C:T	3.24398e-19	-7.15548e-10	-1.35936	0.000134535	-7.15548e-10	-1.35398
133619980	chr9:133619980:G:T	4.51782e-19	-7.15548e-10	-1.02813	0.000178501	-7.15548e-10	-1.0712
133620172	chr9:133620172:T:C	7.09842e-20	-1.51904	-1.35984	2.93171e-05	-1.52217	-1.35546
133620234	chr9:133620234:C:T	3.31479e-19	-7.15548e-10	-1.33777	0.000136101	-7.15548e-10	-1.3424
133620476	chr9:133620476:G:A	4.16688e-20	-2.15846	-1.25312	1.73167e-05	-2.15421	-1.24992
133620742	chr9:133620742:C:T	4.55103e-19	-7.15548e-10	-1.02081	0.000179233	-7.15548e-10	-1.06711
133620922	chr9:133620922:A:G	7.81869e-19	-7.15548e-10	-0.479646	0.000299041	-7.15548e-10	-0.555217
133621393	chr9:133621393:A:G	6.01121e-20	-2.04948	-0.995647	2.93052e-05	-1.98435	-0.89368
133621607	chr9:133621607:G:A	3.73286e-19	-7.15548e-10	-1.21899	0.000152373	-7.15548e-10	-1.22947
133621622	chr9:133621622:G:A	4.8893e-20	-2.13262	-1.11908	2.04002e-05	-2.15038	-1.08987
133621642	chr9:133621642:C:T	3.62508e-20	-2.19316	-1.35771	1.48235e-05	-2.19838	-1.36121
133621659	chr9:133621659:C:T	5.11312e-20	-1.89476	-1.31218	1.85837e-05	-1.99545	-1.33806
133621662	chr9:133621662:A:G	1.41208e-19	-2.1911	-6.63902e-10	6.0855e-05	-2.1473	-6.63902e-10
133621718	chr9:133621718:A:G	6.28243e-19	-7.15548e-10	-0.698406	0.000264717	-7.15548e-10	-0.677138
133621807	chr9:133621807:T:C	3.60629e-19	-1.60049	0.347003	9.46788e-05	-1.92456	0.219252
133622065	chr9:133622065:G:A	3.98822e-19	-7.15548e-10	-1.15282	0.000166314	-7.15548e-10	-1.14192
133622186	chr9:133622186:T:C	3.3556e-19	-7.15548e-10	-1.32553	0.000142637	-7.15548e-10	-1.2955
133622201	chr9:133622201:T:C	6.64005e-20	-1.82902	-1.11661	3.50622e-05	-1.65684	-1.04183
133622420	chr9:133622420:T:G	2.2926e-19	-1.70648	-6.63902e-10	9.75847e-05	-1.67508	-6.63902e-10
133622507	chr9:133622507:C:T	4.81823e-19	-7.15548e-10	-0.963757	0.00020457	-7.15548e-10	-0.934889
133622987	chr9:133622987:C:G	4.97727e-20	-1.94685	-1.28702	2.21429e-05	-1.86844	-1.28984
133623022	chr9:133623022:G:A	3.1234e-19	-2.18338	0.786141	0.000116912	-2.15986	0.66548
133623163	chr9:133623163:A:G	3.23792e-19	-7.15548e-10	-1.36123	0.000133866	-7.15548e-10	-1.35896
133623177	chr9:133623177:G:A	1.77021e-18	-7.15548e-10	0.33752	0.0007825	-7.15548e-10	0.406695
133623655	chr9:133623655:A:G	3.2515e-19	-7.15548e-10	-1.35705	0.000135885	-7.15548e-10	-1.34399
133623951	chr9:133623951:G:A	3.76765e-19	-7.15548e-10	-1.20971	0.0001526	-7.15548e-10	-1.22798
133623972	chr9:133623972:G:A	5.48519e-19	-7.15548e-10	-0.834112	0.000234966	-7.15548e-10	-0.796358
133624168	chr9:133624168:C:T	9.99738e-20	-1.32351	-1.21291	3.37236e-05	-1.56528	-1.17232
133624417	chr9:133624417:C:T	1.22823e-19	-1.10996	-1.22063	4.03005e-05	-1.37831	-1.18113
133624491	chr9:133624491:C:T	3.25283e-19	-7.15548e-10	-1.35664	0.000135998	-7.15548e-10	-1.34316
133625303	chr9:133625303:T:C	3.25576e-19	-7.15548e-10	-1.35574	0.000136244	-7.15548e-10	-1.34135
133625386	chr9:133625386:T:C	3.25058e-19	-7.15548e-10	-1.35733	0.00013578	-7.15548e-10	-1.34476
133625646	chr9:133625646:G:A	3.29425e-19	-7.15548e-10	-1.34398	0.000136208	-7.15548e-10	-1.34162
133625847	chr9:133625847:T:C	5.0589e-19	-7.15548e-10	-0.915015	0.000205113	-7.15548e-10	-0.932236
133627247	chr9:133627247:A:G	4.46165e-19	-7.15548e-10	-1.04064	0.000190509	-7.15548e-10	-1.0061
133627315	chr9:133627315:G:A	4.78264e-19	-7.15548e-10	-0.97117	0.000203264	-7.15548e-10	-0.941292
133627781	chr9:133627781:G:A	4.43394e-19	-7.15548e-10	-1.04687	0.000187696	-7.15548e-10	-1.02098
133628050	chr9:133628050:G:C	3.25395e-19	-7.15548e-10	-1.35629	0.000134467	-7.15548e-10	-1.35448
133628060	chr9:133628060:C:A	5.51399e-20	-1.88583	-1.24563	2.90177e-05	-1.6997	-1.1882
133628128	chr9:133628128:C:T	4.45356e-19	-7.15548e-10	-1.04246	0.000190218	-7.15548e-10	-1.00763
133628185	chr9:133628185:A:C	4.93532e-20	-1.92518	-1.31715	2.21843e-05	-1.83868	-1.31773
133628240	chr9:133628240:G:A	3.80784e-19	-7.15548e-10	-1.1991	0.00015446	-7.15548e-10	-1.21587
133628680	chr9:133628680:G:A	9.6806e-20	-1.20776	-1.36087	3.24078e-05	-1.42146	-1.35594
133628698	chr9:133628698:T:C	6.52039e-20	-1.85379	-1.11003	3.15323e-05	-1.70381	-1.10098
133628715	chr9:133628715:C:T	2.46962e-19	-1.6321	-6.63902e-10	0.000105057	-1.6013	-6.63902e-10
133628748	chr9:133628748:A:G	1.44313e-19	-2.16935	-6.63902e-10	5.79171e-05	-2.19679	-6.63902e-10
133628864	chr9:133628864:C:T	3.26081e-19	-7.15548e-10	-1.35419	0.000134657	-7.15548e-10	-1.35307
133628920	chr9:133628920:G:C	3.25395e-19	-7.15548e-10	-1.35629	0.000137021	-7.15548e-10	-1.33566
133629035	chr9:133629035:G:T	4.60369e-19	-7.15548e-10	-1.0093	0.000195274	-7.15548e-10	-0.981397
133629303	chr9:133629303:T:C	4.33269e-20	-2.03687	-1.33569	2.03128e-05	-1.92735	-1.3172
133629306	chr9:133629306:A:G	4.81061e-19	-7.15548e-10	-0.96534	0.000197965	-7.15548e-10	-0.96771
133629428	chr9:133629428:C:T	1.48947e-19	-2.13774	-6.63902e-10	5.859e-05	-2.18523	-6.63902e-10
133629444	chr9:133629444:G:A	1.54575e-19	-0.957556	-1.1431	7.01395e-05	-0.865859	-1.13945
133629501	chr9:133629501:C:T	2.37895e-19	-1.6695	-6.63902e-10	0.000101313	-1.63758	-6.63902e-10
133629528	chr9:133629528:G:A	5.13642e-20	-1.86673	-1.33567	2.31018e-05	-1.80983	-1.30606
133630196	chr9:133630196:G:A	5.89294e-20	-1.71946	-1.34554	2.95841e-05	-1.51811	-1.35045
133630535	chr9:133630535:C:T	3.3507e-19	-7.15548e-10	-1.32699	0.000135869	-7.15548e-10	-1.34411
133630558	chr9:133630558:G:A	3.26519e-19	-7.15548e-10	-1.35284	0.000134396	-7.15548e-10	-1.35501
133630814	chr9:133630814:A:G	1.45388e-19	-2.16193	-6.63902e-10	6.00426e-05	-2.16074	-6.63902e-10
133631120	chr9:133631120:C:T	3.25529e-19	-7.15548e-10	-1.35588	0.000134621	-7.15548e-10	-1.35333
133631188	chr9:133631188:G:A	3.31664e-19	-7.15548e-10	-1.33721	0.000138761	-7.15548e-10	-1.32305
133631352	chr9:133631352:G:A	1.4571e-19	-2.15972	-6.63902e-10	5.85069e-05	-2.18665	-6.63902e-10
133631631	chr9:133631631:G:A	4.81328e-19	-7.15548e-10	-0.964785	0.000211802	-7.15548e-10	-0.900148
133631648	chr9:133631648:T:C	3.4318e-19	-7.15548e-10	-1.30308	0.000142617	-7.15548e-10	-1.29563
133632205	chr9:133632205:T:C	3.25539e-19	-7.15548e-10	-1.35585	0.000134762	-7.15548e-10	-1.35229
133632249	chr9:133632249:G:A	1.70491e-19	-1.76866	-0.233989	7.41652e-05	-1.61091	-0.33859
133632277	chr9:133632277:C:T	5.60874e-19	-0.811838	-6.63902e-10	0.000325935	-0.469099	-6.63902e-10
133632451	chr9:133632451:A:G	6.42147e-19	-7.15548e-10	-0.676517	0.000248915	-7.15548e-10	-0.738685
133633021	chr9:133633021:G:T	1.06923e-19	-1.72123	-0.747994	4.1634e-05	-1.75917	-0.767707
133633078	chr9:133633078:C:T	5.67691e-18	-7.15548e-10	1.50283	0.00236015	-7.15548e-10	1.51068
133633207	chr9:133633207:G:A	4.23617e-19	-7.15548e-10	-1.0925	0.000181848	-7.15548e-10	-1.05263
133633593	chr9:133633593:C:T	5.03052e-18	-7.15548e-10	1.38195	0.00210999	-7.15548e-10	1.39864
133633639	chr9:133633639:T:C	1.38045e-19	-0.870191	-1.34356	4.27819e-05	-1.16401	-1.33568
133633805	chr9:133633805:G:A	5.07367e-19	-7.15548e-10	-0.912099	0.000214458	-7.15548e-10	-0.887685
133634109	chr9:133634109:AT:A	6.09963e-20	-1.67369	-1.35683	2.59244e-05	-1.65547	-1.34514
133634290	chr9:133634290:C:T	4.21475e-20	-2.19755	-1.20261	1.81812e-05	-2.17782	-1.17759
133634836	chr9:133634836:GTCTT:G	3.36264e-19	-7.15548e-10	-1.32344	0.000136675	-7.15548e-10	-1.33819
133634917	chr9:133634917:G:C	4.02385e-18	-7.15548e-10	1.15866	0.00163871	-7.15548e-10	1.14587
133635081	chr9:133635081:C:T	6.31627e-19	-1.41181	0.718776	0.000268515	-1.46368	0.800791
133635254	chr9:133635254:A:G	3.89827e-19	-7.15548e-10	-1.17563	0.000167746	-7.15548e-10	-1.13335
133635336	chr9:133635336:G:T	4.27425e-20	-2.07465	-1.31149	1.87759e-05	-2.00285	-1.32037
133636080	chr9:133636080:C:T	2.60565e-19	-1.57848	-6.63902e-10	0.000110221	-1.55331	-6.63902e-10
133636771	chr9:133636771:G:A	6.11085e-19	-7.15548e-10	-0.726097	0.000256374	-7.15548e-10	-0.709161
133636975	chr9:133636975:AACTATACACAGAGG:A	3.59123e-19	-7.15548e-10	-1.25767	0.000154467	-7.15548e-10	-1.21582
133637199	chr9:133637199:G:A	2.09582e-19	-1.2577	-0.538517	8.54018e-05	-1.23791	-0.570518
133637206	chr9:133637206:A:G	1.27265e-19	-2.06698	-0.228081	6.30748e-05	-1.99971	-0.111765
133637617	chr9:133637617:C:T	4.07606e-19	0.148668	-1.2797	0.000186955	0.233481	-1.25841
133637642	chr9:133637642:T:C	3.98489e-19	0.116642	-1.2703	0.000182975	0.199468	-1.24592
133637865	chr9:133637865:A:G	3.72191e-19	0.0733353	-1.29526	0.000170296	0.157174	-1.27544
133637888	chr9:133637888:CAA:C	3.56367e-19	-7.15548e-10	-1.26537	0.000152972	-7.15548e-10	-1.22554
133638004	chr9:133638004:C:T	3.23961e-19	-7.15548e-10	-1.36071	0.000133733	-7.15548e-10	-1.35996
133638134	chr9:133638134:A:G	5.26856e-19	0.247952	-1.12236	0.00024382	0.32038	-1.07975
133638460	chr9:133638460:G:A	1.37997e-19	-1.342	-0.872108	5.74321e-05	-1.32969	-0.875502
133638586	chr9:133638586:T:A	4.61748e-19	-1.11545	0.109139	0.000200715	-1.01766	0.0637481
133638697	chr9:133638697:T:C	1.89312e-19	-1.19102	-0.706922	0.00010731	-0.914931	-0.66515
133638942	chr9:133638942:G:A	3.81088e-19	-1.09149	-0.106814	0.000166279	-0.988649	-0.153481
133638951	chr9:133638951:C:T	4.2101e-19	-1.02264	-0.0760396	0.0001841	-0.91494	-0.125378
133638952	chr9:133638952:G:A	9.85839e-20	-1.97305	-0.577374	4.79144e-05	-1.87719	-0.50919
133639336	chr9:133639336:T:C	2.92936e-19	-0.343735	-1.11765	9.08239e-05	-0.603366	-1.14351
133639458	chr9:133639458:G:A	8.02183e-20	-2.15278	-0.603801	3.23933e-05	-2.19126	-0.586586
133639476	chr9:133639476:T:C	9.5616e-20	-2.14664	-0.434354	3.85244e-05	-2.18862	-0.415884
133639513	chr9:133639513:A:C	1.425e-19	-2.18199	-6.63902e-10	5.82783e-05	-2.19057	-6.63902e-10
133639531	chr9:133639531:G:A	5.72139e-20	-2.15088	-0.943652	2.29699e-05	-2.19059	-0.931019
133639570	chr9:133639570:C:T	3.24086e-19	-7.15548e-10	-1.36032	0.00013431	-7.15548e-10	-1.35565
133639622	chr9:133639622:C:T	3.72923e-19	-7.15548e-10	-1.21996	0.000154159	-7.15548e-10	-1.21781
133639801	chr9:133639801:C:T	4.6774e-20	-2.09897	-1.19703	2.13275e-05	-2.03984	-1.15596
133639992	chr9:133639992:A:G	1.1179e-19	-1.07631	-1.34839	3.74671e-05	-1.28783	-1.34451
133640005	chr9:133640005:C:T	4.38901e-20	-2.1123	-1.24734	1.96939e-05	-2.05691	-1.21857
133640024	chr9:133640024:G:A	1.66957e-19	-1.23553	-0.788065	7.9048e-05	-1.18949	-0.696249
133640119	chr9:133640119:A:G	3.07032e-19	-0.480506	-0.933875	0.000144516	-0.447727	-0.834684
133640404	chr9:133640404:G:A	4.27537e-19	-0.764961	-0.318332	0.000176738	-0.669895	-0.411236
133640478	chr9:133640478:T:C	1.04092e-18	-7.15548e-10	-0.19347	0.000442288	-7.15548e-10	-0.163837
133641085	chr9:133641085:C:G	7.27131e-19	-7.15548e-10	-0.552227	0.000298672	-7.15548e-10	-0.556454
133641202	chr9:133641202:A:C	4.52192e-20	-2.18825	-1.14156	2.14697e-05	-2.13668	-1.05247
133641246	chr9:133641246:G:A	2.81447e-18	-7.15548e-10	0.801196	0.00119173	-7.15548e-10	0.827363
133641398	chr9:133641398:G:T	3.28303e-19	-7.15548e-10	-1.3474	0.000134284	-7.15548e-10	-1.35584
133641472	chr9:133641472:G:A	9.20563e-19	-7.15548e-10	-0.316349	0.000385837	-7.15548e-10	-0.300382
133641643	chr9:133641643:C:T	3.28009e-19	-7.15548e-10	-1.34829	0.000133577	-7.15548e-10	-1.36112
133641861	chr9:133641861:T:C	3.24298e-19	-7.15548e-10	-1.35967	0.000134084	-7.15548e-10	-1.35733
133642040	chr9:133642040:T:G	9.96816e-20	-1.2465	-1.29285	4.14136e-05	-1.21718	-1.31501
133642057	chr9:133642057:C:T	1.18677e-19	-1.22423	-1.1407	5.40579e-05	-1.18053	-1.08521
133642322	chr9:133642322:A:G	1.47202e-19	-2.14953	-6.63902e-10	5.9183e-05	-2.17516	-6.63902e-10
133642351	chr9:133642351:G:A	7.7446e-19	0.194773	-0.683941	0.000338273	0.327245	-0.759191
133642455	chr9:133642455:C:T	1.14696e-19	-1.26495	-1.13409	5.22798e-05	-1.22302	-1.07616
133642620	chr9:133642620:A:G	2.83734e-19	-0.220083	-1.27322	8.93993e-05	-0.514428	-1.24826
133643536	chr9:133643536:G:A	5.50639e-19	-7.15548e-10	-0.830254	0.000219323	-7.15548e-10	-0.865254
133643642	chr9:133643642:C:T	5.9061e-18	-7.15548e-10	1.54241	0.00236315	-7.15548e-10	1.51195
133643778	chr9:133643778:T:G	7.24585e-20	-1.57921	-1.27911	2.94462e-05	-1.58555	-1.28769
133644030	chr9:133644030:C:T	3.24874e-19	-7.15548e-10	-1.3579	0.000134246	-7.15548e-10	-1.35613
133644153	chr9:133644153:G:T	3.74352e-19	-0.188487	-1.02765	0.000187707	0.0205765	-1.0415
133644190	chr9:133644190:C:T	3.46587e-19	-0.625931	-0.667269	0.000107927	-0.91975	-0.654594
133644329	chr9:133644329:C:T	1.29963e-19	-1.29634	-0.977742	6.01755e-05	-1.18932	-0.969215
133644466	chr9:133644466:C:T	7.00376e-19	-0.0433377	-0.546379	0.000322585	0.14516	-0.624593
133644480	chr9:133644480:C:T	3.29857e-19	-7.15548e-10	-1.34268	0.000133704	-7.15548e-10	-1.36017
133644499	chr9:133644499:C:T	6.19465e-20	-1.72153	-1.29353	2.59411e-05	-1.71792	-1.28205
133644512	chr9:133644512:T:C	3.54275e-19	-0.524963	-0.746297	0.000117058	-0.763152	-0.729981
133644574	chr9:133644574:G:A	4.23856e-20	-2.10702	-1.28751	1.9027e-05	-2.04668	-1.26326
133644746	chr9:133644746:C:T	3.24404e-19	-7.15548e-10	-1.35934	0.0001336	-7.15548e-10	-1.36095
133644755	chr9:133644755:C:T	4.22174e-18	-7.15548e-10	1.20667	0.00184921	-7.15548e-10	1.26672
133644756	chr9:133644756:A:G	1.9907e-19	-0.601881	-1.24579	6.42686e-05	-0.876143	-1.21658
133644782	chr9:133644782:G:A	3.94573e-19	-0.123406	-1.04012	0.000198089	0.0875684	-1.05465
133644936	chr9:133644936:G:A	3.23891e-19	-0.646087	-0.71484	0.000107473	-0.874924	-0.703632
133644937	chr9:133644937:C:A	3.44954e-19	-0.57355	-0.724372	0.000108748	-0.881192	-0.685571
133645000	chr9:133645000:C:T	7.86661e-20	-1.43284	-1.34328	3.65e-05	-1.31653	-1.34196
133645208	chr9:133645208:C:T	3.29035e-19	-0.724537	-0.620632	0.000147086	-0.57054	-0.694244
133645326	chr9:133645326:C:A	1.42715e-19	-2.18049	-6.63902e-10	5.85338e-05	-2.18619	-6.63902e-10
133645534	chr9:133645534:A:G	3.49797e-19	-7.15548e-10	-1.28398	0.000145004	-7.15548e-10	-1.27904
133645640	chr9:133645640:T:C	1.41938e-19	-2.18595	-6.63902e-10	5.84629e-05	-2.18741	-6.63902e-10
133645897	chr9:133645897:T:C	3.9163e-19	-1.1658	-0.00521688	0.000142021	-1.1872	-0.112629
133645898	chr9:133645898:G:A	2.1403e-18	0.527367	-6.63902e-10	0.000863797	0.50554	-6.63902e-10
133645943	chr9:133645943:A:G	6.28415e-19	-7.15548e-10	-0.698134	0.000258449	-7.15548e-10	-0.7011
133646005	chr9:133646005:G:A	4.54197e-20	-2.04659	-1.27879	1.87479e-05	-2.01949	-1.30522
133646252	chr9:133646252:C:T	3.69113e-20	-2.17293	-1.35989	1.53449e-05	-2.16383	-1.36119
133646263	chr9:133646263:C:G	2.40284e-19	-1.06358	-0.595935	9.62771e-05	-1.16518	-0.523382
133646284	chr9:133646284:G:A	3.5051e-19	-7.15548e-10	-1.28195	0.000141135	-7.15548e-10	-1.30608
133646310	chr9:133646310:C:T	3.24042e-19	-7.15548e-10	-1.36046	0.000135145	-7.15548e-10	-1.34945
133646487	chr9:133646487:G:A	3.69222e-19	-7.15548e-10	-1.22994	0.000149889	-7.15548e-10	-1.2459
133646636	chr9:133646636:GCCTCAGCCTCCTGAGTAGCTGGGATTATAGGTGCGTGCCACCACA:G	1.33895e-19	-2.09007	-0.154209	4.96344e-05	-2.12382	-0.227296
133646949	chr9:133646949:C:G	7.5651e-20	-2.19415	-0.621052	3.09949e-05	-2.18115	-0.640825
133647111	chr9:133647111:C:T	3.53743e-19	-7.15548e-10	-1.27276	0.000146517	-7.15548e-10	-1.26866
133647153	chr9:133647153:T:C	4.90519e-20	-2.07223	-1.17622	1.90759e-05	-2.11055	-1.19683
133647221	chr9:133647221:G:A	6.14888e-19	-7.15548e-10	-0.719893	0.000274059	-7.15548e-10	-0.642455
133647393	chr9:133647393:T:C	5.18711e-20	-1.96136	-1.23121	2.75778e-05	-1.77273	-1.16606
133647614	chr9:133647614:C:T	4.03649e-19	-7.15548e-10	-1.14079	0.000155921	-7.15548e-10	-1.20645
133648061	chr9:133648061:T:C	3.60406e-19	-0.176635	-1.07747	0.000199686	0.0785925	-1.03764
133648178	chr9:133648178:G:A	3.29895e-19	-7.15548e-10	-1.34256	0.000136611	-7.15548e-10	-1.33866
133648381	chr9:133648381:C:T	1.87632e-19	-0.643232	-1.26362	9.79076e-05	-0.409401	-1.26237
133648448	chr9:133648448:C:T	3.98731e-19	-7.15548e-10	-1.15305	0.00016895	-7.15548e-10	-1.1262
133648590	chr9:133648590:C:T	2.71617e-19	-0.515371	-1.02157	0.000150157	-0.226034	-1.01808
133648675	chr9:133648675:G:A	5.94927e-19	-7.15548e-10	-0.752895	0.000245726	-7.15548e-10	-0.75158
133648740	chr9:133648740:G:C	5.00103e-19	-7.15548e-10	-0.926519	0.000208376	-7.15548e-10	-0.916454
133649021	chr9:133649021:G:A	1.55504e-19	-2.09466	-6.63902e-10	6.58147e-05	-2.06896	-6.63902e-10
133649190	chr9:133649190:A:G	2.32345e-19	-0.712239	-0.98087	0.000127815	-0.423938	-0.981278
133649258	chr9:133649258:T:C	4.00377e-19	-7.15548e-10	-1.14893	0.000164442	-7.15548e-10	-1.15324
133649281	chr9:133649281:T:C	1.09478e-18	-7.15548e-10	-0.143024	0.000451947	-7.15548e-10	-0.142233
133649417	chr9:133649417:T:G	6.18938e-19	-0.559091	-0.154237	0.000394687	-0.203252	-0.0744539
133649476	chr9:133649476:G:A	3.4288e-19	-7.15548e-10	-1.30395	0.000138963	-7.15548e-10	-1.32159
133649546	chr9:133649546:G:C	6.09894e-19	-1.01089	0.282846	0.000174566	-1.31891	0.225418
133649842	chr9:133649842:C:T	4.70143e-19	-7.15548e-10	-0.988297	0.000209321	-7.15548e-10	-0.911929
133650208	chr9:133650208:C:T	1.25196e-17	0.561345	1.73237	0.00570681	0.672868	1.72075
133650542	chr9:133650542:C:T	5.78672e-19	-7.15548e-10	-0.780598	0.000253694	-7.15548e-10	-0.719669
133650823	chr9:133650823:C:T	1.84041e-19	-1.07451	-0.851664	0.000110293	-0.751401	-0.801257
133650864	chr9:133650864:T:C	2.15142e-19	-0.85783	-0.912206	0.000131772	-0.513731	-0.860997
133650953	chr9:133650953:G:T	1.82492e-19	-1.05569	-0.878936	0.00010988	-0.727749	-0.82866
133651400	chr9:133651400:G:C	3.44608e-19	-7.15548e-10	-1.29893	0.000144381	-7.15548e-10	-1.28334
133651448	chr9:133651448:C:A	5.60069e-20	-1.75641	-1.35945	1.89876e-05	-1.9571	-1.35491
133651453	chr9:133651453:G:A	1.42894e-19	-0.904367	-1.27486	5.9207e-05	-0.894496	-1.28026
133651839	chr9:133651839:G:A	5.38727e-19	-7.15548e-10	-0.852125	0.000227939	-7.15548e-10	-0.826719
133651887	chr9:133651887:T:C	6.84226e-20	-1.55614	-1.35949	3.55192e-05	-1.3248	-1.36092
133652024	chr9:133652024:A:C	6.438e-20	-1.62626	-1.35028	3.28016e-05	-1.40614	-1.35918
133652027	chr9:133652027:A:G	6.35279e-20	-1.63689	-1.35297	3.23365e-05	-1.41936	-1.36024
133652029	chr9:133652029:C:G	6.37828e-20	-1.63555	-1.3503	3.2427e-05	-1.41763	-1.35918
133652182	chr9:133652182:G:A	4.57758e-19	-7.15548e-10	-1.01499	0.000194318	-7.15548e-10	-0.986303
133652364	chr9:133652364:G:A	2.68768e-18	0.755101	-6.63902e-10	0.00105398	0.704532	-6.63902e-10
133652546	chr9:133652546:C:G	7.02333e-19	-7.15548e-10	-0.586927	0.000316353	-7.15548e-10	-0.49894
133652619	chr9:133652619:G:A	3.25281e-19	-7.15548e-10	-1.35664	0.000133563	-7.15548e-10	-1.36123
133652886	chr9:133652886:G:A	3.2838e-19	-7.15548e-10	-1.34716	0.000133907	-7.15548e-10	-1.35865
133652975	chr9:133652975:A:G	7.6366e-20	-2.18769	-0.618101	3.07261e-05	-2.19751	-0.633172
133653227	chr9:133653227:G:A	5.35743e-19	-7.15548e-10	-0.857679	0.00021079	-7.15548e-10	-0.904938
133653265	chr9:133653265:C:T	4.0664e-19	-7.15548e-10	-1.13341	0.000162866	-7.15548e-10	-1.16287
133653361	chr9:133653361:T:C	3.29604e-19	-7.15548e-10	-1.34344	0.000135578	-7.15548e-10	-1.34625
133653391	chr9:133653391:C:T	3.45667e-19	-7.15548e-10	-1.29586	0.000144035	-7.15548e-10	-1.28574
133653488	chr9:133653488:T:C	7.74718e-19	-7.15548e-10	-0.488835	0.000299626	-7.15548e-10	-0.553264
133653499	chr9:133653499:T:C	4.10973e-19	-7.15548e-10	-1.12281	0.000164987	-7.15548e-10	-1.14993
133653808	chr9:133653808:C:T	3.48679e-19	-7.15548e-10	-1.28718	0.00014366	-7.15548e-10	-1.28835
133653872	chr9:133653872:G:C	1.60125e-18	-7.15548e-10	0.237203	0.000723634	-7.15548e-10	0.328487
133653899	chr9:133653899:C:T	4.13395e-20	-2.15124	-1.26828	1.70592e-05	-2.14808	-1.27103
133653977	chr9:133653977:G:C	3.49695e-19	-7.15548e-10	-1.28427	0.000142783	-7.15548e-10	-1.29448
133654127	chr9:133654127:T:TA	4.11845e-19	-7.15548e-10	-1.12069	0.000170241	-7.15548e-10	-1.11858
133654300	chr9:133654300:C:G	1.40769e-19	-1.09888	-1.09533	5.8963e-05	-1.08489	-1.094
133654468	chr9:133654468:T:C	1.24012e-19	-1.12227	-1.19869	5.26223e-05	-1.09575	-1.1969
133654578	chr9:133654578:A:G	9.99178e-20	-1.18319	-1.35379	3.63738e-05	-1.3117	-1.35025
133654580	chr9:133654580:A:G	8.20321e-20	-1.37532	-1.35891	3.04481e-05	-1.48261	-1.35717
133654760	chr9:133654760:T:G	1.60128e-19	-2.06536	-6.63902e-10	6.65867e-05	-2.05729	-6.63902e-10
133654932	chr9:133654932:C:T	2.38143e-19	-2.17717	0.508711	0.00011097	-2.19802	0.651483
133655120	chr9:133655120:C:T	2.65864e-19	-1.55835	-6.63902e-10	9.07203e-05	-1.74802	-6.63902e-10
133655308	chr9:133655308:G:C	3.4431e-19	-7.15548e-10	-1.29979	0.000139741	-7.15548e-10	-1.31601
133655540	chr9:133655540:T:C	8.08559e-20	-1.39066	-1.35801	2.98583e-05	-1.50039	-1.35895
133655765	chr9:133655765:G:A	3.5831e-19	-7.15548e-10	-1.25994	0.000149349	-7.15548e-10	-1.24951
133655947	chr9:133655947:G:A	1.56604e-19	-2.08762	-6.63902e-10	6.50039e-05	-2.08135	-6.63902e-10
133655979	chr9:133655979:C:T	4.14594e-19	-7.15548e-10	-1.11403	0.000171019	-7.15548e-10	-1.11402
133656206	chr9:133656206:G:A	1.87487e-19	-1.90762	-6.63902e-10	6.75644e-05	-2.04272	-6.63902e-10
133656438	chr9:133656438:T:C	5.32638e-19	-7.15548e-10	-0.863493	0.000236929	-7.15548e-10	-0.788039
133656475	chr9:133656475:C:T	3.40526e-19	-7.15548e-10	-1.31084	0.00014033	-7.15548e-10	-1.3118
133656627	chr9:133656627:G:A	4.19144e-19	-7.15548e-10	-1.10312	0.000177656	-7.15548e-10	-1.07595
133657065	chr9:133657065:A:G	4.42524e-20	-2.09841	-1.25301	1.90694e-05	-2.02471	-1.283
133657152	chr9:133657152:C:T	9.54132e-20	-2.14464	-0.438479	3.42078e-05	-2.18906	-0.534286
133657233	chr9:133657233:C:T	3.45068e-19	-7.15548e-10	-1.29759	0.000141232	-7.15548e-10	-1.3054
133657304	chr9:133657304:T:C	1.84777e-19	-2.15881	0.236622	7.22728e-05	-2.19833	0.222981
133657308	chr9:133657308:C:T	3.66377e-19	-7.15548e-10	-1.23767	0.000147676	-7.15548e-10	-1.26078
133657480	chr9:133657480:G:C	5.47679e-19	-7.15548e-10	-0.835645	0.000253003	-7.15548e-10	-0.722397
133657525	chr9:133657525:A:G	3.30865e-19	-7.15548e-10	-1.33962	0.000137489	-7.15548e-10	-1.33226
133657587	chr9:133657587:A:G	3.9379e-19	-7.15548e-10	-1.16551	0.000164667	-7.15548e-10	-1.15187
133657806	chr9:133657806:G:A	6.95707e-20	-1.92437	-0.974618	2.80754e-05	-1.90275	-1.01815
133657863	chr9:133657863:A:G	4.985e-20	-2.18617	-1.04614	2.0097e-05	-2.18999	-1.06524
133657931	chr9:133657931:T:C	3.96886e-19	-7.15548e-10	-1.15768	0.000159236	-7.15548e-10	-1.18541
133658097	chr9:133658097:A:T	3.93947e-19	-7.15548e-10	-1.16512	0.000165024	-7.15548e-10	-1.14971
133658275	chr9:133658275:C:T	4.07801e-19	-7.15548e-10	-1.13055	0.000163227	-7.15548e-10	-1.16066
133658327	chr9:133658327:C:T	1.79099e-19	-1.9534	-6.63902e-10	7.4439e-05	-1.94582	-6.63902e-10
133658505	chr9:133658505:G:A	6.73863e-19	-7.15548e-10	-0.628307	0.000264794	-7.15548e-10	-0.676845
133658536	chr9:133658536:A:G	3.27057e-19	-7.15548e-10	-1.3512	0.000135388	-7.15548e-10	-1.34765
133658541	chr9:133658541:C:A	4.26885e-19	-7.15548e-10	-1.08482	0.000181178	-7.15548e-10	-1.05632
133658547	chr9:133658547:C:T	7.08934e-20	-1.542	-1.33816	2.22721e-05	-1.81555	-1.33691
133658725	chr9:133658725:T:C	3.10838e-19	-2.15819	0.756133	0.000118636	-2.19837	0.718635
133658837	chr9:133658837:G:A	6.34354e-19	0.338901	-1.02763	0.000235076	0.287503	-1.08339
133658840	chr9:133658840:C:T	4.63826e-19	-7.15548e-10	-1.00183	0.000185662	-7.15548e-10	-1.03187
133659287	chr9:133659287:C:T	5.61956e-19	-7.15548e-10	-0.80991	0.00022888	-7.15548e-10	-0.822601
133659598	chr9:133659598:A:G	3.25441e-19	-7.15548e-10	-1.35615	0.000134659	-7.15548e-10	-1.35306
133659689	chr9:133659689:G:C	3.91526e-20	-2.12164	-1.35223	1.79454e-05	-2.00784	-1.36062
133659796	chr9:133659796:A:G	7.59065e-20	-1.4539	-1.35793	3.69831e-05	-1.29259	-1.35274
133659920	chr9:133659920:A:G	2.67286e-19	-1.54647	-0.0065407	8.7942e-05	-1.65943	-0.119692
133659964	chr9:133659964:G:A	5.51488e-20	-1.88253	-1.24877	1.92717e-05	-2.04782	-1.24934
133660181	chr9:133660181:A:G	3.4878e-19	-7.15548e-10	-1.28689	0.00014178	-7.15548e-10	-1.30152
133660184	chr9:133660184:G:A	3.30406e-19	-7.15548e-10	-1.34101	0.000137931	-7.15548e-10	-1.32905
133660635	chr9:133660635:G:A	1.67541e-19	-1.20018	-0.81993	5.75442e-05	-1.34192	-0.861324
133661490	chr9:133661490:G:T	2.62337e-19	-1.2223	-0.349403	8.38484e-05	-1.50415	-0.322639
133661722	chr9:133661722:C:T	2.00894e-19	-1.3187	-0.519856	6.87776e-05	-1.46335	-0.561568
133662295	chr9:133662295:C:T	2.90501e-19	-0.833631	-0.636097	9.53542e-05	-1.02627	-0.671929
133663226	chr9:133663226:G:A	1.52566e-19	-1.78422	-0.329518	6.38364e-05	-1.6752	-0.42427
133663599	chr9:133663599:C:T	4.89191e-20	-2.00104	-1.25013	1.7915e-05	-2.13315	-1.23701
133664079	chr9:133664079:C:T	6.59885e-19	-0.897375	0.248107	0.000210749	-1.08735	0.182224
133664252	chr9:133664252:G:A	1.49187e-19	-2.13613	-6.63902e-10	6.69779e-05	-2.05143	-6.63902e-10
133664380	chr9:133664380:G:A	3.60465e-19	-0.795077	-0.458863	0.000117428	-0.993735	-0.49624
133664491	chr9:133664491:C:T	4.76539e-20	-1.92072	-1.35665	1.66383e-05	-2.09037	-1.35372
133664691	chr9:133664691:C:T	3.4227e-19	-7.15548e-10	-1.30573	0.00014255	-7.15548e-10	-1.2961
133664898	chr9:133664898:T:G	2.31628e-19	-0.794597	-0.901603	6.54432e-05	-1.16973	-0.904886
133665008	chr9:133665008:C:A	4.69987e-20	-2.13515	-1.15606	2.31718e-05	-2.03385	-1.07901
133665086	chr9:133665086:C:A	2.38149e-19	-0.831295	-0.837143	7.96996e-05	-1.01904	-0.858499
133665087	chr9:133665087:ATTTGCCCATTTCC:A	2.77569e-19	-0.703836	-0.811427	9.19643e-05	-0.901092	-0.833306
133665220	chr9:133665220:G:A	4.13956e-19	-7.15548e-10	-1.11557	0.000173966	-7.15548e-10	-1.09694
133665435	chr9:133665435:C:T	1.5435e-19	-1.64143	-0.460677	6.81088e-05	-1.48965	-0.545043
133665466	chr9:133665466:C:T	1.31553e-19	-1.67654	-0.585384	5.65336e-05	-1.55791	-0.663054
133665816	chr9:133665816:C:T	3.44858e-19	-7.15548e-10	-1.2982	0.000141884	-7.15548e-10	-1.30079
133666206	chr9:133666206:A:AGAG	3.61771e-19	-7.15548e-10	-1.25032	0.000152426	-7.15548e-10	-1.22912
133666717	chr9:133666717:C:G	7.11713e-20	-1.54412	-1.33212	2.62412e-05	-1.65315	-1.33532
133666923	chr9:133666923:G:A	4.71138e-19	-7.15548e-10	-0.986182	0.00019128	-7.15548e-10	-1.00206
133666973	chr9:133666973:A:G	1.54731e-19	-2.09965	-6.63902e-10	6.49205e-05	-2.08263	-6.63902e-10
133667012	chr9:133667012:A:T	2.21865e-19	-1.55591	-0.183357	8.91515e-05	-1.57476	-0.190701
133667068	chr9:133667068:G:A	2.07472e-19	-1.80634	-6.63902e-10	8.56849e-05	-1.80512	-6.63902e-10
133667095	chr9:133667095:C:T	3.7276e-19	-7.15548e-10	-1.2204	0.000158645	-7.15548e-10	-1.18913
133667198	chr9:133667198:T:G	2.33092e-19	-1.3448	-0.345104	9.1711e-05	-1.37261	-0.364551
133667290	chr9:133667290:C:T	1.26994e-19	-1.73961	-0.55758	5.718e-05	-1.6673	-0.542293
133667291	chr9:133667291:G:A	1.40193e-19	-2.19831	-6.63902e-10	5.79245e-05	-2.19666	-6.63902e-10
133667311	chr9:133667311:C:A	5.93274e-20	-1.9596	-1.09867	2.13333e-05	-2.10778	-1.08774
133667354	chr9:133667354:T:C	1.06304e-19	-1.83331	-0.641727	4.73436e-05	-1.76653	-0.631833
133667423	chr9:133667423:C:T	5.81813e-20	-1.99205	-1.08572	2.12277e-05	-2.12793	-1.07256
133667487	chr9:133667487:C:T	3.75482e-19	-7.15548e-10	-1.21312	0.000159604	-7.15548e-10	-1.1831
133667763	chr9:133667763:T:C	6.2298e-18	-0.759258	2.35502	0.00209113	-1.07244	2.4621
133667862	chr9:133667862:G:A	3.29588e-19	-7.15548e-10	-1.34349	0.000137624	-7.15548e-10	-1.33127
133667944	chr9:133667944:C:T	1.14479e-18	-1.54651	1.44814	0.000429834	-1.72103	1.52863
133668022	chr9:133668022:A:G	3.53984e-19	-7.15548e-10	-1.27208	0.000149706	-7.15548e-10	-1.24713
133668070	chr9:133668070:TCAGGCTG:T	5.32559e-19	-7.15548e-10	-0.86364	0.00021779	-7.15548e-10	-0.872265
133668106	chr9:133668106:G:A	2.21525e-19	-1.88426	0.143465	9.27248e-05	-1.94132	0.215161
133668182	chr9:133668182:T:C	3.52542e-19	-7.15548e-10	-1.27616	0.000147268	-7.15548e-10	-1.26355
133669736	chr9:133669736:G:A	2.59766e-19	-1.58155	-6.63902e-10	0.000106569	-1.587	-6.63902e-10
133669848	chr9:133669848:G:A	5.13026e-20	-1.84336	-1.36023	1.85819e-05	-1.97593	-1.35768
133669887	chr9:133669887:G:A	3.89565e-19	-7.15548e-10	-1.1763	0.000163348	-7.15548e-10	-1.15992
133670103	chr9:133670103:C:T	1.41733e-19	-2.16313	-0.0242562	6.0838e-05	-2.17323	0.0256492
133670195	chr9:133670195:A:G	2.2087e-19	-1.21593	-0.52783	7.55062e-05	-1.45168	-0.479906
133670299	chr9:133670299:G:A	4.64841e-19	-1.06164	0.062003	0.00014893	-1.33114	0.0788215
133670420	chr9:133670420:G:A	3.29955e-19	-7.15548e-10	-1.34238	0.000134929	-7.15548e-10	-1.35105
133670555	chr9:133670555:G:A	1.1733e-19	-1.69099	-0.68535	3.6377e-05	-1.89252	-0.769339
133670573	chr9:133670573:G:A	3.32545e-19	-7.15548e-10	-1.33456	0.000137952	-7.15548e-10	-1.32889
133670624	chr9:133670624:C:T	3.53287e-19	-7.15548e-10	-1.27405	0.000149343	-7.15548e-10	-1.24955
133670625	chr9:133670625:G:A	3.79178e-19	-7.15548e-10	-1.20333	0.000155971	-7.15548e-10	-1.20613
133670825	chr9:133670825:C:T	3.31182e-19	-7.15548e-10	-1.33867	0.000137327	-7.15548e-10	-1.33343
133670900	chr9:133670900:A:T	1.7748e-19	-1.96247	-6.63902e-10	6.72217e-05	-2.0478	-6.63902e-10
133670914	chr9:133670914:A:G	4.85879e-19	-0.677839	-0.277535	0.000148382	-0.989191	-0.266816
133670935	chr9:133670935:T:C	9.28623e-19	-0.559936	0.252305	0.000294695	-0.898232	0.328376
133671005	chr9:133671005:T:C	9.09906e-19	-0.539512	0.211519	0.000288165	-0.879685	0.28742
133671030	chr9:133671030:C:T	3.34466e-19	-0.439015	-0.889785	9.86924e-05	-0.747814	-0.915976
133671038	chr9:133671038:G:T	9.07579e-20	-1.41133	-1.22181	3.49342e-05	-1.46404	-1.23829
133671062	chr9:133671062:C:T	3.25195e-19	-7.15548e-10	-1.35691	0.000134701	-7.15548e-10	-1.35274
133671137	chr9:133671137:A:T	6.25506e-19	-0.531735	-0.171038	0.000188634	-0.868359	-0.14763
133671404	chr9:133671404:T:C	6.0197e-19	-7.15548e-10	-0.741127	0.000244162	-7.15548e-10	-0.757966
133671923	chr9:133671923:G:A	1.38875e-18	-7.15548e-10	0.0948257	0.000558206	-7.15548e-10	0.0689305
133672048	chr9:133672048:C:G	8.49612e-19	-0.402496	0.00594255	0.000243297	-0.784553	0.0230389
133672078	chr9:133672078:C:T	4.23014e-20	-2.19159	-1.20493	1.85685e-05	-2.13545	-1.19888
133672079	chr9:133672079:A:G	5.75209e-19	-0.555932	-0.230668	0.000168607	-0.911663	-0.216566
133672261	chr9:133672261:C:T	8.55764e-19	-0.323232	-0.0661072	0.000242823	-0.710917	-0.0525464
133672376	chr9:133672376:G:A	3.59962e-19	-7.15548e-10	-1.25534	0.000152494	-7.15548e-10	-1.22867
133672672	chr9:133672672:G:C	1.00924e-18	-7.15548e-10	-0.224384	0.000382833	-7.15548e-10	-0.308199
133672749	chr9:133672749:G:A	2.40522e-18	-2.1036	2.74766	0.00109548	-2.1584	2.90155
133672772	chr9:133672772:A:G	1.73547e-19	-1.98488	-6.63902e-10	6.98615e-05	-2.00928	-6.63902e-10
133673027	chr9:133673027:G:A	6.86037e-19	-1.15222	0.541814	0.000212348	-1.53216	0.634591
133673136	chr9:133673136:C:T	1.76141e-19	-1.97005	-6.63902e-10	7.35889e-05	-1.9573	-6.63902e-10
133673141	chr9:133673141:G:A	4.63725e-19	-1.08323	0.0811833	0.000147676	-1.39039	0.129611
133673212	chr9:133673212:C:T	1.20069e-18	-0.664471	0.613791	0.000365823	-1.04549	0.691841
133673238	chr9:133673238:A:G	7.84668e-19	-0.75902	0.282947	0.000243593	-1.10933	0.349031
133673255	chr9:133673255:A:T	3.35475e-19	-7.15548e-10	-1.32579	0.000138841	-7.15548e-10	-1.32247
133673397	chr9:133673397:C:T	1.04149e-18	0.121239	-0.314166	0.000274613	-0.391356	-0.249079
133673676	chr9:133673676:C:T	5.59053e-20	-1.85154	-1.26614	2.01806e-05	-1.9797	-1.27138
133673708	chr9:133673708:T:C	3.47567e-19	-7.15548e-10	-1.29038	0.000141974	-7.15548e-10	-1.30015
133673923	chr9:133673923:G:A	3.26887e-19	-7.15548e-10	-1.35172	0.00013541	-7.15548e-10	-1.34749
133674812	chr9:133674812:A:G	8.94641e-19	-7.15548e-10	-0.344911	0.00035468	-7.15548e-10	-0.384582
133674905	chr9:133674905:C:T	5.33325e-19	-7.15548e-10	-0.862204	0.000211405	-7.15548e-10	-0.902024
133675170	chr9:133675170:C:T	3.25026e-19	-7.15548e-10	-1.35743	0.000134549	-7.15548e-10	-1.35387
133675275	chr9:133675275:A:C	6.37137e-19	-1.20143	0.517083	0.000214021	-1.49121	0.601488
133675813	chr9:133675813:GGGCATAGT:G	9.08817e-19	-7.15548e-10	-0.32919	0.000370479	-7.15548e-10	-0.341001
133676000	chr9:133676000:G:A	3.32871e-19	-7.15548e-10	-1.33358	0.000138686	-7.15548e-10	-1.32359
133676237	chr9:133676237:C:T	1.15913e-19	-2.1748	-0.213695	4.49336e-05	-2.18281	-0.267805
133676922	chr9:133676922:T:C	1.41438e-19	-2.18947	-6.63902e-10	5.9258e-05	-2.1739	-6.63902e-10
133676957	chr9:133676957:A:G	4.62025e-19	-7.15548e-10	-1.00572	0.000185788	-7.15548e-10	-1.03119
133676960	chr9:133676960:G:A	4.62901e-19	-7.15548e-10	-1.00382	0.00018613	-7.15548e-10	-1.02935
133677082	chr9:133677082:C:T	3.93885e-19	-7.15548e-10	-1.16528	0.000169854	-7.15548e-10	-1.12086
133677215	chr9:133677215:T:C	1.61189e-19	-1.16497	-0.893784	5.85878e-05	-1.21321	-0.972059
133677247	chr9:133677247:G:A	5.20134e-19	-7.15548e-10	-0.887248	0.000204641	-7.15548e-10	-0.934539
133677282	chr9:133677282:A:AG	3.3735e-19	-0.112539	-1.20767	0.000109398	-0.335122	-1.22568
133677345	chr9:133677345:G:A	3.76948e-19	-7.15548e-10	-1.20923	0.000151028	-7.15548e-10	-1.23833
133677690	chr9:133677690:C:T	3.84889e-20	-2.19328	-1.29768	1.61338e-05	-2.19828	-1.2766
133677917	chr9:133677917:G:A	4.05651e-19	-7.15548e-10	-1.13584	0.000170029	-7.15548e-10	-1.11983
133677983	chr9:133677983:C:T	5.18179e-19	-7.15548e-10	-0.891014	0.000209304	-7.15548e-10	-0.912012
133678456	chr9:133678456:A:C	1.69164e-19	-2.01046	-6.63902e-10	6.51236e-05	-2.07951	-6.63902e-10
133678572	chr9:133678572:G:A	3.47689e-19	-7.15548e-10	-1.29002	0.000147013	-7.15548e-10	-1.26528
133678583	chr9:133678583:T:C	3.8246e-20	-2.15701	-1.34029	1.59909e-05	-2.16337	-1.3204
133678654	chr9:133678654:C:G	3.71052e-20	-2.18396	-1.34361	1.5322e-05	-2.18994	-1.33657
133678818	chr9:133678818:C:T	3.77066e-20	-2.168	-1.3435	1.54516e-05	-2.18126	-1.33682
133679183	chr9:133679183:G:A	3.23843e-19	-7.15548e-10	-1.36107	0.000133748	-7.15548e-10	-1.35984
133679407	chr9:133679407:C:T	1.96434e-19	-1.86101	-6.63902e-10	7.96668e-05	-1.87795	-6.63902e-10
133679543	chr9:133679543:C:T	3.73945e-19	-7.15548e-10	-1.21723	0.000154304	-7.15548e-10	-1.21687
133679821	chr9:133679821:T:C	7.49734e-20	-1.5121	-1.3121	3.30901e-05	-1.46633	-1.29024
133679917	chr9:133679917:T:C	1.27067e-18	1.34686	-1.3409	0.000315189	0.843426	-1.34605
133680241	chr9:133680241:A:G	3.69669e-20	-2.17051	-1.3608	1.50735e-05	-2.18413	-1.35873
133680301	chr9:133680301:A:G	3.62287e-19	-0.661351	-0.587548	0.000131018	-0.712688	-0.667779
133680323	chr9:133680323:CCCCA:C	3.69591e-20	-2.17046	-1.36106	1.50697e-05	-2.18368	-1.35943
133680660	chr9:133680660:C:T	3.66709e-20	-2.18037	-1.35898	1.50282e-05	-2.19034	-1.35553
133680828	chr9:133680828:T:C	3.68629e-20	-2.17907	-1.35506	1.51181e-05	-2.18991	-1.35
133680941	chr9:133680941:C:T	3.68037e-20	-2.17987	-1.35587	1.50952e-05	-2.19048	-1.35094
133680988	chr9:133680988:A:G	3.66526e-20	-2.18452	-1.35533	1.50656e-05	-2.19325	-1.35013
133681088	chr9:133681088:C:T	4.71505e-19	-7.15548e-10	-0.985405	0.00018644	-7.15548e-10	-1.02769
133681118	chr9:133681118:G:A	3.24971e-19	-7.15548e-10	-1.3576	0.000133567	-7.15548e-10	-1.36119
133681149	chr9:133681149:C:T	4.09399e-19	-7.15548e-10	-1.12664	0.000160032	-7.15548e-10	-1.18043
133681170	chr9:133681170:G:A	4.37939e-20	-2.17261	-1.18923	1.86636e-05	-2.16817	-1.16106
133681337	chr9:133681337:C:T	3.67166e-20	-2.17736	-1.36075	1.50129e-05	-2.18803	-1.35886
133681417	chr9:133681417:G:A	7.42208e-19	-7.15548e-10	-0.531705	0.000305452	-7.15548e-10	-0.534006
133681472	chr9:133681472:T:C	3.66363e-20	-2.18006	-1.36023	1.49961e-05	-2.19022	-1.35778
133681533	chr9:133681533:C:T	3.35276e-19	-7.15548e-10	-1.32638	0.000137519	-7.15548e-10	-1.33203
133681580	chr9:133681580:A:G	3.71536e-20	-2.17007	-1.35621	1.51962e-05	-2.1831	-1.35166
133681782	chr9:133681782:C:T	2.80015e-19	-1.50649	-6.63902e-10	9.74461e-05	-1.6765	-6.63902e-10
133681802	chr9:133681802:A:G	4.2163e-20	-2.19356	-1.20623	1.77893e-05	-2.19753	-1.17967
133681972	chr9:133681972:C:T	3.70241e-19	-7.15548e-10	-1.22718	0.000151109	-7.15548e-10	-1.2378
133682019	chr9:133682019:C:T	1.41386e-19	-2.18984	-6.63902e-10	5.78761e-05	-2.19749	-6.63902e-10
133682073	chr9:133682073:T:C	5.30297e-20	-2.18411	-0.986368	2.22308e-05	-2.17534	-0.978976
133682088	chr9:133682088:G:A	5.35749e-19	-7.15548e-10	-0.857668	0.000229287	-7.15548e-10	-0.820824
133682103	chr9:133682103:C:T	3.24865e-19	-7.15548e-10	-1.35793	0.000133785	-7.15548e-10	-1.35957
133682204	chr9:133682204:A:G	3.79231e-20	-2.1748	-1.33097	1.56081e-05	-2.18682	-1.32118
133682658	chr9:133682658:G:A	2.70057e-18	-7.15548e-10	0.759884	0.00105069	-7.15548e-10	0.701406
133682835	chr9:133682835:C:A	6.67492e-19	-7.15548e-10	-0.637806	0.000258867	-7.15548e-10	-0.699485
133682902	chr9:133682902:T:C	5.475e-20	-2.17631	-0.962248	2.27499e-05	-2.16702	-0.964217
133682984	chr9:133682984:AC:A	5.32776e-19	-7.15548e-10	-0.863233	0.000217212	-7.15548e-10	-0.874924
133683013	chr9:133683013:C:T	6.72235e-19	-7.15548e-10	-0.630725	0.000259104	-7.15548e-10	-0.69857
133683134	chr9:133683134:C:T	4.491e-20	-2.18544	-1.15124	1.76348e-05	-2.1916	-1.19432
133683143	chr9:133683143:A:C	7.84017e-19	-7.15548e-10	-0.476904	0.00032132	-7.15548e-10	-0.483361
133683318	chr9:133683318:G:A	3.78543e-19	-7.15548e-10	-1.205	0.000155792	-7.15548e-10	-1.20728
133683503	chr9:133683503:C:A	1.02233e-19	-1.92163	-0.592446	4.2429e-05	-1.91329	-0.594674
133683677	chr9:133683677:T:C	5.40774e-20	-2.19459	-0.956328	2.25709e-05	-2.18998	-0.94916
133683921	chr9:133683921:C:T	4.39754e-20	-2.18945	-1.16826	1.73086e-05	-2.19472	-1.20988
133684040	chr9:133684040:TCTC:T	8.00767e-19	-7.15548e-10	-0.455764	0.00032861	-7.15548e-10	-0.460926
133684352	chr9:133684352:C:T	5.41854e-20	-2.06861	-1.08031	2.60564e-05	-2.02492	-0.970614
133684534	chr9:133684534:T:A	3.90917e-20	-2.1735	-1.30192	1.6298e-05	-2.18532	-1.27944
133684536	chr9:133684536:G:A	3.60547e-19	-7.15548e-10	-1.25371	0.000145838	-7.15548e-10	-1.2733
133684672	chr9:133684672:C:G	3.886e-20	-2.17945	-1.30192	1.62347e-05	-2.18921	-1.27944
133684700	chr9:133684700:G:C	5.74974e-19	-7.15548e-10	-0.787009	0.000242775	-7.15548e-10	-0.763664
133684710	chr9:133684710:G:T	3.90431e-20	-2.19732	-1.27935	1.71807e-05	-2.17086	-1.24115
133684857	chr9:133684857:G:A	1.31301e-19	-1.32749	-0.936351	6.67876e-05	-1.04505	-1.00923
133685130	chr9:133685130:C:T	1.31953e-19	-1.30157	-0.957319	6.68808e-05	-1.02035	-1.03254
133685548	chr9:133685548:C:T	4.27804e-20	-2.18772	-1.19753	1.67056e-05	-2.19351	-1.24654
133685551	chr9:133685551:T:C	3.45944e-19	-7.15548e-10	-1.29506	0.00014155	-7.15548e-10	-1.30314
133685566	chr9:133685566:G:C	3.43949e-19	-7.15548e-10	-1.30084	0.000145024	-7.15548e-10	-1.2789
133685695	chr9:133685695:A:G	4.2146e-20	-2.17523	-1.22497	1.76277e-05	-2.18596	-1.20037
133685876	chr9:133685876:C:T	6.21604e-20	-2.19071	-0.820907	2.60461e-05	-2.18492	-0.811015
133686207	chr9:133686207:C:T	7.64793e-19	-7.15548e-10	-0.501729	0.000306023	-7.15548e-10	-0.532138
133686252	chr9:133686252:G:A	3.84737e-19	-7.15548e-10	-1.18877	0.00015301	-7.15548e-10	-1.22529
133686312	chr9:133686312:G:A	6.8389e-19	-7.15548e-10	-0.613537	0.000270139	-7.15548e-10	-0.65686
133686327	chr9:133686327:C:G	4.92007e-19	-7.15548e-10	-0.942842	0.000201479	-7.15548e-10	-0.950112
133686422	chr9:133686422:C:T	4.27099e-20	-2.17209	-1.21481	1.76676e-05	-2.17974	-1.20432
133686428	chr9:133686428:A:G	9.80915e-20	-2.08008	-0.475353	3.68573e-05	-2.076	-0.57274
133686873	chr9:133686873:G:A	3.23937e-19	-7.15548e-10	-1.36079	0.000133589	-7.15548e-10	-1.36103
133686883	chr9:133686883:T:C	6.05707e-20	-2.19619	-0.841331	2.43448e-05	-2.19493	-0.868549
133687039	chr9:133687039:C:T	3.23857e-19	-7.15548e-10	-1.36103	0.000133563	-7.15548e-10	-1.36122
133687141	chr9:133687141:A:G	7.48612e-20	-2.19698	-0.628714	3.01195e-05	-2.19605	-0.65457
133687142	chr9:133687142:C:T	2.60601e-19	-1.62413	0.0457897	8.20836e-05	-1.77448	-0.0735812
133687143	chr9:133687143:G:A	5.51369e-19	-7.15548e-10	-0.828929	0.000232234	-7.15548e-10	-0.808053
133687234	chr9:133687234:G:A	3.6369e-19	-7.15548e-10	-1.24503	0.000147999	-7.15548e-10	-1.25859
133687240	chr9:133687240:C:T	1.6145e-19	-2.17658	0.11944	5.70011e-05	-2.18802	-0.024705
133687351	chr9:133687351:G:A	6.30004e-19	-7.15548e-10	-0.695608	0.000274731	-7.15548e-10	-0.640005
133687382	chr9:133687382:A:G	3.91937e-20	-2.19691	-1.27591	1.65533e-05	-2.19837	-1.25084
133687526	chr9:133687526:T:C	4.19514e-20	-2.09074	-1.31408	1.72082e-05	-2.11277	-1.29764
133688096	chr9:133688096:C:T	3.81582e-20	-2.15457	-1.34502	1.57589e-05	-2.16454	-1.33385
133688212	chr9:133688212:G:A	2.31979e-19	-1.69469	-6.63902e-10	8.39173e-05	-1.82597	-6.63902e-10
133688337	chr9:133688337:C:T	5.11328e-19	-7.15548e-10	-0.904323	0.000216441	-7.15548e-10	-0.878478
133688339	chr9:133688339:C:A	3.87676e-19	-7.15548e-10	-1.18116	0.0001561	-7.15548e-10	-1.2053
133688377	chr9:133688377:G:A	5.40278e-19	-7.15548e-10	-0.849251	0.000229235	-7.15548e-10	-0.821051
133688620	chr9:133688620:C:T	2.29506e-19	-0.666631	-1.03877	6.49118e-05	-0.993988	-1.08878
133688669	chr9:133688669:C:T	5.18863e-19	-7.15548e-10	-0.889694	0.000219814	-7.15548e-10	-0.863018
133689015	chr9:133689015:T:C	3.74833e-20	-2.19465	-1.32279	1.53952e-05	-2.1892	-1.33255
133689698	chr9:133689698:C:T	5.04593e-20	-2.18871	-1.03145	2.0464e-05	-2.19215	-1.04498
133689892	chr9:133689892:G:A	1.85116e-19	-2.19838	0.278024	6.31244e-05	-2.19605	0.0853552
133690094	chr9:133690094:G:A	2.6888e-18	-7.15548e-10	0.755516	0.00112837	-7.15548e-10	0.772734
133690507	chr9:133690507:T:C	4.07837e-20	-2.12185	-1.3112	1.68172e-05	-2.1379	-1.2955
133690652	chr9:133690652:G:A	4.167e-19	-7.15548e-10	-1.10897	0.000167773	-7.15548e-10	-1.13319
133691020	chr9:133691020:T:C	9.51827e-20	-2.19324	-0.392301	3.53353e-05	-2.19068	-0.500236
133691056	chr9:133691056:T:C	1.13488e-18	-7.15548e-10	-0.107049	0.000468165	-7.15548e-10	-0.106978
133691125	chr9:133691125:A:C	3.60468e-19	-7.15548e-10	-1.25393	0.000148744	-7.15548e-10	-1.25357
133691698	chr9:133691698:C:T	3.42938e-19	-7.15548e-10	-1.30378	0.000141996	-7.15548e-10	-1.3
133692232	chr9:133692232:G:A	8.03077e-19	-7.15548e-10	-0.452883	0.000323829	-7.15548e-10	-0.475583
133692484	chr9:133692484:C:G	4.18656e-20	-2.19141	-1.21546	1.7138e-05	-2.19293	-1.22158
133692624	chr9:133692624:T:C	7.61352e-19	-7.15548e-10	-0.506238	0.000298877	-7.15548e-10	-0.555765
133692636	chr9:133692636:G:A	5.27034e-19	-7.15548e-10	-0.874068	0.000213195	-7.15548e-10	-0.893592
133692701	chr9:133692701:C:A	5.40504e-20	-1.80051	-1.35091	1.887e-05	-1.96301	-1.35522
133693010	chr9:133693010:C:G	3.36542e-19	-7.15548e-10	-1.32261	0.000139474	-7.15548e-10	-1.31792
133693223	chr9:133693223:G:A	3.46528e-19	-7.15548e-10	-1.29337	0.000143967	-7.15548e-10	-1.28621
133693530	chr9:133693530:A:G	3.75591e-20	-2.16481	-1.35061	1.50442e-05	-2.19028	-1.35453
133693809	chr9:133693809:G:A	3.25875e-19	-7.15548e-10	-1.35482	0.00013502	-7.15548e-10	-1.35038
133694042	chr9:133694042:A:G	3.81505e-20	-2.16165	-1.33815	1.52083e-05	-2.19016	-1.3438
133694248	chr9:133694248:C:T	3.2439e-19	-7.15548e-10	-1.35939	0.000133561	-7.15548e-10	-1.36124
133694592	chr9:133694592:C:G	3.4276e-19	-7.15548e-10	-1.3043	0.000142541	-7.15548e-10	-1.29617
133694712	chr9:133694712:G:A	6.13499e-20	-2.17786	-0.84688	2.53981e-05	-2.18682	-0.834302
133695115	chr9:133695115:A:T	3.60046e-19	-7.15548e-10	-1.2551	0.000151966	-7.15548e-10	-1.23214
133695122	chr9:133695122:G:A	3.39309e-19	-7.15548e-10	-1.31442	0.00014122	-7.15548e-10	-1.30548
133695262	chr9:133695262:G:A	4.28113e-20	-2.05183	-1.3327	2.06826e-05	-1.91631	-1.31019
133695511	chr9:133695511:C:T	2.91835e-19	-2.18812	0.722975	9.99244e-05	-2.18912	0.537734
133695539	chr9:133695539:C:T	6.3112e-20	-2.01317	-0.983255	2.84083e-05	-2.02101	-0.888105
133695933	chr9:133695933:G:C	2.84236e-17	-7.15548e-10	3.11364	0.0113224	-7.15548e-10	3.07874
133696181	chr9:133696181:A:T	6.21193e-20	-2.19187	-0.820403	2.33945e-05	-2.1983	-0.904998
133696326	chr9:133696326:G:A	5.5473e-19	-7.15548e-10	-0.822853	0.000219565	-7.15548e-10	-0.86415
133696861	chr9:133696861:C:T	3.35488e-19	-7.15548e-10	-1.32575	0.000137119	-7.15548e-10	-1.33495
133697064	chr9:133697064:G:A	5.60185e-19	-7.15548e-10	-0.813066	0.000221383	-7.15548e-10	-0.855902
133697129	chr9:133697129:C:T	3.99947e-19	-7.15548e-10	-1.15	0.000164207	-7.15548e-10	-1.15467
133697918	chr9:133697918:A:G	5.8231e-20	-1.83267	-1.24425	2.27937e-05	-1.87359	-1.25573
133697989	chr9:133697989:G:T	5.41242e-20	-1.8834	-1.26665	2.12226e-05	-1.92059	-1.28015
133698067	chr9:133698067:G:A	4.72821e-20	-1.94571	-1.33949	1.74521e-05	-2.05447	-1.34187
133698098	chr9:133698098:AAC:A	4.42191e-19	-7.15548e-10	-1.04959	0.000185411	-7.15548e-10	-1.03322
133698109	chr9:133698109:A:G	4.4474e-19	-7.15548e-10	-1.04384	0.000185004	-7.15548e-10	-1.03542
133698145	chr9:133698145:A:G	5.63438e-19	-7.15548e-10	-0.807277	0.000222076	-7.15548e-10	-0.852779
133698290	chr9:133698290:A:G	3.30054e-19	-7.15548e-10	-1.34208	0.000135878	-7.15548e-10	-1.34404
133698681	chr9:133698681:A:G	7.61151e-19	-7.15548e-10	-0.506502	0.0003064	-7.15548e-10	-0.530907
133698804	chr9:133698804:C:T	2.00638e-19	-1.90011	0.0602763	7.16899e-05	-1.86104	-0.12241
133698912	chr9:133698912:T:C	4.62944e-19	-7.15548e-10	-1.00373	0.000189555	-7.15548e-10	-1.01112
133698969	chr9:133698969:C:T	3.53322e-19	-7.15548e-10	-1.27395	0.000146968	-7.15548e-10	-1.26558
133699071	chr9:133699071:C:G	6.71471e-20	-2.19761	-0.736842	2.53273e-05	-2.19011	-0.8338
133699132	chr9:133699132:A:G	5.97473e-20	-1.81343	-1.23778	2.3349e-05	-1.85594	-1.2493
133699168	chr9:133699168:G:A	5.4158e-19	-7.15548e-10	-0.846842	0.000221923	-7.15548e-10	-0.85347
133699206	chr9:133699206:C:T	3.74431e-19	-7.15548e-10	-1.21593	0.000153921	-7.15548e-10	-1.21936
133699453	chr9:133699453:C:A	1.35309e-19	-1.86233	-0.371444	5.042e-05	-1.82341	-0.512003
133699517	chr9:133699517:A:G	5.63377e-19	-7.15548e-10	-0.807384	0.000222272	-7.15548e-10	-0.851899
133699757	chr9:133699757:C:G	3.31149e-19	-7.15548e-10	-1.33876	0.000136679	-7.15548e-10	-1.33816
133699833	chr9:133699833:CAG:C	4.85255e-20	-2.17636	-1.08289	1.98364e-05	-2.18848	-1.0798
133699912	chr9:133699912:G:T	5.32554e-20	-2.18917	-0.97707	2.19134e-05	-2.19604	-0.972662
133699975	chr9:133699975:G:A	7.33836e-19	-7.15548e-10	-0.543048	0.000308862	-7.15548e-10	-0.522905
133700575	chr9:133700575:G:A	3.37124e-19	-7.15548e-10	-1.32088	0.000138599	-7.15548e-10	-1.32421
133701013	chr9:133701013:C:T	2.00799e-19	-1.83903	-6.63902e-10	7.33325e-05	-1.96079	-6.63902e-10
133701358	chr9:133701358:C:T	5.42151e-20	-1.87589	-1.27248	2.12307e-05	-1.91793	-1.28242
133701837	chr9:133701837:A:C	3.84848e-20	-2.1539	-1.33717	1.63265e-05	-2.14374	-1.31927
133702009	chr9:133702009:T:C	4.37608e-20	-2.18818	-1.17441	1.72528e-05	-2.19635	-1.21148
133702539	chr9:133702539:A:C	3.51488e-19	-7.15548e-10	-1.27916	0.000147291	-7.15548e-10	-1.26339
133702685	chr9:133702685:C:G	4.95728e-19	-7.15548e-10	-0.935307	0.000208304	-7.15548e-10	-0.916802
133702852	chr9:133702852:C:T	5.18003e-19	-7.15548e-10	-0.891354	0.000214386	-7.15548e-10	-0.88802
133703190	chr9:133703190:C:T	4.16927e-20	-2.05447	-1.35654	1.77376e-05	-2.02967	-1.35044
133703328	chr9:133703328:T:C	4.52141e-19	-7.15548e-10	-1.02734	0.000186895	-7.15548e-10	-1.02525
133703719	chr9:133703719:T:C	4.9269e-20	-2.16661	-1.07743	1.94371e-05	-2.16329	-1.12532
133703744	chr9:133703744:T:C	4.08e-20	-2.08222	-1.35043	1.74122e-05	-2.06273	-1.3359
133703755	chr9:133703755:T:C	5.62019e-20	-2.07454	-1.03784	2.24176e-05	-2.05807	-1.08788
133703921	chr9:133703921:G:A	1.46141e-19	-2.15676	-6.63902e-10	5.86503e-05	-2.18421	-6.63902e-10
133704162	chr9:133704162:G:C	7.09182e-19	-7.15548e-10	-0.577222	0.000285421	-7.15548e-10	-0.601833
133704217	chr9:133704217:G:C	1.2396e-18	-7.15548e-10	-0.0187896	0.000531252	-7.15548e-10	0.0194391
133704731	chr9:133704731:C:T	6.49056e-20	-1.93318	-1.03522	2.95919e-05	-1.82457	-1.04373
133704785	chr9:133704785:G:A	5.58634e-20	-1.88765	-1.23078	2.24195e-05	-1.93556	-1.2103
133704848	chr9:133704848:A:G	3.28383e-19	-7.15548e-10	-1.34715	0.000136204	-7.15548e-10	-1.34164
133704852	chr9:133704852:G:A	4.71832e-20	-1.92956	-1.35774	1.81157e-05	-2.00994	-1.34908
133704878	chr9:133704878:G:A	2.14104e-19	-0.474291	-1.30058	8.15756e-05	-0.576192	-1.27808
133704882	chr9:133704882:G:A	5.70843e-20	-1.85661	-1.24019	2.28281e-05	-1.90735	-1.22046
133705106	chr9:133705106:C:A	1.16331e-18	-7.15548e-10	-0.0823124	0.000456485	-7.15548e-10	-0.132243
133705226	chr9:133705226:C:T	6.09855e-19	-7.15548e-10	-0.728112	0.000254553	-7.15548e-10	-0.716291
133705482	chr9:133705482:C:T	7.64431e-19	-7.15548e-10	-0.502202	0.000311095	-7.15548e-10	-0.515701
133705618	chr9:133705618:C:T	4.10636e-20	-2.08336	-1.34285	1.68951e-05	-2.08743	-1.34134
133705650	chr9:133705650:C:T	6.69319e-19	-7.15548e-10	-0.635074	0.000263619	-7.15548e-10	-0.681295
133705890	chr9:133705890:G:C	6.9915e-19	-7.15548e-10	-0.591469	0.000275977	-7.15548e-10	-0.635482
133705967	chr9:133705967:G:A	3.95789e-20	-2.13154	-1.3315	1.58867e-05	-2.167	-1.32332
133706245	chr9:133706245:G:GAATA	5.29621e-20	-2.07731	-1.09444	2.01693e-05	-2.11472	-1.13692
133706247	chr9:133706247:C:T	5.30091e-20	-2.07857	-1.0923	2.01883e-05	-2.11579	-1.1349
133706429	chr9:133706429:A:G	3.55372e-19	-7.15548e-10	-1.26817	0.00014539	-7.15548e-10	-1.27638
133706764	chr9:133706764:C:T	5.55623e-20	-2.12993	-0.993902	2.15121e-05	-2.12739	-1.05979
133706796	chr9:133706796:G:A	3.23982e-19	-7.15548e-10	-1.36064	0.000133785	-7.15548e-10	-1.35956
133706899	chr9:133706899:G:A	5.97971e-20	-2.18082	-0.869561	2.22572e-05	-2.19214	-0.960991
133707228	chr9:133707228:C:T	4.82348e-19	-7.15548e-10	-0.962668	0.000205439	-7.15548e-10	-0.93065
133707272	chr9:133707272:G:A	3.71642e-19	-7.15548e-10	-1.2234	0.000152043	-7.15548e-10	-1.23163
133707628	chr9:133707628:C:T	4.07919e-20	-2.09079	-1.34206	1.57497e-05	-2.16097	-1.33801
133707793	chr9:133707793:G:A	1.09738e-18	-7.15548e-10	-0.140656	0.000422586	-7.15548e-10	-0.209406
133707930	chr9:133707930:T:C	1.03876e-19	-1.23507	-1.26307	3.39462e-05	-1.46855	-1.26247
133707936	chr9:133707936:T:C	5.06418e-19	-7.15548e-10	-0.913971	0.000205307	-7.15548e-10	-0.93129
133708051	chr9:133708051:C:G	7.4935e-20	-1.56728	-1.25743	2.58373e-05	-1.74369	-1.26029
133708184	chr9:133708184:T:A	3.26033e-19	-7.15548e-10	-1.35434	0.000134868	-7.15548e-10	-1.3515
133708289	chr9:133708289:C:T	3.29682e-19	-7.15548e-10	-1.34321	0.00013496	-7.15548e-10	-1.35082
133708470	chr9:133708470:C:T	5.68629e-19	-7.15548e-10	-0.798106	0.000228741	-7.15548e-10	-0.823206
133708526	chr9:133708526:A:T	8.02631e-20	-2.12628	-0.629748	3.05083e-05	-2.16893	-0.668874
133708661	chr9:133708661:G:A	4.20412e-19	-7.15548e-10	-1.1001	0.000177372	-7.15548e-10	-1.07755
133708823	chr9:133708823:GA:G	4.56336e-19	-7.15548e-10	-1.0181	0.000185643	-7.15548e-10	-1.03197
133709016	chr9:133709016:TCAGA:T	4.24596e-19	-7.15548e-10	-1.0902	0.000173764	-7.15548e-10	-1.0981
133709122	chr9:133709122:A:G	3.47363e-19	-7.15548e-10	-1.29096	0.000139753	-7.15548e-10	-1.31592
133709165	chr9:133709165:C:T	7.56082e-20	-1.75725	-1.05852	2.79556e-05	-1.84394	-1.08124
133709172	chr9:133709172:G:A	4.06918e-19	-7.15548e-10	-1.13272	0.000169962	-7.15548e-10	-1.12022
133709206	chr9:133709206:G:A	4.15998e-19	-7.15548e-10	-1.11065	0.000175843	-7.15548e-10	-1.08621
133709358	chr9:133709358:C:T	4.93128e-20	-2.18903	-1.05412	2.03766e-05	-2.19707	-1.04434
133709953	chr9:133709953:G:C	4.1907e-20	-2.19413	-1.21175	1.74168e-05	-2.19377	-1.20459
133710055	chr9:133710055:C:T	3.23894e-19	-7.15548e-10	-1.36092	0.000133847	-7.15548e-10	-1.3591
133710135	chr9:133710135:A:G	3.35656e-19	-7.15548e-10	-1.32525	0.000137148	-7.15548e-10	-1.33474
133710201	chr9:133710201:C:A	6.66239e-19	-7.15548e-10	-0.639686	0.000290322	-7.15548e-10	-0.584808
133710204	chr9:133710204:C:T	8.0294e-19	-7.15548e-10	-0.453054	0.000322725	-7.15548e-10	-0.478999
133710429	chr9:133710429:G:C	2.1819e-19	-1.75597	-6.63902e-10	7.38959e-05	-1.95314	-6.63902e-10
133710478	chr9:133710478:G:A	7.67237e-20	-1.8115	-0.989625	2.98278e-05	-1.83874	-1.02162
133710640	chr9:133710640:C:T	4.2972e-19	-7.15548e-10	-1.0782	0.000173871	-7.15548e-10	-1.09749
133710980	chr9:133710980:T:C	4.33384e-19	-7.15548e-10	-1.06971	0.000184924	-7.15548e-10	-1.03585
133711174	chr9:133711174:G:A	1.88083e-18	-7.15548e-10	0.398133	0.000720267	-7.15548e-10	0.323823
133711313	chr9:133711313:A:G	3.62675e-20	-2.19289	-1.35752	1.49536e-05	-2.19519	-1.35566
133711424	chr9:133711424:A:G	4.17413e-20	-2.19623	-1.21361	1.75478e-05	-2.19619	-1.19468
133711582	chr9:133711582:G:C	4.95667e-20	-2.19718	-1.04084	1.93611e-05	-2.17469	-1.11784
133711683	chr9:133711683:G:A	3.23805e-19	-7.15548e-10	-1.36119	0.000133622	-7.15548e-10	-1.36078
133711820	chr9:133711820:G:A	5.05839e-20	-2.19838	-1.01932	1.95493e-05	-2.18389	-1.09897
133711938	chr9:133711938:G:A	5.0563e-20	-2.07727	-1.14084	2.1316e-05	-2.06697	-1.12937
133712092	chr9:133712092:T:C	4.16174e-20	-2.1563	-1.25652	1.66619e-05	-2.15451	-1.28816
133712232	chr9:133712232:C:T	1.22133e-19	-1.05815	-1.27807	4.03111e-05	-1.29535	-1.26383
133712586	chr9:133712586:G:A	1.38698e-19	-0.948819	-1.26022	4.51733e-05	-1.19582	-1.24948
133712726	chr9:133712726:C:T	3.9816e-20	-2.18972	-1.26734	1.65024e-05	-2.17164	-1.28065
133712952	chr9:133712952:G:A	3.43519e-19	-7.15548e-10	-1.30209	0.000142276	-7.15548e-10	-1.29803
133713334	chr9:133713334:G:T	3.81073e-19	-7.15548e-10	-1.19834	0.000156487	-7.15548e-10	-1.20282
133713340	chr9:133713340:A:G	7.27515e-20	-2.19759	-0.656692	2.68532e-05	-2.19019	-0.775229
133713342	chr9:133713342:C:G	1.0622e-18	-7.15548e-10	-0.173236	0.000448331	-7.15548e-10	-0.150266
133713527	chr9:133713527:A:G	1.45412e-19	-2.01331	-0.148455	5.83987e-05	-2.03252	-0.155988
133713871	chr9:133713871:A:G	3.9759e-19	-7.15548e-10	-1.15591	0.000169172	-7.15548e-10	-1.12488
133713991	chr9:133713991:C:T	1.12961e-18	-7.15548e-10	-0.111702	0.000478279	-7.15548e-10	-0.0856042
133713995	chr9:133713995:C:G	1.21581e-18	-7.15548e-10	-0.0381687	0.000514921	-7.15548e-10	-0.0117856
133714029	chr9:133714029:C:T	7.80179e-19	-7.15548e-10	-0.481811	0.000297501	-7.15548e-10	-0.560382
133714355	chr9:133714355:G:A	1.13817e-18	-7.15548e-10	-0.104155	0.000481393	-7.15548e-10	-0.0791141
133714467	chr9:133714467:G:A	1.2937e-19	-1.43949	-0.839164	5.20061e-05	-1.52586	-0.77858
133714472	chr9:133714472:C:T	6.57753e-20	-1.70969	-1.2454	2.447e-05	-1.81624	-1.24211
133714473	chr9:133714473:G:A	3.74066e-19	-7.15548e-10	-1.2169	0.00015277	-7.15548e-10	-1.22686
133714574	chr9:133714574:C:T	5.21834e-20	-2.03132	-1.15525	2.07388e-05	-2.04839	-1.17541
133714851	chr9:133714851:C:T	3.31369e-19	-7.15548e-10	-1.3381	0.000135731	-7.15548e-10	-1.34512
133714922	chr9:133714922:T:A	6.95707e-20	-2.18722	-0.711766	2.62884e-05	-2.19444	-0.79223
133715007	chr9:133715007:G:A	4.46171e-19	-7.15548e-10	-1.04063	0.000187497	-7.15548e-10	-1.02204
133715403	chr9:133715403:C:A	3.41125e-19	-7.15548e-10	-1.30909	0.00014083	-7.15548e-10	-1.30824
133715445	chr9:133715445:C:T	1.43626e-19	-2.17412	-6.63902e-10	5.9604e-05	-2.16807	-6.63902e-10
133716111	chr9:133716111:C:T	3.93548e-19	-7.15548e-10	-1.16613	0.000161209	-7.15548e-10	-1.1731
133716541	chr9:133716541:C:T	3.77723e-19	-7.15548e-10	-1.20717	0.000154822	-7.15548e-10	-1.21353
133716598	chr9:133716598:C:T	1.63937e-19	-1.51731	-0.524539	6.03999e-05	-1.63367	-0.521145
133716655	chr9:133716655:G:A	1.46595e-19	-1.57685	-0.57681	5.43022e-05	-1.68863	-0.572604
133716913	chr9:133716913:ATCAGGGAAGGTC:A	2.70873e-19	-2.11727	0.577584	0.000110334	-2.10906	0.556776
133717146	chr9:133717146:T:C	5.93203e-19	-7.15548e-10	-0.755798	0.000252993	-7.15548e-10	-0.722437
133717257	chr9:133717257:A:G	3.33752e-19	-7.15548e-10	-1.33093	0.000138035	-7.15548e-10	-1.32829
133717273	chr9:133717273:A:G	1.38618e-19	-1.22393	-0.985681	4.93753e-05	-1.36927	-0.987073
133717360	chr9:133717360:C:A	1.48589e-19	-2.14015	-6.63902e-10	6.20448e-05	-2.12794	-6.63902e-10
133717880	chr9:133717880:T:A	3.37442e-19	-7.15548e-10	-1.31994	0.000137669	-7.15548e-10	-1.33095
133717886	chr9:133717886:A:G	1.55395e-19	-1.06398	-1.03138	5.43423e-05	-1.22661	-1.03388
133717929	chr9:133717929:TG:T	3.36541e-19	-7.15548e-10	-1.32261	0.000137506	-7.15548e-10	-1.33213
133718311	chr9:133718311:G:A	3.46774e-19	-7.15548e-10	-1.29266	0.000141123	-7.15548e-10	-1.30616
133718440	chr9:133718440:T:C	1.43272e-19	-2.17659	-6.63902e-10	5.9579e-05	-2.1685	-6.63902e-10
133718496	chr9:133718496:G:A	3.23889e-19	-7.15548e-10	-1.36093	0.000133576	-7.15548e-10	-1.36112
133718598	chr9:133718598:G:A	4.28467e-19	-7.15548e-10	-1.08112	0.000174992	-7.15548e-10	-1.09106
133718640	chr9:133718640:A:T	3.25814e-19	-7.15548e-10	-1.35501	0.000135168	-7.15548e-10	-1.34928
133718678	chr9:133718678:T:C	1.44829e-19	-2.16578	-6.63902e-10	5.93892e-05	-2.17169	-6.63902e-10
133718768	chr9:133718768:C:T	3.51938e-19	-7.15548e-10	-1.27788	0.0001428	-7.15548e-10	-1.29435
133718960	chr9:133718960:G:A	3.23903e-19	-7.15548e-10	-1.36089	0.000133887	-7.15548e-10	-1.3588
133719010	chr9:133719010:A:G	3.24559e-19	-7.15548e-10	-1.35887	0.000133605	-7.15548e-10	-1.36091
133719075	chr9:133719075:C:T	3.39207e-19	-7.15548e-10	-1.31472	0.000138345	-7.15548e-10	-1.32605
133719146	chr9:133719146:C:T	3.35707e-19	-7.15548e-10	-1.32509	0.000137194	-7.15548e-10	-1.3344
133719377	chr9:133719377:T:C	6.50306e-20	-2.18963	-0.776842	2.8322e-05	-2.18719	-0.724972
133719428	chr9:133719428:AG:A	3.46221e-19	-7.15548e-10	-1.29426	0.000140551	-7.15548e-10	-1.31023
133719434	chr9:133719434:G:T	3.46221e-19	-7.15548e-10	-1.29426	0.000140551	-7.15548e-10	-1.31023
133719437	chr9:133719437:A:G	3.46221e-19	-7.15548e-10	-1.29426	0.000140551	-7.15548e-10	-1.31023
133719438	chr9:133719438:C:G	3.46442e-19	-7.15548e-10	-1.29362	0.000140628	-7.15548e-10	-1.30968
133719776	chr9:133719776:C:T	4.06675e-19	-7.15548e-10	-1.13332	0.000167147	-7.15548e-10	-1.13692
133719972	chr9:133719972:G:A	3.32729e-19	-7.15548e-10	-1.33401	0.00013669	-7.15548e-10	-1.33808
133720192	chr9:133720192:C:T	1.01129e-18	-7.15548e-10	-0.222353	0.000400081	-7.15548e-10	-0.26413
133720218	chr9:133720218:G:C	3.77833e-19	-1.20688	-6.63902e-10	0.000109096	-1.56357	-6.63902e-10
133720258	chr9:133720258:C:A	5.54277e-20	-1.76664	-1.35961	2.23162e-05	-1.79252	-1.35796
133720517	chr9:133720517:T:C	5.80868e-20	-1.72554	-1.35386	2.26136e-05	-1.78199	-1.35526
133720519	chr9:133720519:C:A	4.46834e-20	-1.99689	-1.34484	1.63086e-05	-2.10674	-1.35736
133720937	chr9:133720937:C:T	3.42856e-19	-7.15548e-10	-1.30402	0.000139401	-7.15548e-10	-1.31845
133721141	chr9:133721141:G:A	4.23673e-20	-2.14806	-1.2469	1.64899e-05	-2.18249	-1.27056
133721245	chr9:133721245:A:G	5.37338e-20	-1.80765	-1.34964	2.19833e-05	-1.81968	-1.34584
133721532	chr9:133721532:G:A	3.86763e-19	-7.15548e-10	-1.18352	0.000157737	-7.15548e-10	-1.19487
133721667	chr9:133721667:G:A	3.24271e-19	-7.15548e-10	-1.35975	0.000133615	-7.15548e-10	-1.36083
133721673	chr9:133721673:G:A	6.0973e-20	-1.70121	-1.32969	2.44194e-05	-1.72059	-1.33983
133721801	chr9:133721801:G:C	6.18913e-19	-7.15548e-10	-0.71337	0.000249248	-7.15548e-10	-0.73735
133721832	chr9:133721832:C:T	4.65457e-20	-1.95518	-1.34572	1.74999e-05	-2.03775	-1.35585
133722090	chr9:133722090:T:C	4.40199e-20	-2.13074	-1.22596	1.75654e-05	-2.14261	-1.24726
133722574	chr9:133722574:T:C	4.77232e-19	-7.15548e-10	-0.973331	0.0002034	-7.15548e-10	-0.940624
133722759	chr9:133722759:G:C	3.54442e-19	-7.15548e-10	-1.27079	0.000143601	-7.15548e-10	-1.28876
133723163	chr9:133723163:G:A	3.25365e-19	-7.15548e-10	-1.35639	0.000133728	-7.15548e-10	-1.35999
133723216	chr9:133723216:A:G	3.34655e-19	-7.15548e-10	-1.32824	0.000138564	-7.15548e-10	-1.32446
133723635	chr9:133723635:C:A	4.52102e-20	-2.01962	-1.3104	1.71635e-05	-2.08386	-1.32916
133723752	chr9:133723752:G:A	4.1769e-19	-7.15548e-10	-1.1066	0.000176116	-7.15548e-10	-1.08466
133723817	chr9:133723817:G:A	3.49331e-19	-7.15548e-10	-1.28531	0.00014181	-7.15548e-10	-1.30131
133724070	chr9:133724070:A:G	3.3578e-19	-7.15548e-10	-1.32488	0.000140072	-7.15548e-10	-1.31364
133724603	chr9:133724603:C:T	4.2216e-20	-2.06788	-1.33065	1.70219e-05	-2.08035	-1.34095
133724852	chr9:133724852:T:C	3.4719e-19	-7.15548e-10	-1.29146	0.000141532	-7.15548e-10	-1.30327
133725093	chr9:133725093:G:A	4.12013e-20	-2.16622	-1.25665	1.62159e-05	-2.19219	-1.27762
133725132	chr9:133725132:C:T	3.39895e-19	-7.15548e-10	-1.3127	0.000138506	-7.15548e-10	-1.32488
133725247	chr9:133725247:T:C	5.27486e-20	-1.96248	-1.21332	2.04069e-05	-1.99372	-1.24621
133725256	chr9:133725256:T:C	5.16607e-20	-1.98414	-1.2125	2.00434e-05	-2.01243	-1.24547
133725501	chr9:133725501:C:T	3.58566e-19	-7.15548e-10	-1.25922	0.000146531	-7.15548e-10	-1.26856
133725968	chr9:133725968:T:C	3.69621e-20	-2.18406	-1.34738	1.55569e-05	-2.15604	-1.35525
133725972	chr9:133725972:C:A	3.49274e-19	-7.15548e-10	-1.28548	0.000141787	-7.15548e-10	-1.30147
133726593	chr9:133726593:G:T	3.4045e-19	-7.15548e-10	-1.31106	0.000142576	-7.15548e-10	-1.29592
133726696	chr9:133726696:G:A	5.28564e-20	-1.84704	-1.32671	2.14347e-05	-1.86737	-1.32341
133726800	chr9:133726800:G:A	5.37905e-20	-1.81526	-1.34098	2.16294e-05	-1.84256	-1.33918
133727220	chr9:133727220:C:A	3.89449e-20	-2.17264	-1.30655	1.54582e-05	-2.1958	-1.32185
133727377	chr9:133727377:A:G	5.43519e-20	-2.1887	-0.957156	2.22903e-05	-2.16544	-0.986209
133727789	chr9:133727789:C:G	6.32946e-19	-7.15548e-10	-0.690949	0.000261604	-7.15548e-10	-0.688967
133727973	chr9:133727973:G:A	3.25057e-19	-7.15548e-10	-1.35733	0.000135132	-7.15548e-10	-1.34954
133728254	chr9:133728254:C:T	5.8794e-19	-7.15548e-10	-0.764709	0.000244471	-7.15548e-10	-0.756703
133728423	chr9:133728423:C:A	3.39895e-19	-7.15548e-10	-1.3127	0.000138506	-7.15548e-10	-1.32488
133729061	chr9:133729061:G:A	3.40888e-19	-7.15548e-10	-1.30978	0.000138838	-7.15548e-10	-1.32249
133729286	chr9:133729286:C:T	5.24445e-19	-7.15548e-10	-0.878993	0.000216321	-7.15548e-10	-0.879035
133729435	chr9:133729435:C:T	3.40563e-19	-7.15548e-10	-1.31073	0.00013872	-7.15548e-10	-1.32334
133729511	chr9:133729511:G:A	5.24445e-19	-7.15548e-10	-0.878993	0.000216321	-7.15548e-10	-0.879035
133729706	chr9:133729706:C:T	3.35333e-19	-7.15548e-10	-1.32621	0.000139953	-7.15548e-10	-1.31449
133729742	chr9:133729742:A:G	5.04685e-20	-2.19838	-1.02161	1.98238e-05	-2.18887	-1.08005
133730052	chr9:133730052:T:C	3.33189e-19	-7.15548e-10	-1.33262	0.000136212	-7.15548e-10	-1.34159
133730131	chr9:133730131:C:T	4.68626e-19	-7.15548e-10	-0.991529	0.000194928	-7.15548e-10	-0.983168
133730318	chr9:133730318:G:A	5.11417e-20	-1.87131	-1.33542	2.05106e-05	-1.90302	-1.33184
133730336	chr9:133730336:G:A	1.53446e-19	-2.10798	-6.63902e-10	6.067e-05	-2.15035	-6.63902e-10
133730634	chr9:133730634:AG:A	5.4342e-20	-1.82401	-1.32203	1.95021e-05	-1.93659	-1.34868
133730751	chr9:133730751:G:T	2.02124e-19	-1.83245	-6.63902e-10	6.98122e-05	-2.00999	-6.63902e-10
133730818	chr9:133730818:A:C	6.99522e-19	-7.15548e-10	-0.590936	0.000298969	-7.15548e-10	-0.555458
133730927	chr9:133730927:T:A	4.25485e-20	-2.19592	-1.19477	1.73795e-05	-2.18048	-1.22003
133730992	chr9:133730992:A:C	6.47826e-19	-7.15548e-10	-0.667712	0.000260274	-7.15548e-10	-0.694065
133731255	chr9:133731255:G:A	3.33189e-19	-7.15548e-10	-1.33262	0.000136212	-7.15548e-10	-1.34159
133731275	chr9:133731275:G:A	5.19451e-20	-1.83313	-1.35802	1.89617e-05	-1.95225	-1.36113
133731622	chr9:133731622:G:A	3.86741e-19	-7.15548e-10	-1.18358	0.000155008	-7.15548e-10	-1.21232
133731628	chr9:133731628:C:T	5.91215e-20	-1.72021	-1.34153	2.04665e-05	-1.87846	-1.35855
133731748	chr9:133731748:T:C	3.30351e-19	-7.15548e-10	-1.34118	0.000136941	-7.15548e-10	-1.33624
133732761	chr9:133732761:A:G	6.49714e-20	-2.19605	-0.771334	2.53876e-05	-2.19602	-0.825513
133732857	chr9:133732857:T:C	8.46337e-20	-1.35199	-1.35102	2.58863e-05	-1.64568	-1.35641
133733006	chr9:133733006:T:G	4.39898e-20	-1.99665	-1.36073	1.64342e-05	-2.09544	-1.36099
133733090	chr9:133733090:C:T	3.28282e-19	-7.15548e-10	-1.34746	0.000134528	-7.15548e-10	-1.35403
133733162	chr9:133733162:A:G	7.00937e-20	-1.53276	-1.35874	2.23745e-05	-1.78971	-1.35817
133733337	chr9:133733337:C:T	6.45866e-20	-2.19639	-0.77694	2.26033e-05	-2.19361	-0.944089
133733412	chr9:133733412:C:A	3.45533e-19	-7.15548e-10	-1.29625	0.00014052	-7.15548e-10	-1.31045
133733434	chr9:133733434:A:C	3.37517e-19	-7.15548e-10	-1.31972	0.000137724	-7.15548e-10	-1.33055
133733528	chr9:133733528:G:A	1.3287e-18	-7.15548e-10	0.0506215	0.00053348	-7.15548e-10	0.0236233
133733804	chr9:133733804:C:G	3.93386e-20	-2.11605	-1.35308	1.55813e-05	-2.1573	-1.35243
133733992	chr9:133733992:C:T	3.47054e-19	-7.15548e-10	-1.29185	0.000144853	-7.15548e-10	-1.28008
133734024	chr9:133734024:C:T	3.64706e-20	-2.19128	-1.35354	1.48992e-05	-2.19835	-1.35614
133734481	chr9:133734481:T:C	8.04967e-19	-7.15548e-10	-0.450532	0.000359265	-7.15548e-10	-0.371738
133734535	chr9:133734535:A:G	3.81895e-20	-2.13923	-1.35955	1.72573e-05	-2.05477	-1.3528
133734647	chr9:133734647:G:A	1.25332e-19	-2.05224	-0.258132	4.15946e-05	-2.15315	-0.374677
133735079	chr9:133735079:T:C	3.65746e-20	-2.18076	-1.36122	1.4893e-05	-2.19536	-1.35955
133735147	chr9:133735147:C:T	3.57966e-19	-7.15548e-10	-1.2609	0.000145513	-7.15548e-10	-1.27553
133735362	chr9:133735362:G:A	3.30011e-19	-7.15548e-10	-1.34221	0.00013566	-7.15548e-10	-1.34565
133735443	chr9:133735443:C:T	3.33353e-19	-7.15548e-10	-1.33213	0.000136201	-7.15548e-10	-1.34167
133735466	chr9:133735466:T:C	4.2734e-20	-2.14925	-1.23709	1.73739e-05	-2.18445	-1.21638
133735609	chr9:133735609:A:C	8.89806e-19	-7.15548e-10	-0.35033	0.000339188	-7.15548e-10	-0.429245
133735651	chr9:133735651:C:T	3.62157e-20	-2.19666	-1.35518	1.48808e-05	-2.19721	-1.35851
133735896	chr9:133735896:C:T	5.05843e-19	-7.15548e-10	-0.915108	0.000217123	-7.15548e-10	-0.875333
133735926	chr9:133735926:G:A	5.5303e-20	-1.77237	-1.35613	1.91444e-05	-1.95049	-1.35329
133736066	chr9:133736066:A:T	3.73301e-20	-2.16252	-1.35901	1.62358e-05	-2.10776	-1.36082
133736268	chr9:133736268:T:C	3.95014e-19	-7.15548e-10	-1.16241	0.000162074	-7.15548e-10	-1.16775
133736288	chr9:133736288:C:T	3.34976e-19	-7.15548e-10	-1.32727	0.000138958	-7.15548e-10	-1.32163
133736552	chr9:133736552:T:C	1.09974e-18	-7.15548e-10	-0.138507	0.000434258	-7.15548e-10	-0.182159
133736647	chr9:133736647:C:T	4.0194e-20	-2.10053	-1.34709	1.58138e-05	-2.14605	-1.34886
133736987	chr9:133736987:A:G	2.7251e-18	-7.15548e-10	0.768926	0.00115984	-7.15548e-10	0.800237
133737157	chr9:133737157:C:A	3.4693e-19	-7.15548e-10	-1.29221	0.000141255	-7.15548e-10	-1.30523
133737614	chr9:133737614:C:T	8.38961e-19	-7.15548e-10	-0.40917	0.000375968	-7.15548e-10	-0.326294
133737715	chr9:133737715:G:C	9.58491e-19	-7.15548e-10	-0.275974	0.000393765	-7.15548e-10	-0.280045
133737936	chr9:133737936:C:T	4.12084e-20	-2.07105	-1.35164	1.62935e-05	-2.11417	-1.35086
133737988	chr9:133737988:C:G	4.77004e-19	-7.15548e-10	-0.973809	0.000193934	-7.15548e-10	-0.988281
133738081	chr9:133738081:A:T	3.94893e-20	-2.1233	-1.34201	1.5852e-05	-2.1547	-1.3378
133738192	chr9:133738192:A:C	1.41735e-18	-7.15548e-10	0.115208	0.000566043	-7.15548e-10	0.082871
133738473	chr9:133738473:C:T	4.12332e-19	-7.15548e-10	-1.1195	0.000177708	-7.15548e-10	-1.07565
133738539	chr9:133738539:C:T	3.95268e-19	0.153485	-1.31526	8.84161e-05	-0.460196	-1.31355
133738605	chr9:133738605:T:C	4.73697e-19	-7.15548e-10	-0.980767	0.00018506	-7.15548e-10	-1.03512
133738730	chr9:133738730:C:T	3.88074e-20	-2.13016	-1.35257	1.55012e-05	-2.16059	-1.35429
133739658	chr9:133739658:C:T	3.25381e-19	-7.15548e-10	-1.35634	0.000133633	-7.15548e-10	-1.3607
133740172	chr9:133740172:C:T	4.06275e-19	-7.15548e-10	-1.1343	0.000159938	-7.15548e-10	-1.18101
133740302	chr9:133740302:G:A	4.34179e-19	-7.15548e-10	-1.06788	0.000187392	-7.15548e-10	-1.02259
133740790	chr9:133740790:T:C	3.83309e-19	-7.15548e-10	-1.19249	0.000154498	-7.15548e-10	-1.21562
133741096	chr9:133741096:C:A	7.93885e-20	-1.40858	-1.3584	2.32604e-05	-1.75176	-1.35729
133741301	chr9:133741301:A:G	3.49325e-19	-7.15548e-10	-1.28533	0.000146215	-7.15548e-10	-1.27072
133741855	chr9:133741855:C:T	3.25686e-19	-7.15548e-10	-1.3554	0.000134329	-7.15548e-10	-1.3555
133742054	chr9:133742054:A:G	3.42255e-19	-7.15548e-10	-1.30578	0.000140673	-7.15548e-10	-1.30936
133742185	chr9:133742185:G:A	5.60567e-19	-7.15548e-10	-0.812385	0.000240122	-7.15548e-10	-0.774651
133742339	chr9:133742339:A:G	3.91303e-20	-2.15021	-1.32423	1.60704e-05	-2.14709	-1.33173
133742490	chr9:133742490:G:T	5.82175e-19	-7.15548e-10	-0.774563	0.000251545	-7.15548e-10	-0.728178
133743104	chr9:133743104:C:G	3.88915e-19	-1.17797	-6.63902e-10	0.000129809	-1.38973	-6.63902e-10
133743144	chr9:133743144:C:T	6.2753e-18	-7.15548e-10	1.60304	0.00261522	-7.15548e-10	1.61331
133743177	chr9:133743177:A:G	5.45763e-19	-7.15548e-10	-0.839149	0.000235368	-7.15548e-10	-0.794646
133743283	chr9:133743283:C:T	3.09485e-18	-7.15548e-10	0.896161	0.00122952	-7.15548e-10	0.858585
133743336	chr9:133743336:A:G	3.74935e-18	-7.15548e-10	1.088	0.00148401	-7.15548e-10	1.04671
133743728	chr9:133743728:T:C	4.68235e-20	-2.02566	-1.26929	2.02455e-05	-1.96928	-1.27859
133744163	chr9:133744163:T:C	2.51659e-19	-1.07952	-0.533742	0.000100285	-1.20562	-0.442158
133744213	chr9:133744213:G:A	5.40746e-19	-7.15548e-10	-0.848384	0.000220847	-7.15548e-10	-0.858328
133744685	chr9:133744685:C:T	4.66455e-19	-7.15548e-10	-0.996172	0.00019826	-7.15548e-10	-0.966219
133744977	chr9:133744977:C:T	6.47455e-18	-7.15548e-10	1.6343	0.0026349	-7.15548e-10	1.6208
133744998	chr9:133744998:C:T	4.65913e-20	-2.14856	-1.15136	1.90505e-05	-2.15255	-1.15615
133745123	chr9:133745123:A:G	1.572e-19	-2.08381	-6.63902e-10	6.69287e-05	-2.05217	-6.63902e-10
133745241	chr9:133745241:C:T	5.21345e-19	-7.15548e-10	-0.884921	0.000220882	-7.15548e-10	-0.858171
133745273	chr9:133745273:C:T	6.58906e-20	-2.00291	-0.950433	2.38683e-05	-2.02474	-1.0585
133745948	chr9:133745948:G:T	5.16873e-19	-7.15548e-10	-0.893536	0.000209278	-7.15548e-10	-0.912133
133746031	chr9:133746031:G:A	2.4571e-19	-1.63718	-6.63902e-10	0.00010394	-1.61199	-6.63902e-10
133746043	chr9:133746043:C:G	5.33385e-19	-7.15548e-10	-0.86209	0.000218823	-7.15548e-10	-0.867534
133746230	chr9:133746230:G:T	3.89918e-19	-7.15548e-10	-1.1754	0.000165097	-7.15548e-10	-1.14927
133746528	chr9:133746528:G:C	3.8108e-19	-7.15548e-10	-1.19832	0.000157722	-7.15548e-10	-1.19496
133746651	chr9:133746651:A:G	7.56808e-19	-7.15548e-10	-0.512224	0.000309933	-7.15548e-10	-0.519441
133746698	chr9:133746698:G:C	3.23927e-19	-7.15548e-10	-1.36082	0.000133566	-7.15548e-10	-1.3612
133746977	chr9:133746977:A:G	3.78296e-19	-7.15548e-10	-1.20566	0.000157759	-7.15548e-10	-1.19473
133747118	chr9:133747118:A:C	1.20926e-19	-2.15567	-0.190487	5.7739e-05	-2.13515	-0.0647135
133747304	chr9:133747304:A:G	1.32764e-19	-2.19344	-0.0593208	6.44045e-05	-2.17691	0.0862909
133747340	chr9:133747340:A:G	1.89388e-19	-1.66822	-0.229313	7.76065e-05	-1.68582	-0.218323
133747694	chr9:133747694:G:A	7.12652e-19	-7.15548e-10	-0.572341	0.000308667	-7.15548e-10	-0.523534
133748018	chr9:133748018:T:C	3.23853e-19	-7.15548e-10	-1.36105	0.000133576	-7.15548e-10	-1.36113
133748224	chr9:133748224:A:G	3.3382e-19	-7.15548e-10	-1.33073	0.000137791	-7.15548e-10	-1.33006
133748394	chr9:133748394:T:C	5.60287e-19	-2.01939	1.20651	0.000298844	-1.98494	1.42907
133748426	chr9:133748426:G:A	6.45352e-19	-2.16171	1.49017	0.000316347	-2.19033	1.69137
133748500	chr9:133748500:T:A	4.23776e-19	-7.15548e-10	-1.09213	0.000171297	-7.15548e-10	-1.1124
133748502	chr9:133748502:A:T	3.2409e-19	-7.15548e-10	-1.36031	0.000133607	-7.15548e-10	-1.3609
133748629	chr9:133748629:A:G	3.61857e-19	-7.15548e-10	-1.25009	0.000147184	-7.15548e-10	-1.26411
133748658	chr9:133748658:T:C	7.10713e-19	-7.15548e-10	-0.575065	0.000307843	-7.15548e-10	-0.526207
133748881	chr9:133748881:C:T	7.79716e-19	-7.15548e-10	-0.482405	0.00033732	-7.15548e-10	-0.434766
133749310	chr9:133749310:C:T	9.80247e-20	-1.63198	-0.924134	4.04803e-05	-1.61248	-0.942499
133749361	chr9:133749361:C:T	3.39533e-19	-7.15548e-10	-1.31376	0.000141037	-7.15548e-10	-1.30677
133749484	chr9:133749484:A:G	4.4869e-19	-7.15548e-10	-1.035	0.00017503	-7.15548e-10	-1.09084
133749560	chr9:133749560:T:C	3.23994e-19	-7.15548e-10	-1.36061	0.000133619	-7.15548e-10	-1.3608
133749583	chr9:133749583:A:G	5.9956e-19	-2.14275	1.39761	0.000293257	-2.18114	1.60639
133749702	chr9:133749702:T:A	3.42501e-19	-7.15548e-10	-1.30506	0.000142699	-7.15548e-10	-1.29506
133750587	chr9:133750587:T:G	7.91515e-19	-7.15548e-10	-0.467386	0.000346923	-7.15548e-10	-0.406696
133750984	chr9:133750984:T:G	3.28862e-19	-7.15548e-10	-1.3457	0.000135808	-7.15548e-10	-1.34456
133751063	chr9:133751063:G:A	6.93446e-19	-7.15548e-10	-0.59966	0.000296982	-7.15548e-10	-0.562126
133751261	chr9:133751261:T:C	4.57703e-19	-7.15548e-10	-1.01511	0.000179064	-7.15548e-10	-1.06806
133751452	chr9:133751452:C:T	8.13973e-20	-1.3897	-1.35229	3.50536e-05	-1.34673	-1.35219
133751504	chr9:133751504:G:A	5.6765e-20	-1.75472	-1.34769	2.4406e-05	-1.7109	-1.35007
133751726	chr9:133751726:C:T	3.25257e-19	-7.15548e-10	-1.35672	0.000134271	-7.15548e-10	-1.35594
133751728	chr9:133751728:T:G	6.32888e-20	-1.63958	-1.35405	2.71621e-05	-1.59907	-1.35491
133751750	chr9:133751750:G:A	3.24491e-19	-7.15548e-10	-1.35908	0.000133781	-7.15548e-10	-1.35959
133751973	chr9:133751973:C:T	3.41694e-19	-1.30742	-6.63902e-10	0.000147056	-1.26499	-6.63902e-10
133752119	chr9:133752119:T:C	5.91685e-20	-2.17992	-0.881023	2.26476e-05	-2.18334	-0.952401
133752270	chr9:133752270:C:T	6.72097e-19	0.271968	-0.902899	0.00024754	0.23802	-0.982245
133752359	chr9:133752359:G:A	5.07025e-19	-7.15548e-10	-0.912773	0.000207528	-7.15548e-10	-0.920532
133752584	chr9:133752584:G:A	1.12291e-18	0.271011	-0.388666	0.00038838	0.207865	-0.501679
133752683	chr9:133752683:A:T	6.52073e-19	-0.0506178	-0.61056	0.000235751	-0.0796954	-0.713329
133752782	chr9:133752782:C:T	3.44979e-19	-7.15548e-10	-1.29785	0.000142034	-7.15548e-10	-1.29973
133752802	chr9:133752802:G:C	3.55867e-19	-7.15548e-10	-1.26678	0.00014276	-7.15548e-10	-1.29463
133752826	chr9:133752826:A:G	6.45405e-19	-0.119125	-0.552332	0.000232389	-0.154128	-0.653258
133752835	chr9:133752835:G:C	6.27362e-19	-0.139699	-0.560112	0.000226081	-0.174298	-0.660605
133752945	chr9:133752945:A:T	7.21742e-19	-0.198562	-0.361104	0.000254569	-0.241404	-0.47482
133753116	chr9:133753116:C:T	7.19996e-19	-7.15548e-10	-0.562089	0.000309435	-7.15548e-10	-0.521052
133753192	chr9:133753192:G:A	3.11257e-19	-0.429427	-0.971288	0.000114815	-0.477167	-1.03531
133753408	chr9:133753408:A:G	3.27321e-19	-7.15548e-10	-1.35039	0.000135157	-7.15548e-10	-1.34936
133753520	chr9:133753520:T:C	3.24808e-19	-7.15548e-10	-1.3581	0.000133973	-7.15548e-10	-1.35816
133753594	chr9:133753594:C:T	2.76631e-19	-0.610795	-0.907855	0.000104264	-0.623996	-0.984878
133753678	chr9:133753678:TAAGG:T	2.36107e-19	-0.652608	-1.02444	9.00099e-05	-0.666656	-1.08922
133753829	chr9:133753829:G:A	3.46106e-19	-7.15548e-10	-1.29459	0.000142426	-7.15548e-10	-1.29697
133753991	chr9:133753991:G:A	1.63455e-19	-2.04789	0.0030942	6.64496e-05	-2.03412	-0.0252298
133754014	chr9:133754014:GAGCT:G	2.6369e-19	-0.661346	-0.905214	9.96122e-05	-0.671374	-0.98314
133754077	chr9:133754077:C:T	2.5357e-19	-0.695448	-0.910245	9.5448e-05	-0.708793	-0.988423
133754156	chr9:133754156:A:G	2.31087e-19	-0.845024	-0.853516	8.7264e-05	-0.853913	-0.932947
133754360	chr9:133754360:T:C	3.27645e-19	-7.15548e-10	-1.3494	0.000134232	-7.15548e-10	-1.35623
133754629	chr9:133754629:C:G	7.57934e-19	-7.15548e-10	-0.510738	0.000288558	-7.15548e-10	-0.590903
133754637	chr9:133754637:C:T	2.3851e-19	-0.600502	-1.06642	9.08542e-05	-0.618159	-1.12838
133754649	chr9:133754649:T:TGTCA	2.56045e-19	-0.570132	-1.02585	9.72062e-05	-0.587493	-1.09147
133754686	chr9:133754686:A:C	2.53192e-19	-0.601426	-1.00576	9.60401e-05	-0.61748	-1.07355
133754734	chr9:133754734:C:CA	2.56999e-19	-0.587536	-1.00473	9.7552e-05	-0.602789	-1.07262
133754822	chr9:133754822:A:G	5.06209e-19	-7.15548e-10	-0.914385	0.000212385	-7.15548e-10	-0.897397
133755116	chr9:133755116:C:T	1.84263e-18	-7.15548e-10	0.377613	0.000725284	-7.15548e-10	0.330766
133755136	chr9:133755136:C:T	3.82466e-19	-7.15548e-10	-1.19469	0.000165896	-7.15548e-10	-1.14444
133755375	chr9:133755375:CTT:C	1.6271e-19	-2.04936	-6.63902e-10	6.10148e-05	-2.14468	-6.63902e-10
133755446	chr9:133755446:C:A	2.94755e-19	-0.44163	-1.01356	0.000113711	-0.442177	-1.07996
133755917	chr9:133755917:G:A	3.53488e-19	-7.15548e-10	-1.27349	0.000145348	-7.15548e-10	-1.27667
133756027	chr9:133756027:C:T	1.531e-19	-0.972523	-1.13772	5.92166e-05	-0.982657	-1.19194
133756087	chr9:133756087:C:T	4.02301e-19	-7.15548e-10	-1.14413	0.000179785	-7.15548e-10	-1.06403
133756185	chr9:133756185:G:A	3.3538e-19	-7.15548e-10	-1.32607	0.000138532	-7.15548e-10	-1.3247
133756278	chr9:133756278:T:C	9.38691e-19	-7.15548e-10	-0.296848	0.000355777	-7.15548e-10	-0.381494
133756380	chr9:133756380:C:T	4.13727e-20	-2.19826	-1.22046	1.72619e-05	-2.14612	-1.26118
133756418	chr9:133756418:T:C	4.5986e-19	-7.15548e-10	-1.01041	0.00019659	-7.15548e-10	-0.974677
133756712	chr9:133756712:A:G	1.40257e-19	-2.19785	-6.63902e-10	5.79963e-05	-2.19542	-6.63902e-10
133756988	chr9:133756988:T:C	7.9789e-20	-1.71217	-1.04977	3.14339e-05	-1.76644	-1.04147
133757279	chr9:133757279:T:C	8.91742e-20	-1.58964	-1.0611	3.92052e-05	-1.55698	-1.03001
133757280	chr9:133757280:G:T	8.34047e-20	-1.61796	-1.09967	3.6492e-05	-1.58736	-1.07134
133757458	chr9:133757458:A:G	8.49859e-20	-1.62309	-1.07576	3.60362e-05	-1.62457	-1.0467
133757522	chr9:133757522:C:G	4.10021e-19	-7.15548e-10	-1.12512	0.000171834	-7.15548e-10	-1.10927
133757612	chr9:133757612:T:C	3.23826e-19	-7.15548e-10	-1.36113	0.000133566	-7.15548e-10	-1.3612
133757695	chr9:133757695:C:T	4.14007e-19	-7.15548e-10	-1.11545	0.000175868	-7.15548e-10	-1.08606
133757896	chr9:133757896:C:T	1.49247e-19	-2.13573	-6.63902e-10	6.37683e-05	-2.10054	-6.63902e-10
133758070	chr9:133758070:T:C	5.01789e-19	-7.15548e-10	-0.923155	0.000204209	-7.15548e-10	-0.936655
133758498	chr9:133758498:C:T	3.87806e-19	-7.15548e-10	-1.18083	0.00016431	-7.15548e-10	-1.15404
133758506	chr9:133758506:G:A	4.02425e-20	-2.11674	-1.32967	1.96768e-05	-1.9565	-1.31986
133758816	chr9:133758816:T:C	9.98822e-20	-1.88868	-0.648666	4.17426e-05	-1.81062	-0.713652
133758983	chr9:133758983:G:A	3.33425e-19	-7.15548e-10	-1.33192	0.000137319	-7.15548e-10	-1.33349
133758990	chr9:133758990:T:C	2.92484e-19	-1.91443	0.451502	0.000107487	-1.95786	0.379429
133759003	chr9:133759003:G:A	2.85268e-19	-1.92295	0.43504	0.000105026	-1.96436	0.362768
133759310	chr9:133759310:C:T	6.72137e-20	-1.67713	-1.25632	3.04745e-05	-1.55118	-1.28773
133759850	chr9:133759850:G:A	3.2414e-19	-7.15548e-10	-1.36016	0.000133804	-7.15548e-10	-1.35942
133759883	chr9:133759883:T:A	2.5328e-19	-2.17476	0.567926	8.9167e-05	-2.18852	0.423231
133761249	chr9:133761249:G:A	8.64507e-20	-1.49085	-1.19091	3.95599e-05	-1.3494	-1.22859
133761317	chr9:133761317:T:G	8.10463e-20	-1.51696	-1.22936	3.72176e-05	-1.37655	-1.26247
133761397	chr9:133761397:G:A	1.20825e-19	-1.86237	-0.484618	5.63059e-05	-1.87486	-0.350142
133761488	chr9:133761488:G:A	4.51976e-19	-7.15548e-10	-1.0277	0.000192539	-7.15548e-10	-0.995499
133761637	chr9:133761637:C:A	3.28315e-19	-7.15548e-10	-1.34736	0.000134374	-7.15548e-10	-1.35517
133761645	chr9:133761645:T:C	1.68929e-19	-2.00834	-0.00351719	6.83969e-05	-2.0102	-0.0202742
133761963	chr9:133761963:C:T	5.11404e-19	-7.15548e-10	-0.904173	0.000208446	-7.15548e-10	-0.916119
133761987	chr9:133761987:C:T	4.2408e-19	-7.15548e-10	-1.09141	0.000176393	-7.15548e-10	-1.08308
133761988	chr9:133761988:G:A	1.00485e-19	-1.54952	-0.981806	4.49831e-05	-1.41563	-1.03388
133762614	chr9:133762614:T:TC	3.50725e-19	-7.15548e-10	-1.28133	0.000144105	-7.15548e-10	-1.28526
133763099	chr9:133763099:G:A	1.5305e-19	-1.94481	-0.165759	6.9388e-05	-1.96549	-0.0505982
133763184	chr9:133763184:C:G	1.08098e-18	-7.15548e-10	-0.15571	0.000397704	-7.15548e-10	-0.27009
133763211	chr9:133763211:CCT:C	1.40641e-19	-2.19512	-6.63902e-10	5.89039e-05	-2.17989	-6.63902e-10
133763269	chr9:133763269:G:A	3.70436e-19	-7.15548e-10	-1.22665	0.000155649	-7.15548e-10	-1.20819
133763320	chr9:133763320:G:A	9.43734e-19	-7.15548e-10	-0.29149	0.000373724	-7.15548e-10	-0.33228
133763439	chr9:133763439:T:A	3.41444e-19	-7.15548e-10	-1.30815	0.000139648	-7.15548e-10	-1.31667
133763793	chr9:133763793:G:A	3.4868e-19	-7.15548e-10	-1.28718	0.000142204	-7.15548e-10	-1.29853
133763934	chr9:133763934:T:C	3.28804e-19	-7.15548e-10	-1.34587	0.000136799	-7.15548e-10	-1.33728
133764176	chr9:133764176:A:G	8.77461e-18	1.22704	0.711247	0.00531329	1.48101	0.841158
133764232	chr9:133764232:A:G	3.24879e-19	-7.15548e-10	-1.35788	0.000133613	-7.15548e-10	-1.36085
133764252	chr9:133764252:G:T	3.24909e-19	-7.15548e-10	-1.35779	0.000133618	-7.15548e-10	-1.36081
133764277	chr9:133764277:G:A	1.02208e-17	1.80496	0.285888	0.0063675	2.02601	0.477155
133764421	chr9:133764421:TTCAG:T	1.64671e-19	-2.03738	-6.63902e-10	6.38305e-05	-2.09957	-6.63902e-10
133765066	chr9:133765066:G:C	6.56888e-19	-7.15548e-10	-0.65382	0.00028664	-7.15548e-10	-0.597572
133765106	chr9:133765106:C:T	5.10221e-19	-0.202167	-0.704322	0.000258625	-0.0615623	-0.638857
133765276	chr9:133765276:T:C	4.7173e-19	0.265715	-1.25064	0.000252159	0.561022	-1.28676
133765328	chr9:133765328:T:C	3.25699e-19	-7.15548e-10	-1.35536	0.000133797	-7.15548e-10	-1.35947
133765586	chr9:133765586:G:A	4.17988e-19	-0.173449	-0.932431	0.000209755	-0.0246289	-0.88523
133765629	chr9:133765629:C:T	8.76273e-19	0.157258	-0.522915	0.000451452	0.310322	-0.45365
133765843	chr9:133765843:T:C	4.75899e-19	0.187001	-1.16313	0.000250126	0.458965	-1.1928
133765899	chr9:133765899:C:T	5.05621e-19	-7.15548e-10	-0.915547	0.000204794	-7.15548e-10	-0.933793
133765911	chr9:133765911:G:GA	3.56194e-19	-7.15548e-10	-1.26586	0.000143774	-7.15548e-10	-1.28756
133766134	chr9:133766134:G:A	4.58238e-19	0.188741	-1.20269	0.00024486	0.474561	-1.22967
133766256	chr9:133766256:T:C	3.68396e-19	-0.555475	-0.676701	0.000168632	-0.53765	-0.590431
```
