## Supplementary material for "Characterization of shared and ancestry-specific signals driving complex traits using multi-ancestry fine-mapping": orig_s2_snps

```
rs10904011
rs2147939
rs117800556
rs1325586
rs12415965
rs12413180
rs11251828
rs11251829
rs11251830
rs11251831
rs10795018
rs7094215
10:3326594_G_C
10:3326594_G_A
rs10904012
rs59774628
rs59213567
rs11251832
rs12161688
rs11251833
rs10904013
rs10904014
rs10904015
rs10904016
rs10904017
rs17135001
rs180747820
rs4881140
rs57180542
rs58633702
rs116923041
rs7899905
rs7918585
rs12763582
rs7912532
rs77171408
rs10795019
rs10795020
rs10904018
rs7079507
rs7099588
rs7070043
rs7070200
rs728938
rs728939
rs11593627
rs736052
rs736051
rs736050
rs736049
rs74774427
rs966282
rs79209987
rs10904019
rs72763768
rs12765094
rs966283
rs12765323
rs11251834
rs12766305
rs17291053
rs35563450
rs34649869
rs71502286
rs77720476
rs61830633
rs35743300
rs34243766
rs35253922
rs17135017
rs17135023
rs12778979
rs4881143
rs12779341
rs12784412
rs74228816
rs17135033
rs10795021
rs17155688
rs12766986
rs11251836
rs76396547
rs118050114
rs1886759
rs72763771
rs12356509
rs17135046
rs7906885
rs72763772
rs4881144
rs10736968
rs1998768
rs12256076
rs12764839
rs11251842
rs10904021
rs118133205
rs4881145
rs7068631
rs9787505
rs1886760
rs9787654
rs1886761
rs4881147
rs4881148
rs4576726
rs12357265
10:3343809_C_T
rs4881149
rs4881150
rs77966225
rs10795022
rs4881151
rs10751918
rs10751919
rs11251847
rs502397
rs548827
rs528650
rs549676
rs11592173
rs562636
rs477851
rs17291583
rs17219336
rs74328011
rs11592321
rs516386
rs143679083
rs17219363
rs61830638
rs1337382
rs1966200
rs1966201
rs1966202
rs1337380
rs7094752
rs73575946
rs7075325
rs10795024
rs111570083
rs12767138
rs112772752
rs12771321
rs4336936
rs12777735
rs147269287
rs58412547
rs12780031
rs12780211
rs737533
rs77760296
rs1807437
rs912838
rs11251853
rs150165709
rs11251854
rs12765037
rs112272055
rs34870421
rs12772610
rs11594429
rs4881155
rs4881156
rs74899443
rs1415464
rs721171
rs11598863
rs7067602
rs1572539
rs4881157
rs735155
rs61829099
rs965241
rs10795026
rs10904024
rs2297761
rs78821120
rs12415414
rs11597857
rs2050616
rs11597872
rs2038873
rs79192466
rs10795027
rs10751920
rs1033935
rs11814386
rs11251856
rs1033936
rs10904025
rs11251857
rs11251858
rs10795028
rs11251859
rs35191211
rs76257629
rs34033143
rs10795029
rs7895490
rs17135065
rs79971240
rs10736969
rs10736970
rs10736971
rs7922520
rs7903644
rs7894927
rs7894937
rs10736972
rs116956109
rs118120150
rs1337381
rs7069744
rs7079506
rs7099623
rs1359526
rs6602045
rs7921156
rs7912405
rs7089145
rs77282738
rs75471568
rs112611894
rs142569527
rs2182195
rs7906503
rs7893931
rs7894297
rs12412589
rs12412590
rs715873
rs1408985
rs11251861
rs139238135
rs141599021
rs7901930
rs7901949
rs12415036
rs4271299
rs11251863
rs117025592
rs78756945
rs10904026
rs11251864
rs2209500
rs144021951
rs10508252
rs4881162
rs2104433
rs117099053
rs11251865
rs148016806
rs4881163
rs10795030
rs11251866
rs12773260
rs12779983
rs76214292
rs10904027
rs17135159
rs10795031
rs57292068
rs118116115
rs11251868
rs10904028
rs79162117
rs117220371
rs118015832
rs6602047
rs927750
rs7090790
rs12781841
rs1570854
rs78509854
rs67117895
rs7085371
rs10795032
rs143144748
rs11251870
rs187984761
rs148245092
rs117451247
rs146337490
rs10904029
rs7898173
rs141099683
rs10751923
rs10508253
rs10904030
rs35459638
rs4486528
rs79502536
rs17135202
rs11251873
rs77924281
rs141686037
rs117492282
rs12763688
rs193292284
rs66462211
rs8181300
rs17135209
rs61830471
rs10508254
rs10508255
rs10508256
rs11251875
rs7079024
rs76719981
rs112841237
rs112415264
rs10795033
rs10795034
10:3447657_C_T
rs11591499
rs117790106
rs117176105
rs148564456
rs79796594
rs76152180
rs80001241
rs77833791
rs7917213
rs7913248
rs1538098
rs58790415
rs57470768
rs76749458
rs4880612
rs79287362
rs113307267
rs78877672
rs7915980
rs11251876
rs7903436
rs4880615
rs4881165
rs7901480
rs7901618
rs10795035
rs10795036
rs10795037
rs10795038
rs10795039
rs10751925
rs7068437
rs7092993
rs7093269
10:3458842_T_A
rs188812486
rs10904031
rs10751927
rs2210964
rs2210963
rs10795040
rs10795041
rs10795042
rs10795043
rs10795044
rs10751928
rs11251880
rs35137867
rs10904033
rs142572928
rs10904034
rs72765335
rs4147145
rs4147144
rs4147143
rs10795045
rs11251882
rs4881166
rs4881167
rs111763673
rs17221368
rs148650079
rs570999854
rs11819416
rs945797
rs191449942
rs17135250
rs74896055
rs10904038
rs10795046
rs372637936
rs76907951
rs11592348
rs10904040
rs147458592
rs72765345
rs117990851
rs77018706
rs7084941
rs10795047
rs12415614
rs7920115
rs17135258
rs60032423
rs11251887
rs7067778
rs7082678
rs10904042
rs11251889
rs4881170
rs883634
rs883633
rs143227251
rs11251890
rs1890072
rs12249944
rs7068025
rs7068283
rs7894316
rs55725670
rs11251896
rs11251897
rs4881171
rs149488475
rs10795048
rs10795049
rs10904044
rs11251898
rs72635999
rs4881172
rs142413403
rs1890073
rs921414
rs12049661
rs17135269
rs60977746
rs142826332
rs61397460
rs140293695
rs189044506
rs145310841
rs12250998
rs12244869
rs141099931
rs118066054
rs1668532
rs58026777
rs61830526
rs569722034
rs535410330
rs11251903
rs7919585
rs4881173
rs78308798
rs12571618
rs76435902
rs144896916
rs12571849
rs17135273
rs56347778
rs12250340
rs12217619
rs4881175
rs72478255
rs4881176
rs1964428
rs1036747
rs1961463
rs1975417
rs61830527
rs4881177
rs181835272
rs11251904
rs2053889
rs78867279
rs12264384
rs77106916
rs139506682
rs7088850
rs78678081
rs117784519
rs144126728
rs111823853
rs61556018
rs143452657
rs78896405
rs76581392
rs12241260
rs11251907
rs2165468
rs7088009
rs11251908
rs12573327
rs60568346
rs11251909
rs11251910
rs1543836
rs117682242
rs590984
rs483881
rs515984
rs609343
rs144639713
rs622898
rs79506913
rs7088080
rs188676245
rs11251911
rs10904048
rs11251912
rs494448
rs74825782
rs664760
rs1962663
rs17313838
rs10904049
rs1097232
rs17135292
rs620229
rs11251914
rs11251915
rs74113200
rs7099538
rs7084929
rs74778074
rs1660979
rs75239870
rs2275414
rs1660980
rs705455
rs7095342
rs116865304
rs1070335
rs10904050
rs627269
rs475544
rs694782
rs7900849
rs7477175
rs2017288
rs2017279
rs964162
rs7082020
rs12355804
rs959509
rs57951026
rs10795050
rs7074352
rs7092929
rs4881179
rs77278864
rs7097515
rs7072195
rs117910668
rs41313804
rs11251918
rs10751929
rs139333150
rs7907091
rs7896132
rs150567072
rs113722875
rs78342847
rs77318022
rs74115223
rs55991146
rs79744291
rs17135326
rs4880616
rs7910111
rs56295491
rs117630908
rs77363481
rs139414518
rs76966804
rs111354248
rs1561697
rs705472
rs76198393
rs11592500
rs11251924
rs10904052
rs11598148
rs80284767
rs182586312
rs187293758
rs7071396
rs17135332
rs11251926
rs11251927
rs12248196
rs590338
rs75526499
rs593798
rs7905709
rs591531
rs187137060
rs193185361
rs11591484
10:3558154_C_T
rs930454
rs12356958
rs684240
rs476079
rs113089274
rs499279
rs835321
rs11594791
rs78037693
rs563341
rs645838
rs7096078
rs74911850
rs630310
rs75519720
rs7900844
rs615019
rs10795051
rs76257349
rs10795052
rs6601733
rs77661181
rs4601657
rs193220405
rs2066107
rs7072196
rs6601735
rs835325
rs611726
rs12416630
rs11251931
rs151004926
rs10751930
rs10904053
rs145634862
rs535539
rs667943
rs668923
rs11251933
rs12220313
rs651750
rs77747701
rs117398692
rs575738
rs7914011
rs10795054
rs10795055
rs705477
rs9971129
rs7911273
rs117803564
rs72765382
rs76454896
rs715094
rs24401
rs611890
rs835960
rs661019
rs10795056
rs835957
rs835956
rs144690393
rs12761614
rs7917582
rs1890583
rs77410966
rs835954
rs149041612
rs117555669
rs140262733
rs10904054
rs10795058
rs10795059
rs10904055
rs77937560
rs17135395
rs7911947
rs76956592
rs10904056
rs7086377
rs11251942
rs111659487
rs7914587
rs551307
rs7899091
rs7898806
rs74113522
rs657478
rs11813201
rs527935
rs112849185
rs112930714
rs7907711
rs74113523
rs74113524
rs11814314
rs183983472
rs74113525
rs11815365
rs615778
rs17224469
rs3120978
rs1441266
rs1441265
rs11816418
rs74113529
rs57010557
rs57173011
rs7910956
rs697430
rs17315959
rs79712688
rs143487143
rs705458
rs117419434
rs12570734
rs599053
rs7092497
rs75615298
rs75640423
rs705459
rs116970206
rs588410
rs590646
rs74113592
rs75451635
rs11812097
rs74799259
rs11251951
rs144794282
rs76082578
rs11251952
rs7906888
rs72765396
rs619009
rs10904059
rs12772528
rs11251953
rs6601737
rs138322145
rs7079458
rs11251954
rs2388792
rs488535
rs72765398
rs146165802
rs7068892
rs17135430
rs143730017
rs35262720
rs17135433
rs17135436
rs75469116
rs17135438
rs592837
rs601074
rs60041801
rs78826910
rs74639386
rs117857137
rs72765401
rs149929239
rs2993773
rs1668538
rs1668537
rs1623441
rs3120979
rs3098745
rs12357508
rs56080426
rs141195158
rs74116107
rs67555085
rs835948
rs7901181
rs705464
rs74116115
rs1808116
rs7909115
rs17135445
rs7477804
rs619778
rs583633
rs72767106
rs705465
rs72767107
rs705466
rs17135469
rs142930699
rs9733532
rs190892978
rs113447705
rs866262
rs72767108
rs584700
rs17135476
rs72767109
rs72767110
rs72767111
rs77171196
rs4881182
rs72767113
rs11816894
rs629312
rs72767115
rs77731158
rs1070331
rs76436049
rs10904060
rs12218277
rs111704209
rs11251964
rs17135483
rs12573508
rs17135485
rs11251965
rs11251966
rs11251967
rs12218218
rs11251968
rs72767120
rs536226
rs72767121
rs705468
rs7908207
rs72767123
rs72767124
rs11251969
rs11251970
rs145473979
rs7093859
rs76237114
rs11251971
rs11251972
rs72767125
rs6601738
rs835955
rs150693612
rs72767126
rs555978
rs7070269
rs72767128
rs77545882
rs7919035
rs79021933
rs72767129
rs11251973
rs11251974
rs11251975
rs78165935
rs74116128
rs705471
rs11251976
rs11251977
rs76846379
rs11251978
rs79221132
rs74116130
rs12219707
rs7919625
rs7070619
rs17135522
rs72767132
rs72767134
rs6601739
rs11251979
rs17135529
rs74116145
rs11251980
rs1361329
rs59874431
rs72767137
rs72767139
rs60602074
rs17135539
rs1106278
rs12220881
rs11251981
rs11251982
rs2275413
rs144405967
rs7916975
rs7920083
rs7920197
rs75976483
rs7098140
rs2153235
rs147178508
rs149544006
rs7909512
rs79079890
rs59679352
rs11251984
rs112212350
rs79262974
rs7899426
rs7899593
rs7899713
rs4881184
rs4880619
rs137982335
rs77959948
rs75292789
rs181385446
rs78136854
rs10751934
rs11251987
rs11251988
rs11251989
rs11251990
rs11251991
rs74116174
rs12572942
rs76678009
rs12573672
rs76205087
rs11251992
rs10904064
rs7085518
rs2397327
rs2397328
rs7910525
rs7910529
rs7907254
rs3943151
rs2129441
rs7895754
rs187467013
rs2129442
rs35908220
rs4881186
rs149560163
rs146655729
rs550020011
rs12359488
rs12356388
rs11251995
rs59476649
rs76261989
rs17135571
rs72767150
rs12217707
rs10904066
rs12220765
rs11251996
rs7919384
rs118154653
rs7098197
rs11251997
rs75573883
rs72767151
rs1872752
rs7073176
rs7090831
rs10904068
rs10508257
rs78733046
rs12765657
rs74844374
rs17135579
rs76411114
rs61829741
rs61829742
rs61294962
rs10904069
rs12412149
rs11593021
rs11252000
rs61829743
rs61829745
rs61829746
rs6601742
rs2397330
rs7919717
rs150764691
rs75443677
rs11592727
rs189431562
rs11593209
rs7084185
rs7095969
rs7080692
rs6601743
rs7912035
rs118191421
rs7912146
rs11593871
rs77459412
rs7909212
rs7924299
rs7912685
rs4279919
rs10458784
rs11252002
rs10458785
rs10458786
rs11252003
rs12251769
rs7071534
rs4503427
rs7071810
rs117826713
rs7097658
rs10904073
rs117849113
rs7904600
rs12252155
rs72767157
rs61831072
rs60584803
rs12219804
rs117435599
rs10795061
rs10904074
rs11252004
rs10508258
rs10508259
rs6601744
rs12256130
rs61831073
rs7089769
rs117503212
rs17226417
rs11252005
rs11252006
rs11252007
rs9733856
rs12571616
rs11252010
rs4880620
rs4633344
rs11252011
rs183712748
rs143711193
rs10751935
rs4567349
rs6601745
rs11252013
rs143627057
rs10904077
rs74113415
rs11252014
rs66731395
rs4881189
rs4881190
rs11252015
rs11252016
rs11252017
rs4880621
rs139148383
rs4880622
rs10904078
rs11252020
rs11252021
rs75142075
rs10904079
rs12412703
rs873207
rs873208
rs78281408
rs117235615
rs2388852
rs2077643
rs3889857
rs10736976
rs7100092
rs7100211
rs113925720
rs11252024
rs11252026
rs11252027
rs17135610
rs7101350
rs10795063
rs4465277
rs150115534
rs11252028
rs10795064
rs11252029
rs12359426
rs10904080
rs11252030
rs11252031
rs74539728
rs72767179
rs11252033
rs6601746
rs6601747
rs78803196
rs10508260
rs11252034
rs11252035
rs11593610
rs2129446
rs10508261
rs17135648
rs7086246
rs4881192
rs4881193
rs4881194
rs11252036
rs7903138
rs4880623
rs77097015
rs11252037
rs2388853
rs11252038
rs11252039
rs10751937
rs1906145
rs11252040
rs12218418
rs7923221
rs11252041
rs7923636
rs7895630
rs6601748
rs7070699
rs6601749
rs12779859
rs10466268
rs4881195
rs12571407
rs4881196
rs4881197
rs4881198
rs12572864
rs61831102
rs79103627
rs2220306
rs11252042
rs78201511
rs3852451
rs17135672
rs12218282
rs4001953
rs11252043
rs12218626
rs2892619
rs7095480
rs6601750
rs12572490
rs2388854
rs1872759
rs1872758
rs11252044
rs2388855
rs2171303
rs7893957
rs2129445
rs145656143
rs7917601
rs7906487
rs7906744
rs17135690
rs10508262
rs7915928
rs4881203
rs17135698
rs7921058
rs4881204
rs72769304
rs4881205
rs4131577
rs66529620
rs11252045
rs11597829
rs7068405
rs12570318
rs72769311
rs11252048
rs11252049
rs117543901
rs149529576
rs17135711
rs17325819
rs56095680
10:3761501_C_T
rs75261341
rs75068396
rs11252052
rs55884779
rs11252053
rs74604582
rs72769322
rs17228134
rs17325889
rs17228197
rs17135713
rs147764672
rs4488095
rs4528214
rs2129448
rs2129447
rs10751938
rs2388861
rs6601751
rs2388860
rs11252054
rs9702253
rs11252055
rs7922282
rs9702252
rs7908261
rs7923384
rs10904084
rs12570343
rs7088889
rs4001951
rs4001950
rs72769338
rs140848809
rs11252058
rs2388862
rs4881207
rs7094467
rs7077025
rs139204410
rs7094797
rs7080817
rs2171300
rs2171299
rs58393652
rs4881208
rs7069135
rs4881209
rs61643945
rs7910472
rs7898664
rs12778968
rs7895469
rs11592787
rs77161132
rs7909953
rs74481813
rs11599366
rs56939961
rs11252060
rs7074913
rs4881211
rs117195914
rs144087644
rs7095458
rs7095837
rs7075256
rs7092991
rs10795066
rs10795067
rs11252061
rs7078522
rs117439493
rs7080166
rs2892621
rs71477833
rs36089038
rs11252062
rs7089959
rs10736978
rs78409289
rs7094917
rs11252063
rs6601753
rs78691272
rs10904087
rs60132804
rs10795068
rs12414827
rs4881214
rs4881215
rs4881218
rs2894868
rs78852454
rs79337291
rs4880630
10:3784687_G_C
rs12764632
rs12254418
rs7068588
rs10508263
rs77308314
rs11595417
rs10904088
rs74968298
rs77825116
rs2171304
rs10795069
rs138156474
rs2397331
rs138632745
rs72769362
rs78049715
rs10795070
rs7911303
rs17247987
rs11599575
rs10904089
rs12263723
rs10795071
rs74550837
rs2279415
rs11252068
rs12572121
rs2129440
rs2279416
rs11252069
rs12218020
rs12241804
rs7085102
rs3750857
rs7089722
rs11252070
rs7089867
rs7090260
rs35811062
rs7918940
rs7393221
rs72769375
rs6601755
rs117965349
rs2397326
rs72769376
rs72769377
rs7896849
rs72769378
rs72769379
rs1872749
rs1872750
rs1872751
rs72769381
rs72769382
rs2171301
rs17327128
rs56086712
rs4880631
rs72769385
rs72769386
rs3829199
rs3750858
rs3750859
rs2279417
rs2279418
rs2279419
rs117432411
rs75676156
rs10508264
rs1872755
rs3829200
rs117447313
rs78037218
rs17327205
rs11252072
rs10795073
rs78432054
rs7093488
rs79266111
rs7078292
rs11252073
rs7094145
rs7078708
rs34559754
rs11252075
rs11252076
rs79573417
rs4242761
rs4242762
rs4259742
rs4259743
rs78343032
rs191004953
rs183567923
rs7069366
rs75571719
rs74815438
rs75396070
rs75401360
rs77668567
rs77966859
rs11252077
rs79671842
rs60582545
rs72769389
rs10218947
rs11252078
rs11252079
rs7071559
rs76034894
rs11252080
rs11252081
rs12780313
rs10795074
rs141639089
rs12762783
rs7076536
rs7901715
rs142935896
rs7898844
rs7072597
rs6601757
rs6601758
rs2171302
rs1906143
rs10795075
rs116967405
rs2129438
rs78477337
rs74985784
rs7071909
rs11252088
rs2279414
rs2129439
rs7005
rs1043009
rs1043003
rs7634
rs17731
rs12414935
rs57966882
rs12221160
rs3829201
rs3750860
rs3750861
rs10795076
rs3793919
rs71477837
rs138787481
rs113950305
rs12253538
rs71477838
rs17135808
rs3829202
rs3812714
rs3812715
rs9633755
rs11252093
rs11252094
rs10904094
rs11252095
rs10904095
rs10904096
rs11252096
rs11252097
rs11252098
rs77382321
rs118065585
rs72771208
rs17249262
rs11252099
rs11252100
rs72771210
rs11252101
rs7090115
rs55809146
rs7083745
rs7084883
rs11252102
rs11252103
rs11252104
rs72771214
rs12774242
rs11595251
rs11597255
rs117313979
rs72771216
rs11596255
rs117279294
rs61829729
rs74492510
rs2388850
rs11596356
rs5006151
rs5006152
rs5006153
rs77054529
rs5006154
rs1872756
rs72771219
rs11252106
rs12773202
rs10508265
rs67762123
rs12253022
rs72771221
rs7919841
rs2388851
rs74113831
rs10508266
rs11597036
rs11592875
rs11252108
rs10904097
rs72771222
rs7918147
rs17249633
rs7898258
rs11252109
rs10904098
rs7897562
rs11596884
rs74113833
rs185941715
rs72771223
rs1872757
rs7906552
rs10508267
rs61829731
rs11252110
rs10508268
rs75879366
rs72771224
rs72771225
rs78288214
rs11597698
rs11597718
rs11597765
rs11593360
rs11597781
rs17135848
rs72771228
rs72771231
rs17135854
rs61829733
rs111607796
rs11252111
rs149786496
rs76216423
rs34180227
rs61829734
rs74842723
rs4881220
rs17842280
rs12358872
rs12358873
rs11252112
rs10430773
rs72771236
rs11252113
rs72771238
rs72771239
rs72771241
rs75204712
rs12245875
rs72478256
rs56121803
rs34414469
rs12268277
rs7097763
rs11252114
rs12248147
rs7094575
rs7077239
rs7076208
rs12761012
rs77418396
rs72771245
rs72771246
rs72771247
rs11252116
rs72771249
rs17842282
rs7910025
rs72771251
rs11252118
rs72771253
rs72771254
rs6601760
rs6601761
rs6601762
rs6601763
rs117937083
rs7082849
rs72771257
rs11252119
rs34354411
rs149397985
rs5002977
rs7904671
rs75311966
rs55980471
rs17842279
rs117511072
rs11252121
rs6601764
rs72771259
rs12266938
rs11252122
rs72771261
rs7896984
rs58989984
rs7896289
rs17328824
rs72771263
rs11252124
rs11252125
rs10904101
rs10904102
rs17250304
rs4880634
rs67058447
rs73582530
rs11594834
rs11599465
rs4880635
rs11252126
rs77693979
rs12569367
rs3829203
rs3812716
rs7914924
rs117344189
rs75737817
rs74517212
rs35345637
rs11591800
rs78593356
rs11252129
rs77174898
rs74911337
rs117483053
rs117692046
rs61829756
rs67423220
rs78000831
rs80316981
rs12569842
rs72771267
rs72771268
rs11592573
rs6601765
rs138053887
rs117311291
rs10904103
rs140705248
rs11252131
rs76398457
rs17135857
rs35090005
rs12245903
rs76818169
rs79879330
rs75057683
rs11597773
rs7915257
rs34711829
rs11596796
rs76564586
rs4128695
rs139862653
rs12252752
rs79281390
rs76423498
rs12414007
rs11252133
rs12415309
rs12415319
rs12414080
rs12765804
rs7919246
rs78424159
rs61828721
rs75091417
rs60558804
rs61464031
rs11595217
rs113598585
rs61828723
rs12411753
rs7901658
rs10904104
rs10904105
rs11252135
rs58371660
rs7904986
rs17135881
rs34270965
rs79821365
rs7906433
rs7897931
rs34088469
rs35291995
rs145539968
rs12571402
rs12571403
rs76147238
rs7907906
rs7923118
rs7911775
rs74228825
rs116992496
rs17135891
rs7896800
rs12261560
rs78923325
rs7912394
rs75146689
rs11252138
rs7905646
rs74514203
rs7902434
rs10795079
rs61828742
rs10904109
rs17135901
rs7906724
rs114391964
rs17135903
rs76561934
rs12784762
rs79797222
rs4600115
rs17135906
rs77767920
rs4351725
rs114924452
rs78933330
rs7100255
rs57383096
rs4514308
rs60603763
rs4881225
rs7918143
rs80334106
rs10795080
rs10904110
rs112192609
rs10795081
rs7911769
rs7901171
rs10904111
rs11252143
rs10795082
rs10795083
rs10751942
rs7905538
rs7902252
rs7905560
rs78298556
rs7921502
rs12414185
rs117024696
rs77905334
rs10904112
rs146675826
rs10904113
rs4881226
rs11252145
rs4604781
rs1570942
rs111627976
rs112491725
rs117804235
rs10508269
rs78797836
rs6601770
rs11252146
rs17135919
rs12775093
rs11252147
rs72771288
rs6601771
rs72771290
rs12357722
rs80043621
rs11252148
rs117143778
rs10904114
rs6601773
rs12049718
rs17135924
rs10904115
rs12267583
rs943029
rs7915947
rs7918233
rs7918238
rs10795084
rs10904116
rs139557686
rs10904117
rs9783264
rs10904118
rs2094179
rs943034
rs729440
rs79886776
rs118086899
rs117374259
rs11252151
rs10904119
rs4881228
rs11252152
rs10904120
rs3932533
rs4242763
rs150498816
rs11252155
rs12772876
rs72771298
rs74370947
rs12771235
rs11252156
rs7075364
rs10904121
rs17135941
rs114205980
rs11252157
rs7903926
rs11252158
rs12240700
rs11252160
rs10904122
rs10795086
rs75105372
rs4881229
rs17135942
rs10795087
rs10795088
rs17135945
rs6601775
rs7917039
rs10904123
rs17135946
rs10795089
rs11252162
rs10904124
rs10904125
rs10904126
rs5020527
rs11252163
rs17251434
rs4394730
rs148830018
rs12412574
rs7911268
rs10795090
rs11252165
rs11252167
rs10795091
rs10795092
rs76168616
rs12414586
rs11252168
rs11252169
rs943024
rs943025
rs943026
rs10904127
rs12415433
rs112426910
rs11252171
rs2148192
rs2148193
rs11252172
rs11252173
rs10795093
rs4881230
rs11252174
rs7902593
rs10795094
rs12257518
rs10904128
rs55863175
rs10795095
rs10795096
rs76068735
rs11252178
rs7088249
rs10795097
rs7358215
rs7900884
rs7076360
rs7080086
rs118015936
rs12263883
rs7076800
rs7092293
rs4881231
rs66572277
rs117134461
rs34998645
rs77421855
rs77453722
rs7917483
rs4881232
rs4880637
rs143699081
rs10904131
rs10795098
rs75351206
rs11252179
rs10736980
rs10751943
rs10732922
rs10736981
rs10736982
rs10732923
rs75310529
rs4880638
rs10732924
rs74823114
rs181441514
rs144412564
rs7086801
rs7085782
rs7085797
rs10904132
rs17135989
rs17135992
rs7910348
rs79928429
rs9651514
rs7915142
rs7899935
rs10904133
rs10904134
rs4881234
rs11252180
rs9651513
rs11252181
rs73592053
rs10795099
rs4457649
rs10795100
rs4328133
rs4364955
rs10904135
rs7912916
rs7896124
rs1547917
rs11252184
rs7901255
rs7901795
rs7350412
rs190449378
rs7905528
rs17252078
rs12217962
rs10450522
rs12764691
rs10795101
rs4399241
rs74116520
rs10795102
rs77727517
rs74689509
rs7908267
rs117317740
rs148220923
rs11252187
rs11252188
rs4336929
rs4881235
rs1977379
rs1977378
rs1977377
rs1570943
rs34094738
rs12411953
rs12416427
rs7894924
rs7894945
rs12414789
rs60150218
rs11252189
rs11252190
rs11252191
rs11252192
rs141027678
rs12778907
rs12762078
rs11813552
rs12268546
rs7070989
rs7083811
rs7083277
rs4999537
rs4999535
rs4999534
rs4999533
rs4999532
rs4999531
rs4999530
rs4999529
rs11252193
rs4881236
rs11252194
rs11252195
rs7900682
rs6601778
rs6601779
rs142448779
rs60274564
rs6601780
rs55996407
rs7915710
rs7915818
rs7901720
rs7901836
rs7901977
rs4880639
rs4881238
rs4242764
rs4881242
rs4880643
rs4242765
rs4881243
rs6601782
rs7090184
rs7068997
rs7086533
rs17136082
rs943033
rs943032
rs943031
rs4880645
rs139785982
rs11814513
rs4242766
rs4447063
rs4454610
rs4504968
rs4517419
rs6601783
rs7095222
rs10751944
rs55757629
rs112646549
rs7903375
rs72772992
rs11252196
rs10904136
rs11252197
rs140945151
rs11252198
rs9663296
rs9663635
rs9663639
rs11813133
rs7083363
rs7070688
rs148365676
rs7082581
rs7083775
rs7082908
rs7074459
rs7086347
rs7074739
rs6601784
rs116062106
rs57673096
rs56794049
rs61333199
rs74512350
rs12412205
rs75011241
rs4881244
rs4881245
rs4881246
rs75581144
rs7092791
rs17136107
rs17136112
rs73580675
rs73580677
rs74114047
rs7071595
rs7071599
rs7076272
rs17136114
rs2148194
rs11252200
rs57468138
rs73580693
rs112334307
rs143362705
rs140630857
rs111330420
rs113101956
rs73580699
rs190498740
rs77512973
rs10508270
rs10508271
rs150590755
rs59965449
rs60678471
rs61220616
rs58391037
rs368656170
rs79543657
10:3979845_A_T
rs73582413
rs7923339
rs7922385
rs192607539
rs7923605
rs137960215
rs7912421
rs111342073
rs58639873
rs7893243
rs28691053
rs182954358
rs28560080
rs12773882
rs11252201
rs10751945
rs117015869
rs12412514
rs12414193
rs4880646
rs4880647
rs4881248
rs4881249
rs4880648
rs4880649
rs149352840
rs34594894
rs116470201
rs148545844
rs76416696
rs7081515
rs7921993
rs12771928
rs111757942
rs7094139
rs72773000
rs72773001
rs72773002
rs2031574
rs7099446
rs78182297
rs116989331
rs4881251
rs7070280
rs4881252
10:3987365_A_G
rs11252207
rs10904140
rs10904141
rs10904142
rs10904143
rs78839889
rs4630187
rs4600113
rs7894318
rs10904144
rs76139627
rs117698844
rs17136141
rs6601785
rs17338440
rs4880650
rs4880651
rs76817112
rs12778841
rs10795104
rs7895175
rs7911271
rs11599424
rs57306718
rs11813509
rs72774706
rs7082349
rs4881253
rs11252209
rs10904145
rs149635405
rs117824470
rs35695452
rs143047325
rs12221033
rs6601786
rs10795105
rs4881257
rs4881258
rs11252210
rs7898409
rs7898425
rs4881259
rs7098821
rs4881260
rs11252211
rs150798283
rs2025682
rs4607962
rs2031573
rs7895960
rs7895964
rs142382941
rs56154000
rs17338734
rs7899906
rs1409209
rs4593901
rs7900453
rs12217980
rs12253501
rs12219083
rs12780772
rs78035282
rs2025680
rs4881261
rs78812615
rs4881262
rs4881263
rs943027
rs6601787
rs7910684
rs7079191
rs7079341
rs117753047
rs10904149
rs35108768
rs117707919
rs58922034
rs7089266
rs7896628
rs7897103
rs4881264
rs11252215
rs11252216
rs56250932
rs7922194
rs6601790
rs72774715
rs72774717
rs10904150
rs138729488
rs7074790
rs11252217
rs79648474
rs11252218
rs7079128
rs186259184
rs10904151
rs7894640
rs11814797
rs139042537
rs57872033
rs76814493
rs4881265
rs4881266
rs117020411
rs7096204
rs7920244
rs7917286
rs10904152
rs10795106
rs10795107
rs10795108
rs10751946
rs10904153
rs10904157
rs11598382
rs10904158
rs10904159
rs10904160
rs60224757
rs10904161
rs11252221
rs11252222
rs11252225
rs72774723
rs10904162
rs10795109
rs10751947
rs115465631
rs10751948
rs12268528
rs72774724
rs11252229
rs7089590
rs11252230
rs7094696
rs10795110
rs10795111
rs10795112
rs10904163
rs11252232
rs4880652
rs60653339
rs76682609
rs10795113
rs10904164
rs10795114
rs10751949
rs10751950
rs10751951
rs11252233
rs10904165
rs77192643
rs11252234
rs11252235
rs4880653
rs146354078
rs11252236
rs118035988
rs2031579
rs2031578
rs7903823
rs10795115
rs943018
rs12217249
rs12217258
rs78403419
rs11252237
rs56142939
rs11252238
rs11252239
rs77445136
rs10795116
rs7918069
rs11252240
rs11252241
rs11252242
rs11252243
rs2148189
rs2148188
rs17136237
rs80051214
rs7475801
rs12570958
rs4242767
rs10795117
rs10795118
rs4634983
10:4030855_G_A
rs7072577
rs11598225
rs4881268
rs4881269
10:4031769_A_T
10:4031769_A_G
rs4480434
rs67630759
rs11252246
rs11252247
rs12571162
rs72774728
rs12219589
rs4881270
rs11252248
rs10430774
rs11252249
rs2894883
10:4038177_T_C
rs2478063
rs61519757
rs9664331
rs117498665
rs4880655
rs943017
rs943016
rs12218553
rs7094872
rs12219136
rs2397396
rs4364956
rs61829223
rs6601792
rs11252251
rs72774734
rs11252252
rs11252253
rs11252254
rs1540992
rs1540991
rs1540990
rs1540989
rs3927883
rs11252255
rs11252256
rs4880656
rs4880657
rs6601793
rs4880658
rs35545299
rs10904168
rs4881271
rs7084380
rs7068909
rs7073584
rs72774737
rs6601794
rs11252259
rs9888070
rs117741437
rs7917771
rs11252260
rs11252261
rs2148195
rs2031577
rs2031576
rs2031575
rs7098287
rs7098303
rs1570947
rs11252262
rs11252263
rs7916530
rs6601795
rs148637775
rs7075855
rs2645215
rs10751952
rs2397398
rs77101268
rs551564675
rs7077002
rs11252266
rs11252267
rs117881158
rs11597838
rs67401362
rs10795119
rs10795120
rs10508272
rs4881273
rs4242769
rs17131877
rs75624729
rs10795121
rs10751953
rs11252269
rs11252271
rs12241918
rs4880659
rs74507386
rs61829233
rs17131879
rs10904169
rs10904170
rs7092266
rs11252272
rs67567624
rs7905449
rs7919822
rs150305841
rs7921113
rs17131884
rs75076425
rs8181410
rs12769283
rs72774752
rs8181281
rs11252275
rs11252276
rs77378623
rs11252277
rs11252278
rs11252279
rs11252280
rs2249755
rs943020
rs943019
rs144771423
rs2765658
rs11252282
rs2453895
rs11252283
rs2765657
rs7896765
rs2765656
rs2765655
rs11252284
rs2765654
rs2031581
rs77912077
rs1008061
rs12246482
rs2250229
rs2250230
rs2291788
rs1540988
rs2645219
rs75718881
rs7068914
rs2765653
rs2645220
rs2765652
rs1886948
rs2031580
rs2765651
rs2765650
rs77942826
rs117747242
rs2645221
rs1540987
rs1540986
rs79461870
rs2645222
rs2765649
rs1886946
rs1886945
rs1886944
rs117046307
rs2765648
rs79005457
rs2765647
rs2645223
rs10904171
rs11252287
rs2645224
rs2645226
rs2645227
rs79129950
rs139814451
rs61829237
rs57365628
rs7093608
rs117987434
rs11252289
rs7474736
rs4480439
rs2765646
rs79465156
rs11252292
rs147863317
rs74381267
rs2935283
10:4085141_G_T
10:4085141_G_A
rs2765660
rs17340911
rs11252293
rs2478064
rs2453893
rs2478065
rs2013181
rs56009417
rs2765662
rs17131971
rs2765663
rs11252296
rs7087457
rs7092668
rs10904174
rs12412777
rs1325998
rs11252298
rs117016076
rs11252299
rs2645211
rs4881276
rs4880661
rs2765665
rs4147111
rs7904836
rs118053927
rs2645210
rs10751954
rs2251005
rs2935284
rs79145429
rs79691220
rs7078122
rs2986183
rs118002705
rs148790886
rs141167816
rs17131994
rs11252310
rs17341445
rs11252311
rs117420465
rs142448061
rs117108864
rs12220113
rs191028527
rs34718208
rs72774769
rs148993816
rs11252314
rs12242929
rs72774770
rs10904177
rs2067541
rs189324068
rs2003416
rs12774305
rs7914320
rs11252317
rs11252318
rs10508274
rs10508275
rs140153734
rs17132010
rs11812916
rs77563117
rs11252320
rs79035388
rs11252321
rs75362681
rs80337058
rs72774774
rs117025465
rs118093342
rs2397711
rs117153579
rs55764337
rs12413622
rs4880662
rs7341996
rs72774782
rs59302676
rs7074316
rs2397710
rs76141358
rs11252322
rs10736984
rs11252324
rs11252325
rs76387678
rs117574083
rs72774785
rs146345718
rs41304575
rs2069178
rs11252328
rs17341886
rs76940149
rs61829256
rs17132028
rs11252329
rs11252330
rs11252331
rs181973328
rs140169075
rs6601800
rs41289251
rs17257066
rs7096904
rs34455514
rs117207129
rs11252333
rs118164228
rs11252334
rs10904179
rs75884443
rs61829257
rs4881279
rs4881280
rs4881281
rs12049792
rs6601804
rs12049638
rs6601805
rs4880663
rs4881282
rs10795123
rs7090083
rs7090084
rs34274419
rs7090107
rs7073670
rs7073684
rs7073835
rs7089374
rs4298799
rs4298800
rs4297363
rs79356044
rs78061230
rs7078368
rs72776505
rs10904180
rs79193401
rs12220390
rs12569758
rs79701342
rs10795125
rs10904181
rs10904182
rs7087387
rs75175656
rs7091317
rs6601809
rs12769932
rs10904183
rs6601810
rs11252338
rs11252339
rs10904184
rs78494610
rs61831581
rs79465181
rs11252340
rs56214219
rs7350428
rs146634884
rs75772234
rs10904185
rs11597117
rs4881283
rs4881284
rs143624512
rs4881285
rs4881286
rs4881287
rs11252343
rs11252344
rs2894884
rs117886173
rs17257679
rs10904186
rs13313101
rs7074508
rs11252345
rs17257791
rs17342732
rs145465522
rs191620482
rs7079146
rs116982273
rs17132103
rs77232729
rs4268419
rs11252346
rs17132117
rs11252347
rs10904187
rs7897482
rs116914870
rs11252349
rs12219866
rs10795127
rs11252350
rs10751958
rs10904188
rs11252351
rs10795128
rs4881291
rs10795129
rs10795130
rs10795131
rs11819294
rs10736986
rs74943255
rs4880665
rs142959428
rs10904189
rs76370491
rs2397408
rs116896618
rs117926779
rs76379817
rs10904190
rs117361222
rs188227526
rs10751959
rs11252353
rs2397410
rs10904191
rs79427583
rs7070987
rs11594373
rs75166763
rs10795132
rs11594410
rs117275474
rs10795133
rs117089016
rs10795134
rs72776526
rs10904192
rs11252354
rs11252356
rs727994
rs117238853
rs12269604
rs11598350
rs1923402
rs723219
rs1923403
rs723220
rs77713061
rs77862923
rs75093486
rs2146058
rs78995073
rs75249288
rs78561266
rs117303778
rs7090739
rs72776531
rs79694914
rs113258137
rs72776532
rs1033778
rs1033779
rs11252359
rs11252360
rs10904194
rs17132150
rs11592324
rs1885477
rs10904195
rs76189168
rs6601814
rs76190129
rs11252361
rs6601815
rs7069371
rs147992365
rs76690564
rs11595827
rs10751960
rs10751961
rs72776537
rs77069256
rs11252362
rs10795136
rs7082307
rs78493458
rs76802240
rs11252363
rs11252364
rs1885475
rs112554743
rs35897259
rs117543404
rs77282453
rs77978797
rs9732075
rs4881297
rs72776538
rs10508276
rs10904197
rs17132162
rs17258608
rs11252368
rs75030011
rs10751962
rs10795138
rs17132167
rs17132172
rs76877430
rs17349974
rs61829376
rs57986186
rs79335867
rs143417415
rs68172044
rs72776543
rs17258741
rs59778746
rs12247651
rs12244138
rs76895616
rs79864245
rs112912834
rs151062210
rs143104808
rs77645612
rs55640115
rs11252372
rs4881298
rs72776546
rs78045773
rs12243807
rs74451489
rs111285638
rs11252374
rs72776549
rs4881299
rs7071854
rs4881300
rs6601817
rs11252376
rs73599500
rs145010821
rs68154769
rs72776555
rs113758611
rs140424307
rs7923955
rs116986976
rs78893550
rs72776556
rs77616370
rs77786183
rs75435651
rs73601413
rs73601414
rs111253786
rs11252377
rs78385716
rs61829377
rs12259410
rs116945492
rs7913465
rs76895180
rs10904200
rs12263895
rs7912112
rs7897041
rs17132227
rs73601421
rs114144999
rs73601427
rs7916036
rs11252381
rs7901893
rs12570163
rs7905739
rs80045869
rs1998329
rs118052532
rs139269422
rs145342042
rs79828831
rs10508273
rs7069837
rs2104169
rs6601819
rs7907648
rs4881301
rs4880666
rs61829381
rs7088561
rs116990079
rs7901753
rs7901790
rs17259303
rs17132251
rs11252385
rs72776559
rs148539291
rs142845866
rs57763566
rs4275521
rs78404447
rs17350653
rs1033783
rs1033784
rs12570198
rs55966175
rs12573516
rs12267612
rs2181123
rs7071998
rs7072145
rs1923405
rs144214211
rs12256055
rs12256198
rs75627548
rs75176967
rs7916165
rs79413275
rs17132264
rs76048479
rs76748522
rs12357579
rs76811604
rs7903024
rs7903027
rs7918294
rs1885476
rs1108079
rs7922038
rs1108080
rs143029254
10:4233650_G_C
rs77082383
rs2397411
rs77684340
rs911739
rs911740
rs9664133
rs74114655
rs7083871
rs116936211
rs76034287
rs10795140
rs34160202
rs9664754
rs9665736
rs35395842
rs879913
rs11252393
rs1810649
rs12262867
rs10751963
rs2181124
rs11252394
rs66969311
rs7096293
rs11252395
rs12359946
rs7070864
rs6601820
rs112321917
rs11813752
rs11817625
rs35875887
rs2397412
rs2397413
rs2397414
rs56838118
rs75152325
rs12263917
rs12263922
rs12248884
rs57444140
rs11598755
rs61829400
rs7072619
rs7073078
rs7094295
rs7094307
rs138952317
rs7918189
rs10904201
rs56124039
rs117303353
rs79173900
rs76280516
rs3829152
rs11815151
rs11815129
rs58150014
rs7914643
rs7914906
rs7915862
rs7900699
rs7914920
rs77229846
rs12243151
rs12264997
rs74921964
rs4589181
rs17132306
rs1077711
rs113473505
rs78362889
rs750400
rs56222175
rs7893487
rs7909661
rs6601822
rs17351057
rs139354809
rs75855882
rs1923406
rs117959969
rs117382646
rs1923407
rs7902314
rs75716584
rs78368128
rs12248154
rs12257390
rs75379791
rs79466746
rs111230022
rs1475097
rs1475098
rs12264756
rs112274544
rs58813206
rs10508277
rs77439956
rs17132334
rs55797905
rs17132337
rs76510865
rs112105606
rs145318014
rs1998327
rs146672977
rs77945501
rs7089420
rs725697
rs117143662
rs118077272
rs17132343
rs10508278
rs74611411
rs79510680
rs7475965
rs1998328
rs11252397
rs7895961
rs117351816
rs117655738
rs10904203
rs77898362
rs17132367
rs10795142
rs11252398
rs148838427
rs77652996
rs75261582
rs117129803
rs1022765
rs1022766
rs17132371
rs7913680
rs76375974
rs17132378
rs7078830
10:4273146_C_A
rs76548332
rs74678177
rs58303728
rs79294904
rs12262827
rs6601823
rs117446041
rs117840496
rs117955211
rs12262394
rs10795143
rs12264229
rs12264237
rs17132420
rs57647983
rs117699012
rs138413161
rs4584476
rs143421403
rs117980420
rs148013632
rs17132424
rs138650970
rs141900969
rs17132427
rs149772011
rs10904204
rs116993661
rs10904205
rs10795144
rs11252402
rs10904206
rs10904207
rs147275691
rs10904208
rs117167812
rs4881303
rs10795145
rs10795146
rs10751964
rs115615743
rs74921316
rs1570291
rs6601824
rs6601825
rs12264861
rs78555602
rs144726983
rs117902411
rs148102175
rs1923391
rs10904210
rs2146056
rs149051869
rs1535445
rs1535446
rs1535447
rs1535448
rs191465728
rs182694039
rs78365280
rs12260287
rs74114714
rs141325898
rs2397705
rs72778404
rs184279815
rs77001234
rs7081360
rs118016691
rs2025163
rs2295863
rs927411
rs1570292
rs1033780
rs145832396
rs10904211
rs10508279
rs2065089
rs7902922
rs79186949
rs4880667
rs4880668
rs10904212
rs11252408
rs75946107
rs4142672
rs4142673
rs4142674
rs2065090
rs12414707
rs10904213
rs17132458
rs3934212
rs4880673
rs10795147
rs10732925
rs10795148
rs11595086
rs11252425
rs10904214
rs10904215
rs10904216
rs10795149
rs10904217
rs7086966
rs10904218
rs10904219
rs77952052
rs1923394
rs148224617
rs2181121
rs1570293
rs11252426
rs72778418
rs144212835
rs1543493
rs10904220
rs12766787
rs7089481
rs118178882
rs139689607
rs2397706
rs12416154
rs72780532
rs56254661
rs56728252
rs77448112
rs7912330
rs7896160
rs74228844
rs79638305
rs11252432
rs4881309
rs4881310
rs79067095
rs7097687
rs111413388
rs185817616
rs7898137
rs11252435
rs6601827
rs1923395
rs1923396
rs141403798
```
