## Supplementary material for "Characterization of shared and ancestry-specific signals driving complex traits using multi-ancestry fine-mapping": s1.afreq

```
#CHROM	ID	REF	ALT	ALT_FREQS	OBS_CT
10	rs10904011	T	C	0.411531	1006
10	rs74484232	T	C	0.0506958	1006
10	rs12774379	G	A	0.0318091	1006
10	rs2147939	C	A	0.584493	1006
10	rs12355652	G	A	0.0506958	1006
10	rs117800556	A	C	0.0427435	1006
10	rs74632438	C	T	0.0506958	1006
10	rs11251827	G	A	0.0516899	1006
10	rs75769853	G	A	0.0506958	1006
10	rs1325586	T	C	0.587475	1006
10	rs12415965	C	G	0.245527	1006
10	rs12413180	G	T	0.246521	1006
10	rs11251828	T	C	0.117296	1006
10	rs76759835	C	T	0.0198807	1006
10	rs11251829	C	T	0.361829	1006
10	rs11251830	C	T	0.219682	1006
10	rs11251831	C	T	0.361829	1006
10	rs7069445	C	T	0.0109344	1006
10	rs10795018	G	A	0.352883	1006
10	rs7094215	G	A	0.324056	1006
10	rs10904012	C	T	0.848907	1006
10	rs147742598	G	A	0.0178926	1006
10	rs59774628	G	A	0.0964215	1006
10	rs59213567	A	G	0.208748	1006
10	rs11251832	G	A	0.129225	1006
10	rs12161688	T	C	0.313121	1006
10	rs11251833	C	T	0.10835	1006
10	rs140230950	G	A	0.00596421	1006
10	rs375055115	C	T	0.00596421	1006
10	rs10904013	A	G	0.236581	1006
10	rs10904014	T	A	0.0964215	1006
10	rs10904015	A	G	0.224652	1006
10	rs10904016	G	C	0.223658	1006
10	rs10904017	T	C	0.217694	1006
10	rs17135001	C	A	0.0576541	1006
10	rs143138741	G	A	0.00596421	1006
10	rs180747820	A	G	0.0367793	1006
10	rs139958723	G	A	0.0337972	1006
10	rs4881140	C	T	0.328032	1006
10	rs57180542	A	G	0.0377734	1006
10	rs58633702	T	C	0.0367793	1006
10	rs118062564	G	T	0.00596421	1006
10	rs76370513	G	T	0.00596421	1006
10	rs78298216	C	T	0.0705765	1006
10	rs78645165	C	T	0.0675944	1006
10	rs7899564	G	A	0.930417	1006
10	rs79987661	T	G	0.0765408	1006
10	rs117309992	C	A	0.0745527	1006
10	rs7899905	G	C	0.0854871	1006
10	rs7918585	A	T	0.084493	1006
10	rs12763582	T	A	0.164016	1006
10	rs7912532	C	G	0.525845	1006
10	rs10795019	G	A	0.469185	1006
10	rs10795020	A	G	0.645129	1006
10	rs10904018	T	G	0.641153	1006
10	rs138348983	C	A	0.00894632	1006
10	rs7079507	G	C	0.346918	1006
10	rs7099588	A	G	0.980119	1006
10	rs7070043	T	C	0.717694	1006
10	rs7070200	T	C	0.845924	1006
10	rs728938	G	A	0.0924453	1006
10	rs728939	C	T	0.723658	1006
10	rs11593627	T	C	0.166004	1006
10	rs736052	A	G	0.166004	1006
10	rs736051	G	C	0.582505	1006
10	rs736050	T	C	0.166004	1006
10	rs736049	C	G	0.166004	1006
10	rs74774427	C	T	0.0606362	1006
10	rs966282	A	G	0.16998	1006
10	rs79209987	A	G	0.0526839	1006
10	rs10904019	T	G	0.581511	1006
10	rs72763768	G	A	0.0596421	1006
10	rs12765094	C	T	0.16998	1006
10	rs966283	G	A	0.247515	1006
10	rs12765323	C	T	0.16998	1006
10	rs11251834	A	G	0.0944334	1006
10	rs12766305	A	G	0.16998	1006
10	rs17291053	T	C	0.555666	1006
10	rs35563450	G	A	0.717694	1006
10	rs34649869	T	C	0.16998	1006
10	rs71502286	C	T	0.170974	1006
10	rs35743300	A	G	0.16998	1006
10	rs34243766	C	A	0.16998	1006
10	rs35253922	G	C	0.16998	1006
10	rs17135017	G	A	0.172962	1006
10	rs17135023	C	T	0.16998	1006
10	rs12778979	T	C	0.16998	1006
10	rs117897261	C	T	0.0785288	1006
10	rs4881143	G	A	0.583499	1006
10	rs12779341	T	A	0.16998	1006
10	rs12784412	T	C	0.16998	1006
10	rs17135033	C	T	0.16998	1006
10	rs10795021	C	A	0.399602	1006
10	rs17155688	A	C	0.16998	1006
10	rs12766986	T	C	0.16998	1006
10	rs79018297	A	G	0.00994036	1006
10	rs11251836	G	T	0.0924453	1006
10	rs76396547	G	T	0.0586481	1006
10	rs1886759	T	C	0.175944	1006
10	rs72763771	C	T	0.290258	1006
10	rs12356509	C	T	0.579523	1006
10	rs76306633	G	A	0.0775348	1006
10	rs78538269	G	A	0.0785288	1006
10	rs74402044	G	A	0.0785288	1006
10	rs17135046	C	T	0.0904573	1006
10	rs72763772	G	A	0.10338	1006
10	rs116932130	C	T	0.027833	1006
10	rs4881144	G	A	0.734592	1006
10	rs10736968	G	A	0.73161	1006
10	rs12256076	C	T	0.352883	1006
10	rs79516825	A	C	0.00894632	1006
10	rs12764839	C	T	0.228628	1006
10	rs11251842	G	A	0.0914513	1006
10	rs77237584	A	G	0.027833	1006
10	rs117864899	G	A	0.027833	1006
10	rs7068631	G	A	0.246521	1006
10	rs9787505	C	G	0.715706	1006
10	rs1886760	C	T	0.242545	1006
10	rs9787654	G	A	0.621272	1006
10	rs1886761	C	T	0.991054	1006
10	rs75935786	A	G	0.027833	1006
10	rs4881147	T	C	0.712724	1006
10	rs117679899	T	C	0.027833	1006
10	rs4881148	C	T	0.963221	1006
10	rs79974779	C	T	0.0188867	1006
10	rs4576726	T	C	0.424453	1006
10	rs12357265	C	T	0.229622	1006
10	rs144558471	A	G	0.027833	1006
10	rs4881149	T	C	0.963221	1006
10	rs4881150	G	T	0.963221	1006
10	rs118163951	C	T	0.00795229	1006
10	rs77966225	C	T	0.0198807	1006
10	rs10795022	C	T	0.991054	1006
10	rs4881151	A	C	0.627237	1006
10	rs10751918	A	C	0.714712	1006
10	rs10751919	G	A	0.963221	1006
10	rs11251847	G	C	0.00894632	1006
10	rs502397	T	C	0.0815109	1006
10	rs548827	C	T	0.00894632	1006
10	rs528650	G	A	0.00894632	1006
10	rs549676	T	C	0.460239	1006
10	rs11592173	T	A	0.0536779	1006
10	rs74537050	C	T	0.027833	1006
10	rs117575003	G	A	0.027833	1006
10	rs562636	A	G	0.00894632	1006
10	rs145874727	T	C	0.027833	1006
10	rs149016108	C	T	0.027833	1006
10	rs143806699	T	C	0.0139165	1006
10	rs477851	C	T	0.00894632	1006
10	rs17291583	C	T	0.298211	1006
10	rs117676889	T	C	0.0258449	1006
10	rs17219336	G	A	0.16004	1006
10	rs74328011	C	G	0.0427435	1006
10	rs146992289	C	G	0.00894632	1006
10	rs149548108	T	C	0.0188867	1006
10	rs184338306	G	A	0.0188867	1006
10	rs148511004	G	T	0.0178926	1006
10	rs11592321	G	C	0.389662	1006
10	rs516386	A	G	0.229622	1006
10	rs77772121	G	A	0.0228628	1006
10	rs17219363	T	C	0.164016	1006
10	rs72763779	T	C	0.0248509	1006
10	rs61830638	G	A	0.33499	1006
10	rs1337382	G	T	0.336978	1006
10	rs4881152	G	A	0.0974155	1006
10	rs1966200	C	G	0.600398	1006
10	rs1966201	G	A	0.602386	1006
10	rs1966202	A	G	0.602386	1006
10	rs79085619	A	G	0.0159046	1006
10	rs1337380	C	G	0.335984	1006
10	rs141389793	G	A	0.0248509	1006
10	rs73575946	C	T	0.0526839	1006
10	rs7075325	G	A	0.335984	1006
10	rs10795024	T	G	0.49006	1006
10	rs111570083	G	T	0.0536779	1006
10	rs12767138	C	A	0.335984	1006
10	rs112772752	G	T	0.0516899	1006
10	rs12771321	G	C	0.335984	1006
10	rs4336936	C	T	0.488072	1006
10	rs61829096	C	T	0.112326	1006
10	rs12777735	G	A	0.335984	1006
10	rs58412547	C	T	0.28827	1006
10	rs184443007	G	A	0.0248509	1006
10	rs12780031	C	G	0.335984	1006
10	rs12780211	C	T	0.335984	1006
10	rs143889126	G	A	0.0218688	1006
10	rs737533	G	A	0.488072	1006
10	rs77760296	G	A	0.0516899	1006
10	rs1807437	T	C	0.335984	1006
10	rs912838	A	C	0.0516899	1006
10	rs11251853	A	G	0.205765	1006
10	rs11251854	A	G	0.146123	1006
10	rs77771913	A	G	0.0248509	1006
10	rs139468055	C	T	0.0139165	1006
10	rs36035519	A	G	0.00695825	1006
10	rs12765037	T	G	0.346918	1006
10	rs112272055	A	T	0.0516899	1006
10	rs34870421	A	G	0.335984	1006
10	rs74819854	G	A	0.111332	1006
10	rs77704182	A	C	0.0168986	1006
10	rs12772610	A	G	0.335984	1006
10	rs11594429	A	G	0.345924	1006
10	rs4881155	C	T	0.601392	1006
10	rs4881156	A	G	0.945328	1006
10	rs140949642	G	A	0.0218688	1006
10	rs1415464	G	A	0.94831	1006
10	rs721171	A	G	0.0785288	1006
10	rs11598863	C	T	0.335984	1006
10	rs75911546	G	A	0.0188867	1006
10	rs7067602	T	C	0.602386	1006
10	rs1572539	G	C	0.333996	1006
10	rs4881157	T	C	0.602386	1006
10	rs735155	C	T	0.49006	1006
10	rs4596978	C	T	0.884692	1006
10	rs61829099	T	C	0.167992	1006
10	rs965241	G	C	0.947316	1006
10	rs10795026	G	A	0.60338	1006
10	rs10904024	T	A	0.489066	1006
10	rs2297761	C	T	0.343936	1006
10	rs78821120	G	A	0.0526839	1006
10	rs12415414	T	C	0.333996	1006
10	rs11597857	T	G	0.34493	1006
10	rs2050616	G	C	0.488072	1006
10	rs55827369	C	T	0.111332	1006
10	rs80084166	C	T	0.0159046	1006
10	rs11597872	A	G	0.333002	1006
10	rs2038873	T	A	0.508946	1006
10	rs79192466	T	C	0.0526839	1006
10	rs72763782	C	G	0.0159046	1006
10	rs10795027	C	A	0.49006	1006
10	rs10751920	C	T	0.947316	1006
10	rs1033935	G	A	0.605368	1006
10	rs11814386	C	T	0.341948	1006
10	rs11251856	T	C	0.341948	1006
10	rs1033936	G	C	0.947316	1006
10	rs10904025	A	G	0.491054	1006
10	rs11251857	A	G	0.341948	1006
10	rs11251858	C	T	0.332008	1006
10	rs10795028	G	C	0.605368	1006
10	rs11251859	C	G	0.341948	1006
10	rs35191211	C	T	0.33002	1006
10	rs76257629	G	A	0.0526839	1006
10	rs34033143	T	G	0.341948	1006
10	rs10795029	A	G	0.493042	1006
10	rs7895490	A	G	0.336978	1006
10	rs117851683	G	T	0.026839	1006
10	rs17135065	A	G	0.117296	1006
10	rs79971240	T	G	0.0318091	1006
10	rs10736969	T	C	0.774354	1006
10	rs10736970	T	C	0.759443	1006
10	rs10736971	G	C	0.774354	1006
10	rs34017339	G	A	0.0497018	1006
10	rs7922520	G	C	0.0328032	1006
10	rs7903644	C	T	0.759443	1006
10	rs7913070	A	G	0.87674	1006
10	rs7894927	G	C	0.759443	1006
10	rs7894937	G	A	0.759443	1006
10	rs7094756	T	A	0.87674	1006
10	rs55670805	T	C	0.12326	1006
10	rs10736972	A	G	0.774354	1006
10	rs118120150	C	T	0.0318091	1006
10	rs722828	A	C	0.877734	1006
10	rs72763798	T	C	0.0467197	1006
10	rs1337381	C	T	0.528827	1006
10	rs7069744	T	C	0.0188867	1006
10	rs61829137	G	A	0.107356	1006
10	rs7079506	G	T	0.371769	1006
10	rs67713240	A	G	0.0387674	1006
10	rs7099623	A	G	0.262425	1006
10	rs1359526	A	G	0.594433	1006
10	rs6602045	A	G	0.604374	1006
10	rs144163289	G	A	0.0119284	1006
10	rs7912405	G	A	0.253479	1006
10	rs7089145	G	A	0.269384	1006
10	rs143256019	C	T	0.0149105	1006
10	rs147329380	G	A	0.0159046	1006
10	rs75471568	C	T	0.027833	1006
10	rs112611894	A	G	0.0417495	1006
10	rs142569527	G	A	0.027833	1006
10	rs77694992	C	T	0.126243	1006
10	rs2182195	A	C	0.233598	1006
10	rs7906503	G	A	0.596421	1006
10	rs7893931	A	G	0.596421	1006
10	rs7894297	A	G	0.0904573	1006
10	rs12412589	A	G	0.234592	1006
10	rs12412590	A	G	0.262425	1006
10	rs61829138	C	G	0.0149105	1006
10	rs715873	T	C	0.234592	1006
10	rs1408985	C	T	0.538767	1006
10	rs75303992	C	T	0.0228628	1006
10	rs11251861	G	T	0.538767	1006
10	rs139238135	C	T	0.027833	1006
10	rs141599021	A	G	0.027833	1006
10	rs7901930	C	T	0.0576541	1006
10	rs7901949	C	G	0.0417495	1006
10	rs12415036	G	A	0.233598	1006
10	rs12250906	G	A	0.126243	1006
10	rs4271299	A	G	0.261431	1006
10	rs727772	A	C	0.873757	1006
10	rs139255671	A	G	0.0159046	1006
10	rs11251863	A	G	0.233598	1006
10	rs117025592	G	A	0.027833	1006
10	rs78756945	G	A	0.146123	1006
10	rs143831900	G	A	0.0159046	1006
10	rs10904026	G	T	0.11332	1006
10	rs72765304	T	C	0.0437376	1006
10	rs4881160	G	A	0.126243	1006
10	rs2209500	A	G	0.261431	1006
10	rs144021951	G	A	0.027833	1006
10	rs10508252	T	C	0.261431	1006
10	rs78354122	A	C	0.0159046	1006
10	rs4881161	T	A	0.873757	1006
10	rs4881162	G	A	0.0576541	1006
10	rs12242981	C	T	0.126243	1006
10	rs2104433	A	G	0.539761	1006
10	rs117099053	C	T	0.027833	1006
10	rs11251865	G	A	0.225646	1006
10	rs61829139	C	A	0.126243	1006
10	rs78691811	G	A	0.0188867	1006
10	rs2065936	T	C	0.873757	1006
10	rs11593302	C	G	0.0168986	1006
10	rs79676722	C	T	0.0188867	1006
10	rs4881163	G	C	0.0576541	1006
10	rs10795030	T	C	0.54672	1006
10	rs35019229	A	G	0.0168986	1006
10	rs7071864	T	C	0.873757	1006
10	rs11251866	T	C	0.260437	1006
10	rs12773260	C	T	0.260437	1006
10	rs12779983	T	C	0.260437	1006
10	rs76214292	C	T	0.00497018	1006
10	rs10904027	C	A	0.225646	1006
10	rs17135159	A	C	0.233598	1006
10	rs148247737	T	G	0.0159046	1006
10	rs188809371	C	A	0.0159046	1006
10	rs10751922	G	C	0.873757	1006
10	rs10795031	C	T	0.538767	1006
10	rs1547165	C	G	0.873757	1006
10	rs118116115	G	C	0.027833	1006
10	rs11251868	C	T	0.238569	1006
10	rs10904028	G	A	0.525845	1006
10	rs79162117	A	G	0.027833	1006
10	rs12269016	G	T	0.124254	1006
10	rs1856130	A	T	0.0487078	1006
10	rs117220371	G	A	0.0129225	1006
10	rs118015832	C	T	0.0129225	1006
10	rs6602047	A	T	0.707753	1006
10	rs77155358	G	A	0.028827	1006
10	rs4881164	A	G	0.124254	1006
10	rs927750	G	T	0.612326	1006
10	rs7070438	G	A	0.875746	1006
10	rs11251869	C	T	0.124254	1006
10	rs7090790	A	G	0.16501	1006
10	rs7918650	T	C	0.875746	1006
10	rs12261202	C	A	0.124254	1006
10	rs12781841	C	T	0.134195	1006
10	rs117944095	C	T	0.028827	1006
10	rs139656187	C	T	0.028827	1006
10	rs1570854	C	T	0.628231	1006
10	rs67117895	G	A	0.0795229	1006
10	rs7085371	G	A	0.134195	1006
10	rs72765309	C	T	0.0447316	1006
10	rs10795032	T	C	0.628231	1006
10	rs117335323	G	A	0.026839	1006
10	rs7904349	A	G	0.875746	1006
10	rs7080295	A	G	0.875746	1006
10	rs141083978	G	A	0.028827	1006
10	rs145136072	G	A	0.0149105	1006
10	rs11251870	G	A	0.869781	1006
10	rs146337490	C	T	0.0298211	1006
10	rs10904029	G	T	0.164016	1006
10	rs7898173	G	A	0.164016	1006
10	rs370735728	A	G	0.027833	1006
10	rs10751923	A	G	0.643141	1006
10	rs10508253	T	G	0.158052	1006
10	rs7082310	G	T	0.0487078	1006
10	rs10904030	T	C	0.158052	1006
10	rs61829141	C	T	0.0149105	1006
10	rs7894960	A	G	0.0407555	1006
10	rs117985000	C	T	0.028827	1006
10	rs72765312	T	C	0.0198807	1006
10	rs35459638	A	C	0.158052	1006
10	rs4486528	G	A	0.642147	1006
10	rs79502536	G	A	0.0367793	1006
10	rs17135199	A	G	0.125249	1006
10	rs56325896	A	T	0.0457256	1006
10	rs7909561	C	T	0.0407555	1006
10	rs150680650	G	T	0.0228628	1006
10	rs11251873	A	G	0.164016	1006
10	rs78755389	G	A	0.028827	1006
10	rs111337168	A	G	0.0298211	1006
10	rs117135206	G	T	0.028827	1006
10	rs945799	A	G	0.874751	1006
10	rs17135208	G	A	0.0407555	1006
10	rs77007477	C	T	0.0298211	1006
10	rs12763688	C	T	0.158052	1006
10	rs66462211	C	T	0.158052	1006
10	rs181642934	T	C	0.0308151	1006
10	rs4373823	T	A	0.874751	1006
10	rs112336311	G	C	0.0308151	1006
10	rs8181300	G	T	0.627237	1006
10	rs79965823	T	C	0.0308151	1006
10	rs17135209	C	T	0.178926	1006
10	rs78875630	C	T	0.0109344	1006
10	rs61830471	C	T	0.383698	1006
10	rs79028713	C	T	0.0139165	1006
10	rs10508254	G	A	0.407555	1006
10	rs10508255	A	G	0.195825	1006
10	rs10508256	C	G	0.196819	1006
10	rs4512737	G	A	0.858847	1006
10	rs7079024	C	T	0.635189	1006
10	rs76719981	A	T	0.201789	1006
10	rs7094002	T	G	0.836978	1006
10	rs112841237	C	T	0.186879	1006
10	rs61830472	A	G	0.111332	1006
10	rs10795033	C	T	0.634195	1006
10	rs11591499	A	G	0.182903	1006
10	rs76917466	G	A	0.0139165	1006
10	rs74113155	G	A	0.0218688	1006
10	rs76321369	G	A	0.0258449	1006
10	rs79796594	C	T	0.194831	1006
10	rs76152180	C	T	0.0646123	1006
10	rs80001241	T	C	0.201789	1006
10	rs77833791	C	A	0.202783	1006
10	rs61830473	C	T	0.130219	1006
10	rs7917213	T	C	0.201789	1006
10	rs7913248	A	G	0.201789	1006
10	rs1538099	G	C	0.847913	1006
10	rs1538098	G	A	0.201789	1006
10	rs58790415	T	C	0.201789	1006
10	rs57470768	C	A	0.201789	1006
10	rs7907932	G	A	0.0218688	1006
10	rs76749458	G	A	0.219682	1006
10	rs4880612	C	T	0.635189	1006
10	rs79287362	C	T	0.201789	1006
10	rs4880613	A	C	0.847913	1006
10	rs78877672	C	T	0.0715706	1006
10	rs7915980	G	A	0.635189	1006
10	rs11251876	C	T	0.223658	1006
10	rs7903436	A	G	0.647117	1006
10	rs4880615	A	G	0.841948	1006
10	rs4881165	C	T	0.831014	1006
10	rs7901480	C	T	0.83002	1006
10	rs7901618	C	A	0.831014	1006
10	rs7901736	C	G	0.836978	1006
10	rs10795035	G	A	0.831014	1006
10	rs10795036	T	C	0.843936	1006
10	rs10795038	G	A	0.833002	1006
10	rs10795039	A	G	0.833996	1006
10	rs7068437	G	C	0.833996	1006
10	rs142011071	T	G	0.0149105	1006
10	rs7092993	T	G	0.833002	1006
10	rs7093269	T	G	0.833002	1006
10	rs7358073	G	C	0.141153	1006
10	rs10904031	A	C	0.829026	1006
10	rs10751927	T	C	0.829026	1006
10	rs58895764	C	T	0.0238569	1006
10	rs60112809	C	T	0.0238569	1006
10	rs2210964	C	T	0.829026	1006
10	rs2210963	T	A	0.829026	1006
10	rs10795040	G	A	0.829026	1006
10	rs10795041	T	G	0.829026	1006
10	rs10795042	G	C	0.829026	1006
10	rs10795043	T	A	0.829026	1006
10	rs10795044	T	C	0.829026	1006
10	rs10751928	T	C	0.833996	1006
10	rs1572537	T	C	0.976143	1006
10	rs1572536	G	A	0.83499	1006
10	rs11251880	C	T	0.193837	1006
10	rs35137867	A	G	0.0328032	1006
10	rs11251881	G	C	0.111332	1006
10	rs10904033	G	A	0.829026	1006
10	rs10904034	T	G	0.829026	1006
10	rs72765335	C	T	0.181909	1006
10	rs4147145	G	A	0.829026	1006
10	rs4147144	G	A	0.829026	1006
10	rs4147143	G	A	0.829026	1006
10	rs10795045	C	A	0.829026	1006
10	rs72765337	G	A	0.141153	1006
10	rs4881166	G	A	0.829026	1006
10	rs4881167	G	A	0.829026	1006
10	rs1572538	A	G	0.819085	1006
10	rs111763673	C	T	0.0646123	1006
10	rs17221368	T	C	0.2833	1006
10	rs11819416	C	A	0.282306	1006
10	rs11599597	C	T	0.819085	1006
10	rs945796	G	A	0.819085	1006
10	rs945797	C	T	0.812127	1006
10	rs945798	C	G	0.823062	1006
10	rs10904035	G	C	0.822068	1006
10	rs10904036	C	T	0.821074	1006
10	rs118038648	G	A	0.0218688	1006
10	rs10904037	G	A	0.821074	1006
10	rs117149019	G	A	0.0139165	1006
10	rs10736973	G	A	0.821074	1006
10	rs7915348	G	C	0.82008	1006
10	rs55964744	A	G	0.157058	1006
10	rs11817028	G	T	0.178926	1006
10	rs11813402	C	T	0.178926	1006
10	rs7071679	G	A	0.17992	1006
10	rs7071704	G	A	0.178926	1006
10	rs73584885	T	G	0.0218688	1006
10	rs10904038	C	T	0.814115	1006
10	rs76907951	G	T	0.17992	1006
10	rs11592348	C	T	0.17992	1006
10	rs73584888	G	A	0.0218688	1006
10	rs10904040	G	A	0.16501	1006
10	rs150013916	C	G	0.0218688	1006
10	rs72765345	T	C	0.107356	1006
10	rs180816400	G	T	0.0119284	1006
10	rs4881168	C	T	0.17992	1006
10	rs61830514	C	G	0.0944334	1006
10	rs142141426	C	T	0.0119284	1006
10	rs11251885	T	A	0.111332	1006
10	rs72765346	G	A	0.0457256	1006
10	rs7098116	G	A	0.17992	1006
10	rs7084941	A	G	0.2833	1006
10	rs112295645	A	G	0.0228628	1006
10	rs58191011	C	T	0.0218688	1006
10	rs10795047	C	G	0.168986	1006
10	rs12415614	T	C	0.496024	1006
10	rs7920115	C	T	0.492048	1006
10	rs17135258	G	A	0.259443	1006
10	rs60032423	A	T	0.229622	1006
10	rs145569247	C	T	0.0159046	1006
10	rs78872656	C	T	0.028827	1006
10	rs11251887	G	A	0.0745527	1006
10	rs7067778	C	A	0.735586	1006
10	rs117937393	C	T	0.0139165	1006
10	rs7082678	T	C	0.0994036	1006
10	rs11251889	C	T	0.0964215	1006
10	rs4881170	A	C	0.292247	1006
10	rs883634	A	G	0.256461	1006
10	rs883633	C	T	0.2833	1006
10	rs11251890	G	A	0.254473	1006
10	rs1890072	G	A	0.710736	1006
10	rs78512996	T	C	0.0129225	1006
10	rs12249944	G	T	0.265408	1006
10	rs7068025	T	C	0.292247	1006
10	rs7068283	T	C	0.286282	1006
10	rs7894316	T	C	0.286282	1006
10	rs73586712	T	C	0.026839	1006
10	rs76884084	A	T	0.0437376	1006
10	rs55725670	A	G	0.287276	1006
10	rs11251896	G	A	0.254473	1006
10	rs11251897	T	C	0.2833	1006
10	rs4881171	G	A	0.119284	1006
10	rs73586720	T	C	0.0258449	1006
10	rs10795048	T	C	0.286282	1006
10	rs73586723	T	C	0.0258449	1006
10	rs10795049	C	T	0.260437	1006
10	rs10904044	C	T	0.292247	1006
10	rs11251898	G	T	0.132207	1006
10	rs72635999	T	G	0.0536779	1006
10	rs4881172	T	C	0.336978	1006
10	rs1890073	G	A	0.0536779	1006
10	rs921414	G	C	0.0526839	1006
10	rs12049661	A	G	0.329026	1006
10	rs17135269	C	T	0.0675944	1006
10	rs60977746	A	G	0.340954	1006
10	rs77943245	T	A	0.0218688	1006
10	rs55958294	C	T	0.132207	1006
10	rs117861775	C	T	0.0218688	1006
10	rs145310841	G	A	0.0377734	1006
10	rs12250998	A	G	0.336978	1006
10	rs12244863	C	T	0.132207	1006
10	rs12244869	C	G	0.33499	1006
10	rs61830519	T	C	0.131213	1006
10	rs183696340	C	T	0.0228628	1006
10	rs191335432	C	G	0.0367793	1006
10	rs151089409	C	G	0.0168986	1006
10	rs141099931	C	T	0.0447316	1006
10	rs1668532	A	G	0.333996	1006
10	rs139331371	C	T	0.0218688	1006
10	rs58026777	G	C	0.11829	1006
10	rs184897955	C	T	0.0775348	1006
10	rs193172194	C	T	0.0218688	1006
10	rs61830526	G	A	0.266402	1006
10	rs148076478	C	T	0.0198807	1006
10	rs11251903	C	T	0.265408	1006
10	rs7091818	A	T	0.0218688	1006
10	rs7071829	G	A	0.0218688	1006
10	rs7919585	T	A	0.0447316	1006
10	rs4881173	G	A	0.11829	1006
10	rs78308798	C	T	0.0447316	1006
10	rs12571618	G	A	0.0755467	1006
10	rs76435902	T	G	0.0447316	1006
10	rs12571849	G	A	0.119284	1006
10	rs17135273	T	C	0.0447316	1006
10	rs56347778	G	A	0.11829	1006
10	rs12250340	A	G	0.265408	1006
10	rs12217619	C	T	0.0755467	1006
10	rs78664220	A	T	0.0218688	1006
10	rs79870844	C	T	0.0218688	1006
10	rs113202990	G	C	0.0218688	1006
10	rs4881175	G	A	0.266402	1006
10	rs72478255	T	C	0.0447316	1006
10	rs4881176	G	A	0.265408	1006
10	rs689177	C	T	0.00994036	1006
10	rs75014203	A	G	0.0218688	1006
10	rs1964428	A	G	0.265408	1006
10	rs1036747	A	G	0.121272	1006
10	rs1961463	G	A	0.321074	1006
10	rs1975417	C	A	0.347913	1006
10	rs61830527	C	T	0.187873	1006
10	rs4881177	G	T	0.146123	1006
10	rs186489135	G	A	0.0218688	1006
10	rs11251904	C	T	0.17495	1006
10	rs2053889	G	T	0.329026	1006
10	rs35139159	T	G	0.0854871	1006
10	rs149078555	G	T	0.0139165	1006
10	rs79767094	T	C	0.0397614	1006
10	rs12264384	T	C	0.332008	1006
10	rs77106916	C	T	0.0248509	1006
10	rs7088850	G	C	0.173956	1006
10	rs61830553	A	G	0.129225	1006
10	rs78954656	A	T	0.0248509	1006
10	rs111823853	C	T	0.152087	1006
10	rs61556018	C	T	0.152087	1006
10	rs12241260	G	T	0.329026	1006
10	rs11251907	G	C	0.173956	1006
10	rs2165468	C	A	0.141153	1006
10	rs7088009	C	T	0.189861	1006
10	rs11251908	C	T	0.027833	1006
10	rs60568346	A	G	0.0447316	1006
10	rs11251909	C	T	0.141153	1006
10	rs11251910	G	A	0.141153	1006
10	rs1543836	T	G	0.185885	1006
10	rs590984	A	T	0.668986	1006
10	rs483881	G	A	0.826044	1006
10	rs117365992	C	T	0.0298211	1006
10	rs7095481	A	G	0.0119284	1006
10	rs515984	T	C	0.826044	1006
10	rs609343	T	A	0.826044	1006
10	rs77537411	C	T	0.0258449	1006
10	rs74113193	G	C	0.0119284	1006
10	rs622898	A	G	0.67992	1006
10	rs75232203	C	T	0.0198807	1006
10	rs7088080	C	A	0.648111	1006
10	rs11251911	A	C	0.299205	1006
10	rs10904048	C	T	0.789264	1006
10	rs11251912	G	A	0.026839	1006
10	rs494448	A	G	0.549702	1006
10	rs664760	T	C	0.629225	1006
10	rs1962663	T	G	0.547714	1006
10	rs17313838	G	T	0.223658	1006
10	rs80193187	T	A	0.0228628	1006
10	rs10904049	G	A	0.292247	1006
10	rs1097232	G	A	0.789264	1006
10	rs1660984	C	T	0.159046	1006
10	rs74113197	A	G	0.0417495	1006
10	rs17135292	G	A	0.083499	1006
10	rs620229	G	C	0.789264	1006
10	rs11251914	C	T	0.292247	1006
10	rs11251915	G	A	0.0238569	1006
10	rs74113200	G	A	0.0695825	1006
10	rs7099538	A	G	0.026839	1006
10	rs7084929	G	T	0.290258	1006
10	rs74778074	C	G	0.0238569	1006
10	rs1660979	T	G	0.55169	1006
10	rs75239870	C	T	0.0238569	1006
10	rs2275414	G	A	0.295229	1006
10	rs1660980	T	G	0.55169	1006
10	rs705455	G	A	0.621272	1006
10	rs7095342	C	T	0.549702	1006
10	rs117444578	C	T	0.0228628	1006
10	rs116865304	C	T	0.0208748	1006
10	rs1070335	A	G	0.621272	1006
10	rs10904050	G	C	0.296223	1006
10	rs627269	T	C	0.774354	1006
10	rs475544	G	A	0.55169	1006
10	rs694782	G	A	0.549702	1006
10	rs7900849	G	A	0.0228628	1006
10	rs7477175	C	T	0.281312	1006
10	rs2017288	C	G	0.686879	1006
10	rs2017279	A	G	0.299205	1006
10	rs964162	C	T	0.763419	1006
10	rs77222856	G	A	0.16501	1006
10	rs7082020	T	C	0.764414	1006
10	rs12355804	C	T	0.0646123	1006
10	rs767385	C	G	0.164016	1006
10	rs959509	C	T	0.77336	1006
10	rs767384	T	C	0.166004	1006
10	rs77899332	G	A	0.0328032	1006
10	rs10795050	C	G	0.741551	1006
10	rs35225870	C	T	0.16501	1006
10	rs7074352	G	T	0.740557	1006
10	rs7092929	A	C	0.835984	1006
10	rs7097515	A	G	0.836978	1006
10	rs77751873	C	T	0.0954274	1006
10	rs7072195	T	C	0.576541	1006
10	rs11592955	C	A	0.0337972	1006
10	rs41313804	G	A	0.0894632	1006
10	rs11251918	T	G	0.122266	1006
10	rs10751929	T	C	0.836978	1006
10	rs7907091	G	A	0.530815	1006
10	rs7896132	A	T	0.255467	1006
10	rs113722875	C	T	0.0894632	1006
10	rs77318022	A	C	0.0497018	1006
10	rs12247286	G	A	0.164016	1006
10	rs34746493	C	T	0.16501	1006
10	rs74115223	T	C	0.0904573	1006
10	rs55991146	C	G	0.255467	1006
10	rs79744291	C	A	0.0894632	1006
10	rs17135326	G	C	0.0894632	1006
10	rs4880616	G	A	0.0934394	1006
10	rs7910111	A	G	0.122266	1006
10	rs56295491	G	T	0.0904573	1006
10	rs77363481	G	A	0.0904573	1006
10	rs139414518	G	A	0.0894632	1006
10	rs76966804	T	C	0.0904573	1006
10	rs111354248	G	A	0.0894632	1006
10	rs1561697	T	G	0.588469	1006
10	rs12264969	T	C	0.16501	1006
10	rs118067259	G	A	0.0228628	1006
10	rs705472	C	G	0.835984	1006
10	rs61830555	C	T	0.16501	1006
10	rs137986116	C	G	0.0168986	1006
10	rs12259888	C	T	0.16501	1006
10	rs76198393	G	A	0.0894632	1006
10	rs11592500	G	C	0.0894632	1006
10	rs11251924	A	C	0.621272	1006
10	rs12242016	T	C	0.166004	1006
10	rs10904052	T	G	0.531809	1006
10	rs11598148	C	T	0.0894632	1006
10	rs80284767	G	A	0.0894632	1006
10	rs7071396	C	T	0.0497018	1006
10	rs11251925	T	C	0.166004	1006
10	rs17135332	G	A	0.0904573	1006
10	rs12251261	G	C	0.16501	1006
10	rs79643402	T	G	0.0238569	1006
10	rs11251926	C	T	0.0497018	1006
10	rs11251927	C	T	0.212724	1006
10	rs12248196	A	G	0.304175	1006
10	rs590338	T	C	0.836978	1006
10	rs75526499	C	T	0.0904573	1006
10	rs593798	C	T	0.787276	1006
10	rs7905709	C	T	0.531809	1006
10	rs591531	G	C	0.835984	1006
10	rs11591484	C	T	0.0894632	1006
10	rs930454	G	A	0.586481	1006
10	rs12356958	T	A	0.0497018	1006
10	rs11251928	C	A	0.164016	1006
10	rs684240	A	G	0.833996	1006
10	rs476079	A	G	0.254473	1006
10	rs12770731	C	T	0.10835	1006
10	rs113089274	C	T	0.0894632	1006
10	rs71477827	C	A	0.164016	1006
10	rs499279	C	T	0.253479	1006
10	rs835321	A	G	0.253479	1006
10	rs11594791	A	G	0.0894632	1006
10	rs78037693	G	A	0.0904573	1006
10	rs633752	A	G	0.16998	1006
10	rs192339717	G	A	0.109344	1006
10	rs563341	T	C	0.787276	1006
10	rs645838	A	G	0.840954	1006
10	rs7096078	C	T	0.579523	1006
10	rs79723400	T	A	0.0159046	1006
10	rs74911850	A	T	0.0606362	1006
10	rs705475	T	A	0.234592	1006
10	rs630310	A	G	0.831014	1006
10	rs12244314	G	A	0.161034	1006
10	rs7900728	C	G	0.163022	1006
10	rs7900844	C	T	0.0487078	1006
10	rs615019	T	C	0.83499	1006
10	rs11598081	C	T	0.229622	1006
10	rs10795051	G	A	0.599404	1006
10	rs10795052	G	A	0.436382	1006
10	rs77032874	A	G	0.0427435	1006
10	rs6601733	G	A	0.599404	1006
10	rs7077666	A	G	0.229622	1006
10	rs77661181	C	T	0.0427435	1006
10	rs56158501	C	T	0.115308	1006
10	rs7907192	A	G	0.127237	1006
10	rs555382	A	G	0.235586	1006
10	rs4601657	G	A	0.599404	1006
10	rs117529018	A	G	0.026839	1006
10	rs2066107	T	C	0.599404	1006
10	rs11251930	C	G	0.230616	1006
10	rs7072196	T	G	0.599404	1006
10	rs835324	G	A	0.235586	1006
10	rs6601735	A	G	0.599404	1006
10	rs835325	A	G	0.833996	1006
10	rs11599725	C	T	0.163022	1006
10	rs611726	T	C	0.836978	1006
10	rs2388790	A	G	0.232604	1006
10	rs10751930	C	T	0.599404	1006
10	rs10904053	C	T	0.599404	1006
10	rs7902505	C	A	0.0357853	1006
10	rs685036	A	C	0.237575	1006
10	rs535539	T	C	0.836978	1006
10	rs667943	C	T	0.836978	1006
10	rs668923	G	T	0.836978	1006
10	rs80033641	A	G	0.0347913	1006
10	rs11251933	A	G	0.0516899	1006
10	rs12220313	G	A	0.435388	1006
10	rs651750	A	G	0.836978	1006
10	rs6601736	G	C	0.23161	1006
10	rs17135361	G	A	0.162028	1006
10	rs72765379	C	A	0.162028	1006
10	rs575738	C	A	0.836978	1006
10	rs79466126	C	T	0.00894632	1006
10	rs7914011	A	C	0.444334	1006
10	rs191663815	C	A	0.0159046	1006
10	rs10795054	G	C	0.441352	1006
10	rs7091007	A	C	0.233598	1006
10	rs11251934	T	C	0.162028	1006
10	rs7094903	T	C	0.233598	1006
10	rs10795055	A	G	0.60338	1006
10	rs705477	A	G	0.838966	1006
10	rs11598082	G	A	0.161034	1006
10	rs705478	C	T	0.234592	1006
10	rs9971129	C	T	0.234592	1006
10	rs72765381	T	C	0.161034	1006
10	rs7911273	C	G	0.442346	1006
10	rs191832513	A	T	0.0129225	1006
10	rs72765382	T	A	0.0695825	1006
10	rs7087981	C	T	0.235586	1006
10	rs11251935	C	T	0.16004	1006
10	rs715094	T	C	0.442346	1006
10	rs24401	G	A	0.836978	1006
10	rs72765385	C	G	0.16004	1006
10	rs611890	T	C	0.836978	1006
10	rs11251936	T	C	0.16004	1006
10	rs835960	G	C	0.836978	1006
10	rs661019	G	A	0.836978	1006
10	rs56071823	G	A	0.16004	1006
10	rs142575127	G	C	0.0258449	1006
10	rs11251937	C	T	0.16004	1006
10	rs10795056	G	A	0.441352	1006
10	rs835957	G	A	0.835984	1006
10	rs835956	T	C	0.836978	1006
10	rs145448951	T	C	0.0178926	1006
10	rs144690393	G	A	0.0626243	1006
10	rs35126571	T	C	0.233598	1006
10	rs12761614	A	C	0.395626	1006
10	rs7917582	G	A	0.441352	1006
10	rs11251938	C	G	0.161034	1006
10	rs1890583	T	C	0.836978	1006
10	rs11251939	G	A	0.161034	1006
10	rs78851323	C	A	0.0328032	1006
10	rs77410966	G	C	0.05666	1006
10	rs835954	C	G	0.441352	1006
10	rs10904054	A	C	0.436382	1006
10	rs10795058	C	T	0.441352	1006
10	rs10795059	G	A	0.441352	1006
10	rs10904055	A	G	0.441352	1006
10	rs77937560	G	C	0.0367793	1006
10	rs72765389	C	T	0.0178926	1006
10	rs7911947	G	A	0.441352	1006
10	rs76956592	C	A	0.0218688	1006
10	rs11251941	C	T	0.16004	1006
10	rs77894027	C	A	0.0308151	1006
10	rs10904056	C	T	0.442346	1006
10	rs7086377	T	G	0.601392	1006
10	rs11251942	G	A	0.439364	1006
10	rs111659487	C	T	0.158052	1006
10	rs7914587	T	C	0.158052	1006
10	rs551307	T	C	0.835984	1006
10	rs7899091	C	T	0.158052	1006
10	rs7898806	G	A	0.15507	1006
10	rs74113522	G	C	0.158052	1006
10	rs11594581	A	T	0.233598	1006
10	rs657478	A	T	0.835984	1006
10	rs11813201	C	T	0.157058	1006
10	rs527935	T	G	0.286282	1006
10	rs144313167	C	T	0.0159046	1006
10	rs112849185	C	A	0.158052	1006
10	rs112930714	C	T	0.158052	1006
10	rs7907711	G	T	0.158052	1006
10	rs7084460	C	T	0.233598	1006
10	rs7068219	A	G	0.233598	1006
10	rs74113523	G	A	0.153082	1006
10	rs74113524	G	A	0.158052	1006
10	rs11814314	T	C	0.158052	1006
10	rs74113525	A	T	0.158052	1006
10	rs1823545	C	T	0.233598	1006
10	rs11815365	T	C	0.158052	1006
10	rs615778	C	G	0.286282	1006
10	rs17224469	G	T	0.158052	1006
10	rs3120978	C	T	0.158052	1006
10	rs1441266	A	C	0.158052	1006
10	rs1441265	A	G	0.549702	1006
10	rs11816418	T	C	0.158052	1006
10	rs117134765	G	A	0.0208748	1006
10	rs11251946	C	T	0.157058	1006
10	rs74113529	T	C	0.158052	1006
10	rs57010557	C	T	0.158052	1006
10	rs10904057	G	T	0.156064	1006
10	rs57173011	T	C	0.39165	1006
10	rs7910956	A	G	0.159046	1006
10	rs11599037	G	A	0.156064	1006
10	rs72765392	C	T	0.0308151	1006
10	rs697430	C	T	0.286282	1006
10	rs17315959	A	G	0.158052	1006
10	rs11251948	C	T	0.156064	1006
10	rs705458	A	G	0.833996	1006
10	rs145672540	C	T	0.0149105	1006
10	rs10904058	T	C	0.156064	1006
10	rs12570734	C	T	0.159046	1006
10	rs55955719	C	T	0.139165	1006
10	rs599053	A	G	0.833996	1006
10	rs7092497	G	A	0.16004	1006
10	rs17135419	C	T	0.157058	1006
10	rs7077587	C	T	0.233598	1006
10	rs705459	T	C	0.833996	1006
10	rs12255997	C	T	0.232604	1006
10	rs11596313	C	T	0.156064	1006
10	rs588410	T	C	0.833996	1006
10	rs590646	A	G	0.285288	1006
10	rs74113592	C	G	0.158052	1006
10	rs75451635	C	T	0.159046	1006
10	rs75551192	A	G	0.234592	1006
10	rs11812097	G	A	0.158052	1006
10	rs11599148	A	C	0.0357853	1006
10	rs34474159	C	T	0.234592	1006
10	rs11251951	C	T	0.162028	1006
10	rs76082578	G	A	0.0626243	1006
10	rs11251952	G	A	0.0198807	1006
10	rs7906888	A	G	0.152087	1006
10	rs72765396	C	A	0.0695825	1006
10	rs144656222	C	G	0.0149105	1006
10	rs619009	A	T	0.552684	1006
10	rs10904059	G	A	0.284294	1006
10	rs12772528	A	G	0.392644	1006
10	rs11251953	C	G	0.263419	1006
10	rs497589	C	G	0.0238569	1006
10	rs6601737	C	T	0.17495	1006
10	rs17224806	A	G	0.11829	1006
10	rs7079458	G	A	0.175944	1006
10	rs11251954	G	A	0.290258	1006
10	rs2388792	A	G	0.507952	1006
10	rs488535	C	T	0.683897	1006
10	rs72765398	C	T	0.0725646	1006
10	rs72765399	C	T	0.119284	1006
10	rs7918549	C	A	0.0347913	1006
10	rs112863811	T	C	0.0328032	1006
10	rs7068892	G	A	0.290258	1006
10	rs11251956	G	A	0.11829	1006
10	rs117189903	A	G	0.0347913	1006
10	rs117893815	C	T	0.0785288	1006
10	rs705462	A	G	0.0576541	1006
10	rs144404226	C	T	0.0218688	1006
10	rs11251958	G	C	0.11829	1006
10	rs11596339	G	A	0.0347913	1006
10	rs11251959	A	G	0.11829	1006
10	rs35262720	C	T	0.0397614	1006
10	rs17135433	A	G	0.054672	1006
10	rs115047518	G	T	0.0228628	1006
10	rs114917780	G	T	0.0228628	1006
10	rs17135436	G	A	0.138171	1006
10	rs17135438	T	G	0.054672	1006
10	rs7901529	A	C	0.0407555	1006
10	rs592837	T	C	0.363817	1006
10	rs601074	A	G	0.402584	1006
10	rs74639386	T	C	0.136183	1006
10	rs72765401	G	A	0.172962	1006
10	rs149929239	T	G	0.142147	1006
10	rs2993773	T	C	0.712724	1006
10	rs1668538	G	A	0.533797	1006
10	rs1668537	T	C	0.712724	1006
10	rs1623441	T	A	0.532803	1006
10	rs80347961	T	C	0.0407555	1006
10	rs548248525	C	A	0.00298211	1006
10	rs3120979	C	A	0.710736	1006
10	rs3098745	C	T	0.710736	1006
10	rs12357508	A	C	0.176938	1006
10	rs56080426	C	T	0.468191	1006
10	rs74116107	C	A	0.138171	1006
10	rs67555085	G	C	0.329026	1006
10	rs835948	G	A	0.355865	1006
10	rs7901181	A	C	0.178926	1006
10	rs17316260	T	G	0.0139165	1006
10	rs705464	G	A	0.412525	1006
10	rs74116115	A	G	0.138171	1006
10	rs1808116	C	T	0.0596421	1006
10	rs79411691	T	G	0.0407555	1006
10	rs7909115	T	C	0.0596421	1006
10	rs78964781	A	G	0.0417495	1006
10	rs17135445	G	A	0.0596421	1006
10	rs7477804	A	T	0.136183	1006
10	rs619778	A	G	0.745527	1006
10	rs583633	T	A	0.71173	1006
10	rs72767106	C	T	0.0596421	1006
10	rs76894657	A	G	0.0407555	1006
10	rs705465	G	A	0.473161	1006
10	rs72767107	G	A	0.0596421	1006
10	rs705466	G	A	0.745527	1006
10	rs9733532	A	G	0.713718	1006
10	rs190892978	C	T	0.138171	1006
10	rs113447705	C	T	0.0596421	1006
10	rs866262	C	T	0.745527	1006
10	rs117986515	T	C	0.0337972	1006
10	rs61829709	A	T	0.00994036	1006
10	rs141178621	A	G	0.0228628	1006
10	rs72767108	A	G	0.0596421	1006
10	rs584700	C	G	0.71173	1006
10	rs80254098	T	C	0.0407555	1006
10	rs12360514	A	G	0.115308	1006
10	rs75314231	T	C	0.0129225	1006
10	rs17135476	A	C	0.0596421	1006
10	rs72767109	G	A	0.0596421	1006
10	rs72767110	C	G	0.0596421	1006
10	rs72767111	G	A	0.0596421	1006
10	rs77171196	G	A	0.0596421	1006
10	rs12785154	G	A	0.0417495	1006
10	rs72767113	G	C	0.0596421	1006
10	rs11816894	C	T	0.136183	1006
10	rs629312	T	A	0.710736	1006
10	rs72767115	A	G	0.0596421	1006
10	rs11511635	A	T	0.115308	1006
10	rs77731158	A	G	0.0596421	1006
10	rs1070331	C	T	0.573559	1006
10	rs76436049	G	A	0.135189	1006
10	rs112250654	T	C	0.0407555	1006
10	rs10904060	A	G	0.333996	1006
10	rs12218277	G	A	0.0596421	1006
10	rs187471581	G	A	0.0228628	1006
10	rs111704209	A	G	0.0596421	1006
10	rs75140818	C	T	0.0337972	1006
10	rs34872421	T	C	0.0248509	1006
10	rs11251964	A	G	0.0596421	1006
10	rs17135483	A	T	0.0596421	1006
10	rs12573508	C	T	0.33499	1006
10	rs17135485	G	C	0.0596421	1006
10	rs1839628	G	A	0.0337972	1006
10	rs11251965	C	T	0.0596421	1006
10	rs11251966	A	G	0.0596421	1006
10	rs11251967	A	G	0.0467197	1006
10	rs79064119	G	A	0.0149105	1006
10	rs12218218	A	G	0.0596421	1006
10	rs11251968	C	T	0.0596421	1006
10	rs72767120	A	T	0.0596421	1006
10	rs536226	G	A	0.358847	1006
10	rs72767121	A	G	0.0596421	1006
10	rs705468	A	G	0.710736	1006
10	rs7908207	G	A	0.135189	1006
10	rs72767123	C	T	0.0606362	1006
10	rs72767124	T	C	0.0596421	1006
10	rs11251969	A	G	0.0596421	1006
10	rs11251970	A	G	0.0596421	1006
10	rs76544125	G	A	0.0407555	1006
10	rs145473979	T	C	0.0228628	1006
10	rs7093859	C	G	0.0616302	1006
10	rs11251971	T	C	0.0596421	1006
10	rs11251972	T	A	0.0596421	1006
10	rs72767125	G	A	0.0596421	1006
10	rs6601738	T	G	0.136183	1006
10	rs835955	C	T	0.71173	1006
10	rs139944618	T	A	0.0129225	1006
10	rs72767126	A	G	0.0596421	1006
10	rs555978	G	A	0.474155	1006
10	rs7070269	C	T	0.136183	1006
10	rs72767128	T	C	0.0596421	1006
10	rs77545882	A	G	0.135189	1006
10	rs7919035	T	C	0.136183	1006
10	rs113138184	A	G	0.0407555	1006
10	rs79021933	G	A	0.136183	1006
10	rs72767129	G	C	0.0596421	1006
10	rs11251973	T	C	0.0596421	1006
10	rs11251974	C	T	0.0596421	1006
10	rs11251975	C	T	0.0616302	1006
10	rs11591889	T	C	0.0347913	1006
10	rs78165935	C	T	0.0596421	1006
10	rs74116128	G	C	0.138171	1006
10	rs11599237	C	A	0.0337972	1006
10	rs705471	A	G	0.358847	1006
10	rs11251976	C	G	0.0596421	1006
10	rs11251977	C	T	0.0596421	1006
10	rs76846379	T	A	0.119284	1006
10	rs11251978	G	A	0.196819	1006
10	rs79221132	A	G	0.136183	1006
10	rs7897954	G	T	0.15507	1006
10	rs7095860	A	G	0.0407555	1006
10	rs74116130	G	A	0.137177	1006
10	rs12219707	G	A	0.0596421	1006
10	rs7919625	A	G	0.473161	1006
10	rs150212862	G	A	0.0228628	1006
10	rs7070619	T	G	0.710736	1006
10	rs17135522	G	A	0.0596421	1006
10	rs151165594	C	G	0.0248509	1006
10	rs72767132	C	T	0.0596421	1006
10	rs80162176	C	T	0.0407555	1006
10	rs72767134	G	C	0.0596421	1006
10	rs6601739	T	C	0.710736	1006
10	rs11251979	C	T	0.358847	1006
10	rs17135529	G	C	0.120278	1006
10	rs74116145	C	T	0.120278	1006
10	rs11251980	T	C	0.0596421	1006
10	rs1361329	G	A	0.710736	1006
10	rs59874431	C	T	0.358847	1006
10	rs72767137	T	C	0.0596421	1006
10	rs10904062	C	T	0.129225	1006
10	rs74773166	G	A	0.0168986	1006
10	rs72767139	G	T	0.0596421	1006
10	rs60602074	C	T	0.120278	1006
10	rs1106278	A	G	0.335984	1006
10	rs115067585	G	A	0.0337972	1006
10	rs12220881	G	A	0.0596421	1006
10	rs11251982	C	G	0.0596421	1006
10	rs2275413	G	A	0.0596421	1006
10	rs7916975	T	C	0.710736	1006
10	rs7920083	T	A	0.180915	1006
10	rs7920197	T	C	0.17992	1006
10	rs7098140	T	C	0.17992	1006
10	rs2153235	A	T	0.710736	1006
10	rs9664317	A	G	0.0367793	1006
10	rs4615921	T	A	0.187873	1006
10	rs7909512	G	A	0.511928	1006
10	rs12260361	A	G	0.187873	1006
10	rs79079890	T	G	0.138171	1006
10	rs59679352	C	T	0.380716	1006
10	rs11251983	C	T	0.132207	1006
10	rs7921150	G	A	0.187873	1006
10	rs11251984	A	G	0.0735586	1006
10	rs12262514	T	C	0.188867	1006
10	rs112212350	C	A	0.0735586	1006
10	rs67469685	T	C	0.187873	1006
10	rs67432703	A	G	0.187873	1006
10	rs79262974	G	T	0.131213	1006
10	rs190922957	C	T	0.0119284	1006
10	rs7899426	C	G	0.905567	1006
10	rs7899593	C	T	0.905567	1006
10	rs73582273	C	T	0.187873	1006
10	rs7899713	C	T	0.905567	1006
10	rs7899735	C	T	0.187873	1006
10	rs4881184	G	T	0.905567	1006
10	rs4880619	T	C	0.32008	1006
10	rs7916727	A	G	0.187873	1006
10	rs7903758	C	T	0.187873	1006
10	rs72767147	C	T	0.0139165	1006
10	rs137982335	C	T	0.00497018	1006
10	rs7920622	A	G	0.187873	1006
10	rs77959948	G	A	0.131213	1006
10	rs61829714	T	C	0.187873	1006
10	rs2388858	G	A	0.187873	1006
10	rs2388859	A	G	0.187873	1006
10	rs181385446	A	T	0.00497018	1006
10	rs11251986	T	A	0.187873	1006
10	rs10904063	A	G	0.132207	1006
10	rs10751934	T	C	0.906561	1006
10	rs11251987	G	A	0.0735586	1006
10	rs11251988	G	A	0.0735586	1006
10	rs11251989	C	T	0.0735586	1006
10	rs11251990	C	G	0.0735586	1006
10	rs11251991	C	T	0.0735586	1006
10	rs12263611	C	T	0.187873	1006
10	rs56281455	A	G	0.132207	1006
10	rs74116174	A	G	0.168986	1006
10	rs12572942	T	C	0.338966	1006
10	rs76678009	C	T	0.132207	1006
10	rs12573672	G	A	0.417495	1006
10	rs76205087	T	C	0.132207	1006
10	rs11251992	C	A	0.476143	1006
10	rs10904064	G	C	0.45328	1006
10	rs7085518	T	C	0.906561	1006
10	rs2397327	G	A	0.451292	1006
10	rs2397328	A	G	0.906561	1006
10	rs7922321	C	G	0.187873	1006
10	rs7910525	T	C	0.451292	1006
10	rs7910529	T	G	0.451292	1006
10	rs7907254	A	G	0.451292	1006
10	rs3943151	T	G	0.452286	1006
10	rs2129441	C	A	0.452286	1006
10	rs7895754	C	T	0.452286	1006
10	rs4881185	A	G	0.186879	1006
10	rs187467013	G	T	0.00497018	1006
10	rs2129442	T	A	0.450298	1006
10	rs77186815	G	A	0.0367793	1006
10	rs35908220	C	T	0.450298	1006
10	rs4881186	T	C	0.906561	1006
10	rs74725383	G	A	0.0367793	1006
10	rs12359488	C	T	0.451292	1006
10	rs12356388	G	A	0.451292	1006
10	rs12359524	C	T	0.132207	1006
10	rs11251995	C	T	0.0735586	1006
10	rs59476649	A	G	0.906561	1006
10	rs76261989	T	G	0.132207	1006
10	rs78579136	C	T	0.0367793	1006
10	rs12217707	T	C	0.0735586	1006
10	rs10904066	A	G	0.774354	1006
10	rs12220765	C	T	0.110338	1006
10	rs11251996	G	A	0.32008	1006
10	rs139486384	C	T	0.0258449	1006
10	rs113595135	G	A	0.0367793	1006
10	rs7919384	G	A	0.0735586	1006
10	rs111885216	C	T	0.0367793	1006
10	rs112365818	C	G	0.0367793	1006
10	rs58303943	G	A	0.186879	1006
10	rs76069864	C	T	0.0367793	1006
10	rs7098197	C	T	0.110338	1006
10	rs11251997	G	T	0.110338	1006
10	rs11251998	T	C	0.186879	1006
10	rs72767151	A	T	0.0735586	1006
10	rs117783102	A	G	0.0308151	1006
10	rs1872752	G	T	0.677932	1006
10	rs1872753	G	A	0.787276	1006
10	rs7073176	C	T	0.0646123	1006
10	rs7090831	A	G	0.581511	1006
10	rs10904068	A	G	0.326044	1006
10	rs10508257	G	A	0.0526839	1006
10	rs78733046	C	A	0.0526839	1006
10	rs12765657	G	A	0.272366	1006
10	rs35861439	C	T	0.208748	1006
10	rs17135579	C	T	0.0526839	1006
10	rs76411114	T	C	0.142147	1006
10	rs61829741	C	A	0.400596	1006
10	rs61829742	A	G	0.400596	1006
10	rs61294962	G	T	0.0526839	1006
10	rs10904069	T	C	0.40159	1006
10	rs12412149	A	C	0.142147	1006
10	rs11251999	G	A	0.208748	1006
10	rs11593021	T	G	0.0636183	1006
10	rs11252000	T	A	0.0526839	1006
10	rs61829743	A	C	0.400596	1006
10	rs61829745	A	G	0.400596	1006
10	rs61829746	T	C	0.40159	1006
10	rs6601742	G	A	0.410537	1006
10	rs2397330	T	C	0.399602	1006
10	rs7919717	G	A	0.399602	1006
10	rs75443677	G	A	0.0516899	1006
10	rs11594259	A	G	0.0168986	1006
10	rs74486749	C	T	0.0159046	1006
10	rs11592727	C	T	0.0606362	1006
10	rs189431562	C	T	0.00497018	1006
10	rs11593209	C	G	0.0606362	1006
10	rs7084185	T	C	0.614314	1006
10	rs7095969	G	A	0.61332	1006
10	rs7080692	A	G	0.61332	1006
10	rs6601743	G	A	0.61332	1006
10	rs7912035	T	C	0.880716	1006
10	rs55956324	C	T	0.129225	1006
10	rs7912146	T	C	0.61332	1006
10	rs11593871	C	A	0.0606362	1006
10	rs77459412	C	A	0.0576541	1006
10	rs7909212	A	C	0.750497	1006
10	rs7924299	C	T	0.136183	1006
10	rs7912685	T	C	0.878728	1006
10	rs4279919	G	A	0.61332	1006
10	rs10458784	C	T	0.136183	1006
10	rs11252002	G	T	0.0606362	1006
10	rs10458785	T	C	0.93837	1006
10	rs10458786	T	C	0.749503	1006
10	rs11252003	T	C	0.750497	1006
10	rs12251769	C	G	0.750497	1006
10	rs10904072	C	T	0.128231	1006
10	rs7071534	G	A	0.749503	1006
10	rs4503427	T	C	0.807157	1006
10	rs7071810	G	C	0.807157	1006
10	rs7097658	T	C	0.611332	1006
10	rs10904073	C	A	0.520875	1006
10	rs7904600	G	A	0.616302	1006
10	rs12252155	A	G	0.362823	1006
10	rs72767157	C	G	0.133201	1006
10	rs61831072	C	T	0.0139165	1006
10	rs60584803	T	A	0.154076	1006
10	rs12219804	G	A	0.276342	1006
10	rs10795061	C	T	0.430417	1006
10	rs7922652	A	G	0.792247	1006
10	rs75694770	A	G	0.0129225	1006
10	rs10904074	G	A	0.277336	1006
10	rs11252004	G	T	0.151093	1006
10	rs10508258	G	T	0.430417	1006
10	rs10508259	C	A	0.359841	1006
10	rs6601744	C	A	0.277336	1006
10	rs12256130	T	G	0.204771	1006
10	rs61831073	T	G	0.364811	1006
10	rs7089769	G	A	0.295229	1006
10	rs117775390	C	T	0.0258449	1006
10	rs17226417	G	C	0.125249	1006
10	rs11252005	T	C	0.594433	1006
10	rs11252006	T	C	0.497018	1006
10	rs11252007	C	T	0.281312	1006
10	rs9733856	G	A	0.496024	1006
10	rs12571616	C	G	0.501988	1006
10	rs11252010	T	C	0.0745527	1006
10	rs4880620	C	T	0.258449	1006
10	rs4633344	C	T	0.496024	1006
10	rs11252011	A	G	0.0685885	1006
10	rs112219017	T	C	0.0457256	1006
10	rs183712748	T	C	0.0526839	1006
10	rs143711193	A	G	0.0258449	1006
10	rs10751935	C	G	0.804175	1006
10	rs61831074	C	T	0.0994036	1006
10	rs12358414	C	T	0.0477137	1006
10	rs72767166	A	G	0.0994036	1006
10	rs4567349	G	T	0.851889	1006
10	rs6601745	C	T	0.850895	1006
10	rs11252013	G	A	0.0467197	1006
10	rs10904077	G	T	0.952286	1006
10	rs74113415	G	A	0.168986	1006
10	rs11252014	C	G	0.2167	1006
10	rs66731395	T	G	0.217694	1006
10	rs187616829	A	T	0.00994036	1006
10	rs4881189	T	A	0.955268	1006
10	rs4881190	G	A	0.955268	1006
10	rs12771533	T	G	0.0129225	1006
10	rs11252015	C	T	0.215706	1006
10	rs11252016	G	C	0.957256	1006
10	rs11252017	C	T	0.637177	1006
10	rs4880621	A	G	0.957256	1006
10	rs4880622	T	C	0.957256	1006
10	rs10904078	C	A	0.2167	1006
10	rs11252018	G	A	0.0487078	1006
10	rs11252019	G	A	0.0487078	1006
10	rs11252020	G	T	0.0417495	1006
10	rs150570181	C	T	0.0178926	1006
10	rs11252021	G	A	0.214712	1006
10	rs61831080	A	T	0.100398	1006
10	rs75142075	C	T	0.229622	1006
10	rs144580647	T	C	0.00894632	1006
10	rs10904079	T	C	0.346918	1006
10	rs11252022	T	C	0.0477137	1006
10	rs12412703	G	A	0.257455	1006
10	rs873207	T	C	0.257455	1006
10	rs71477831	G	T	0.0178926	1006
10	rs873208	T	C	0.299205	1006
10	rs117235615	T	C	0.0397614	1006
10	rs2388852	A	G	0.301193	1006
10	rs2077643	T	C	0.616302	1006
10	rs3889857	C	A	0.348907	1006
10	rs10736976	G	A	0.614314	1006
10	rs7100092	T	C	0.166998	1006
10	rs7100211	T	C	0.167992	1006
10	rs61831081	C	T	0.0377734	1006
10	rs113925720	G	C	0.259443	1006
10	rs11252024	T	C	0.0417495	1006
10	rs11252025	C	G	0.0477137	1006
10	rs11252026	C	T	0.0477137	1006
10	rs11252027	G	A	0.0477137	1006
10	rs17135610	C	T	0.259443	1006
10	rs7101350	A	G	0.616302	1006
10	rs10795063	A	G	0.447316	1006
10	rs4465277	C	T	0.348907	1006
10	rs56399937	T	C	0.0298211	1006
10	rs11252028	G	A	0.297217	1006
10	rs10795064	A	G	0.348907	1006
10	rs11252029	T	C	0.0477137	1006
10	rs150483490	A	G	0.0198807	1006
10	rs12359426	C	G	0.0477137	1006
10	rs10904080	C	G	0.301193	1006
10	rs61831082	C	T	0.0994036	1006
10	rs11252030	A	G	0.0477137	1006
10	rs11252031	G	A	0.301193	1006
10	rs74539728	G	A	0.259443	1006
10	rs72767179	A	T	0.0477137	1006
10	rs11252033	T	C	0.348907	1006
10	rs6601746	G	A	0.16501	1006
10	rs6601747	G	A	0.16501	1006
10	rs61831084	G	A	0.0994036	1006
10	rs78803196	C	T	0.0636183	1006
10	rs10508260	C	T	0.297217	1006
10	rs11252034	G	A	0.348907	1006
10	rs11252035	G	T	0.348907	1006
10	rs11593610	A	G	0.0477137	1006
10	rs2129446	G	A	0.348907	1006
10	rs80211347	C	T	0.0427435	1006
10	rs61831085	G	T	0.0994036	1006
10	rs10508261	T	C	0.626243	1006
10	rs7086246	C	G	0.34493	1006
10	rs4881192	C	T	0.270378	1006
10	rs4881193	G	T	0.270378	1006
10	rs4881194	C	T	0.270378	1006
10	rs11252036	G	A	0.0377734	1006
10	rs7903138	T	C	0.213718	1006
10	rs4880623	A	G	0.255467	1006
10	rs77097015	G	T	0.269384	1006
10	rs11252037	G	A	0.0377734	1006
10	rs61831086	A	G	0.0994036	1006
10	rs2388853	T	C	0.584493	1006
10	rs11252038	G	A	0.0377734	1006
10	rs11252039	C	T	0.0377734	1006
10	rs10751937	A	G	0.213718	1006
10	rs1906145	T	C	0.269384	1006
10	rs11252040	A	G	0.0377734	1006
10	rs12218418	C	T	0.0377734	1006
10	rs138410769	T	C	0.027833	1006
10	rs7923221	G	A	0.622266	1006
10	rs11252041	G	A	0.0377734	1006
10	rs7923636	G	C	0.251491	1006
10	rs7895630	G	A	0.213718	1006
10	rs6601748	A	C	0.251491	1006
10	rs7070699	G	A	0.16501	1006
10	rs6601749	G	T	0.213718	1006
10	rs12779859	T	C	0.377734	1006
10	rs61831087	C	T	0.0994036	1006
10	rs10466268	C	G	0.354871	1006
10	rs4881195	A	C	0.622266	1006
10	rs12571407	C	T	0.269384	1006
10	rs4881197	C	T	0.350895	1006
10	rs4881198	C	A	0.213718	1006
10	rs12572864	T	C	0.269384	1006
10	rs144845021	G	A	0.00596421	1006
10	rs61831102	C	T	0.270378	1006
10	rs79103627	C	T	0.269384	1006
10	rs2220306	G	T	0.621272	1006
10	rs11252042	G	A	0.0387674	1006
10	rs78201511	G	A	0.269384	1006
10	rs3852451	C	T	0.269384	1006
10	rs78500104	G	C	0.0427435	1006
10	rs17135672	C	A	0.16501	1006
10	rs12218282	C	A	0.0387674	1006
10	rs61831103	T	C	0.0994036	1006
10	rs4001953	C	T	0.622266	1006
10	rs11252043	C	G	0.0387674	1006
10	rs12218626	C	T	0.0387674	1006
10	rs61831104	C	T	0.0994036	1006
10	rs2892619	G	C	0.522863	1006
10	rs7095480	G	A	0.269384	1006
10	rs61831105	G	A	0.0994036	1006
10	rs6601750	A	C	0.522863	1006
10	rs12572490	A	C	0.269384	1006
10	rs61831106	G	C	0.0994036	1006
10	rs2388854	G	A	0.252485	1006
10	rs1872759	C	T	0.522863	1006
10	rs1872758	G	A	0.522863	1006
10	rs11252044	C	T	0.0477137	1006
10	rs61831107	A	C	0.0994036	1006
10	rs2388855	A	G	0.259443	1006
10	rs2171303	T	C	0.512922	1006
10	rs7893957	A	G	0.356859	1006
10	rs2129445	G	A	0.252485	1006
10	rs2129444	A	G	0.0994036	1006
10	rs7917601	C	T	0.213718	1006
10	rs7906487	T	C	0.252485	1006
10	rs7906744	T	C	0.253479	1006
10	rs61831109	G	A	0.0994036	1006
10	rs80275326	G	A	0.00894632	1006
10	rs112026274	C	T	0.0994036	1006
10	rs112283705	T	C	0.100398	1006
10	rs61831110	C	A	0.101392	1006
10	rs61831111	G	A	0.101392	1006
10	rs61831112	A	C	0.101392	1006
10	rs10508262	C	G	0.261431	1006
10	rs7915928	A	C	0.630219	1006
10	rs61831113	C	T	0.101392	1006
10	rs4881203	C	T	0.626243	1006
10	rs61831114	T	A	0.101392	1006
10	rs17135698	A	G	0.0238569	1006
10	rs7921058	A	G	0.462227	1006
10	rs4881204	C	T	0.369781	1006
10	rs61831115	A	G	0.101392	1006
10	rs72769304	C	A	0.256461	1006
10	rs4881205	G	A	0.460239	1006
10	rs4131577	C	A	0.17992	1006
10	rs61831116	A	T	0.101392	1006
10	rs66529620	T	A	0.0238569	1006
10	rs61831117	T	C	0.101392	1006
10	rs61831118	C	T	0.101392	1006
10	rs72769306	G	T	0.101392	1006
10	rs72769307	A	T	0.101392	1006
10	rs11597829	C	A	0.563618	1006
10	rs61831119	C	T	0.101392	1006
10	rs72769309	A	T	0.101392	1006
10	rs61831125	T	C	0.101392	1006
10	rs7068405	G	A	0.0646123	1006
10	rs12355393	A	C	0.00695825	1006
10	rs61831126	C	A	0.101392	1006
10	rs12570318	T	C	0.253479	1006
10	rs72769311	G	T	0.0238569	1006
10	rs11252048	A	G	0.0367793	1006
10	rs11252049	C	T	0.0367793	1006
10	rs61831127	C	T	0.101392	1006
10	rs61831128	A	C	0.101392	1006
10	rs61831129	G	A	0.101392	1006
10	rs72769316	A	G	0.101392	1006
10	rs117543901	C	T	0.0337972	1006
10	rs149529576	A	G	0.0347913	1006
10	rs11599523	G	A	0.0228628	1006
10	rs17135711	C	T	0.0656064	1006
10	rs61831130	G	T	0.101392	1006
10	rs17325819	G	A	0.215706	1006
10	rs56095680	A	C	0.253479	1006
10	rs61831131	A	G	0.101392	1006
10	rs75261341	C	T	0.0854871	1006
10	rs11252052	G	A	0.0646123	1006
10	rs61831132	A	G	0.101392	1006
10	rs55884779	T	C	0.253479	1006
10	rs11252053	C	T	0.166004	1006
10	rs72769322	C	T	0.253479	1006
10	rs61831133	C	A	0.101392	1006
10	rs61831134	C	T	0.101392	1006
10	rs61831135	G	A	0.101392	1006
10	rs61831136	G	T	0.102386	1006
10	rs17228134	A	C	0.253479	1006
10	rs17325889	G	A	0.253479	1006
10	rs61831137	C	T	0.101392	1006
10	rs17228197	T	C	0.359841	1006
10	rs72769326	C	T	0.0357853	1006
10	rs4488095	C	T	0.784294	1006
10	rs4528214	C	T	0.699801	1006
10	rs2129448	A	G	0.700795	1006
10	rs2129447	T	C	0.700795	1006
10	rs10751938	A	G	0.699801	1006
10	rs2388861	A	G	0.625249	1006
10	rs6601751	G	T	0.784294	1006
10	rs61831153	C	A	0.101392	1006
10	rs61831154	G	C	0.101392	1006
10	rs2388860	T	C	0.699801	1006
10	rs11252054	A	C	0.258449	1006
10	rs9702253	T	C	0.597416	1006
10	rs11252055	A	C	0.338966	1006
10	rs7922282	G	C	0.699801	1006
10	rs9702252	A	G	0.700795	1006
10	rs7908261	A	C	0.700795	1006
10	rs7923384	C	T	0.699801	1006
10	rs10904084	A	G	0.700795	1006
10	rs12570343	A	G	0.229622	1006
10	rs7088889	T	G	0.699801	1006
10	rs4001951	T	C	0.699801	1006
10	rs4001950	A	C	0.700795	1006
10	rs61831155	C	T	0.101392	1006
10	rs61831156	A	G	0.101392	1006
10	rs72769337	T	A	0.101392	1006
10	rs72769338	G	T	0.258449	1006
10	rs61831157	A	G	0.101392	1006
10	rs11252056	A	G	0.101392	1006
10	rs11252057	A	G	0.101392	1006
10	rs61831158	A	G	0.101392	1006
10	rs72769341	T	G	0.101392	1006
10	rs61831159	T	C	0.101392	1006
10	rs11252058	G	A	0.084493	1006
10	rs2388862	C	T	0.59841	1006
10	rs4881207	G	A	0.59841	1006
10	rs7094467	A	G	0.777336	1006
10	rs7077025	C	G	0.77833	1006
10	rs139204410	C	T	0.026839	1006
10	rs7094797	A	C	0.680915	1006
10	rs7080817	C	T	0.65507	1006
10	rs2171300	C	T	0.681909	1006
10	rs2171299	G	A	0.681909	1006
10	rs79201692	A	G	0.109344	1006
10	rs118107676	A	C	0.0178926	1006
10	rs58393652	T	A	0.180915	1006
10	rs4881208	T	G	0.673956	1006
10	rs7069135	A	G	0.45328	1006
10	rs4881209	T	C	0.73161	1006
10	rs2171298	A	G	0.989066	1006
10	rs11252059	G	A	0.028827	1006
10	rs2171297	C	A	0.989066	1006
10	rs7910472	C	T	0.480119	1006
10	rs7898664	T	C	0.486083	1006
10	rs12778968	T	C	0.180915	1006
10	rs7895469	A	G	0.486083	1006
10	rs11592787	T	C	0.40159	1006
10	rs77161132	C	T	0.0248509	1006
10	rs7909953	G	A	0.487078	1006
10	rs74481813	C	T	0.0248509	1006
10	rs35190371	G	A	0.0367793	1006
10	rs11599366	C	T	0.133201	1006
10	rs112927560	A	G	0.026839	1006
10	rs17326134	T	C	0.112326	1006
10	rs56939961	A	G	0.0497018	1006
10	rs11252060	G	A	0.465209	1006
10	rs7074913	A	G	0.0248509	1006
10	rs4881211	T	A	0.38668	1006
10	rs4880626	C	T	0.989066	1006
10	rs72769348	C	T	0.112326	1006
10	rs144087644	G	T	0.0248509	1006
10	rs113045940	G	A	0.026839	1006
10	rs7095458	G	A	0.486083	1006
10	rs61832160	A	C	0.112326	1006
10	rs7073555	G	A	0.87674	1006
10	rs7095837	T	C	0.49006	1006
10	rs7075256	C	T	0.465209	1006
10	rs7092991	A	G	0.489066	1006
10	rs10795066	T	C	0.360835	1006
10	rs10795067	T	C	0.360835	1006
10	rs11252061	A	G	0.0516899	1006
10	rs77222728	A	G	0.026839	1006
10	rs7078384	G	A	0.87674	1006
10	rs7078522	G	A	0.0248509	1006
10	rs117439493	C	T	0.0198807	1006
10	rs6601752	T	C	0.877734	1006
10	rs7080166	C	T	0.49006	1006
10	rs2892621	T	A	0.359841	1006
10	rs71477833	C	T	0.176938	1006
10	rs72769354	G	A	0.112326	1006
10	rs113917147	G	A	0.0248509	1006
10	rs36089038	G	A	0.176938	1006
10	rs11252062	C	T	0.467197	1006
10	rs114429489	C	T	0.00894632	1006
10	rs17326358	C	T	0.0765408	1006
10	rs4880627	T	C	0.991054	1006
10	rs7089959	C	T	0.492048	1006
10	rs10736978	C	G	0.700795	1006
10	rs78409289	T	A	0.0248509	1006
10	rs7094917	C	T	0.492048	1006
10	rs4880628	A	C	0.991054	1006
10	rs112107384	A	C	0.026839	1006
10	rs11252063	T	G	0.131213	1006
10	rs116865555	G	A	0.00894632	1006
10	rs6601753	G	A	0.809145	1006
10	rs10904087	G	A	0.124254	1006
10	rs60132804	T	C	0.0159046	1006
10	rs10795068	A	G	0.698807	1006
10	rs72769357	T	C	0.115308	1006
10	rs12414827	T	C	0.50994	1006
10	rs4881214	A	G	0.814115	1006
10	rs4881215	A	G	0.815109	1006
10	rs4881218	C	T	0.605368	1006
10	rs2894868	A	C	0.698807	1006
10	rs78852454	T	C	0.0159046	1006
10	rs79337291	G	A	0.0159046	1006
10	rs4880630	G	A	0.698807	1006
10	rs12764632	T	C	0.190855	1006
10	rs12254418	C	T	0.465209	1006
10	rs7068588	C	A	0.694831	1006
10	rs10508263	T	C	0.848907	1006
10	rs118103806	A	G	0.026839	1006
10	rs77308314	A	T	0.0159046	1006
10	rs11595417	C	A	0.0417495	1006
10	rs112244212	G	A	0.0238569	1006
10	rs10904088	A	G	0.479125	1006
10	rs77825116	G	A	0.0596421	1006
10	rs61829681	A	G	0.114314	1006
10	rs2171304	G	C	0.410537	1006
10	rs10795069	C	T	0.385686	1006
10	rs12780504	A	G	0.0367793	1006
10	rs2397331	C	G	0.936382	1006
10	rs72769362	C	T	0.0755467	1006
10	rs78049715	T	C	0.0397614	1006
10	rs10795070	G	A	0.28827	1006
10	rs73574471	T	C	0.0407555	1006
10	rs7911303	G	C	0.657058	1006
10	rs17247987	G	A	0.440358	1006
10	rs11599575	G	A	0.417495	1006
10	rs10904089	G	T	0.493042	1006
10	rs12263723	A	G	0.487078	1006
10	rs10795071	A	G	0.49503	1006
10	rs74550837	A	C	0.0397614	1006
10	rs2279415	G	A	0.500994	1006
10	rs11252068	C	T	0.132207	1006
10	rs12572121	C	T	0.084493	1006
10	rs2129440	G	C	0.500994	1006
10	rs2279416	T	C	0.499006	1006
10	rs11252069	A	G	0.132207	1006
10	rs12218020	G	A	0.132207	1006
10	rs12241804	T	C	0.11829	1006
10	rs7085102	G	T	0.366799	1006
10	rs7089722	G	A	0.498012	1006
10	rs11252070	G	T	0.310139	1006
10	rs7089867	G	A	0.365805	1006
10	rs7090260	G	A	0.365805	1006
10	rs35811062	C	A	0.411531	1006
10	rs7918940	C	G	0.310139	1006
10	rs7393221	A	T	0.0815109	1006
10	rs72769375	C	T	0.132207	1006
10	rs6601755	C	G	0.498012	1006
10	rs2397326	A	G	0.501988	1006
10	rs72769376	A	G	0.132207	1006
10	rs72769377	G	A	0.132207	1006
10	rs17135778	G	A	0.0228628	1006
10	rs7896849	C	A	0.363817	1006
10	rs72769378	C	T	0.132207	1006
10	rs59359531	T	A	0.0367793	1006
10	rs57666971	C	A	0.0367793	1006
10	rs59386462	C	A	0.0367793	1006
10	rs72769379	A	C	0.132207	1006
10	rs1872749	C	A	0.493042	1006
10	rs1872750	T	C	0.132207	1006
10	rs1872751	G	A	0.132207	1006
10	rs72769381	C	T	0.132207	1006
10	rs72769382	G	A	0.132207	1006
10	rs2171301	G	T	0.375746	1006
10	rs17327128	C	G	0.131213	1006
10	rs56086712	T	C	0.567594	1006
10	rs4880631	C	T	0.540755	1006
10	rs72769385	A	C	0.120278	1006
10	rs72769386	T	G	0.120278	1006
10	rs3829199	T	C	0.602386	1006
10	rs3750858	T	C	0.120278	1006
10	rs3750859	C	T	0.602386	1006
10	rs150198157	A	G	0.00795229	1006
10	rs61094588	G	A	0.055666	1006
10	rs2279417	G	C	0.609344	1006
10	rs41314618	C	T	0.0516899	1006
10	rs2279418	T	G	0.0685885	1006
10	rs2279419	C	T	0.600398	1006
10	rs73576368	A	G	0.055666	1006
10	rs58796267	G	T	0.055666	1006
10	rs10508264	G	A	0.120278	1006
10	rs1872755	G	T	0.121272	1006
10	rs3829200	G	A	0.0775348	1006
10	rs117447313	T	G	0.0775348	1006
10	rs10795072	A	G	0.940358	1006
10	rs78037218	C	A	0.0765408	1006
10	rs17327205	T	C	0.0685885	1006
10	rs11252072	G	C	0.4334	1006
10	rs10795073	C	T	0.622266	1006
10	rs78432054	C	T	0.0775348	1006
10	rs7093488	G	A	0.698807	1006
10	rs79266111	G	A	0.0775348	1006
10	rs7078292	A	G	0.699801	1006
10	rs11252073	G	A	0.220676	1006
10	rs7094145	G	A	0.432406	1006
10	rs7078708	A	G	0.699801	1006
10	rs34559754	C	T	0.432406	1006
10	rs11252075	C	T	0.622266	1006
10	rs7086418	T	C	0.940358	1006
10	rs11252076	C	T	0.622266	1006
10	rs79573417	C	T	0.0775348	1006
10	rs4242761	G	A	0.622266	1006
10	rs4242762	C	G	0.703777	1006
10	rs4259742	G	A	0.0775348	1006
10	rs4259743	G	A	0.0775348	1006
10	rs78343032	G	A	0.0775348	1006
10	rs141597493	T	C	0.00795229	1006
10	rs191004953	G	A	0.0775348	1006
10	rs183567923	A	T	0.0775348	1006
10	rs7069366	G	A	0.121272	1006
10	rs74815438	G	A	0.0775348	1006
10	rs75396070	T	C	0.0775348	1006
10	rs75401360	T	C	0.0775348	1006
10	rs77668567	G	C	0.0775348	1006
10	rs11252077	G	A	0.22167	1006
10	rs79671842	T	C	0.0775348	1006
10	rs60582545	A	T	0.0775348	1006
10	rs72769389	C	G	0.121272	1006
10	rs10218947	A	G	0.222664	1006
10	rs11252078	T	C	0.121272	1006
10	rs7071559	T	C	0.508946	1006
10	rs11252080	A	G	0.122266	1006
10	rs11252081	T	G	0.122266	1006
10	rs12780313	C	T	0.441352	1006
10	rs60559534	T	A	0.0516899	1006
10	rs61338567	T	C	0.0516899	1006
10	rs61246704	T	C	0.0516899	1006
10	rs10795074	C	G	0.508946	1006
10	rs12762783	A	C	0.43837	1006
10	rs7076536	T	C	0.440358	1006
10	rs7901715	T	C	0.439364	1006
10	rs7898844	A	G	0.223658	1006
10	rs7072597	G	T	0.377734	1006
10	rs57946929	C	T	0.0506958	1006
10	rs6601757	C	T	0.385686	1006
10	rs6601758	C	T	0.375746	1006
10	rs2171302	C	T	0.170974	1006
10	rs1906143	C	T	0.302187	1006
10	rs80260928	C	G	0.0248509	1006
10	rs10795075	C	T	0.436382	1006
10	rs116967405	G	A	0.0785288	1006
10	rs145349551	T	C	0.028827	1006
10	rs2129438	T	C	0.121272	1006
10	rs78477337	G	T	0.0864811	1006
10	rs73578369	G	A	0.0516899	1006
10	rs73578373	C	T	0.0516899	1006
10	rs7071909	A	T	0.4334	1006
10	rs11252088	C	T	0.120278	1006
10	rs2279414	A	G	0.307157	1006
10	rs2129439	C	T	0.22664	1006
10	rs78616463	T	C	0.0318091	1006
10	rs61829725	T	C	0.0149105	1006
10	rs7005	C	T	0.119284	1006
10	rs75254297	T	C	0.00894632	1006
10	rs1043009	C	T	0.350895	1006
10	rs1043003	T	C	0.352883	1006
10	rs7634	A	T	0.143141	1006
10	rs1050046	G	A	0.0715706	1006
10	rs17731	G	A	0.348907	1006
10	rs12414935	C	G	0.119284	1006
10	rs57966882	G	A	0.0795229	1006
10	rs12221160	A	G	0.267396	1006
10	rs3829201	G	A	0.119284	1006
10	rs112847236	C	T	0.0188867	1006
10	rs3750861	C	T	0.0795229	1006
10	rs10795076	G	T	0.162028	1006
10	rs3793919	C	T	0.11829	1006
10	rs2388864	T	C	0.937376	1006
10	rs143202944	G	A	0.00994036	1006
10	rs71477837	T	G	0.149105	1006
10	rs138787481	C	T	0.00994036	1006
10	rs11544694	G	T	0.00795229	1006
10	rs113950305	G	T	0.11829	1006
10	rs12253538	G	A	0.156064	1006
10	rs71477838	C	T	0.140159	1006
10	rs17135808	T	C	0.119284	1006
10	rs3829202	T	C	0.119284	1006
10	rs3812714	C	A	0.142147	1006
10	rs3812715	G	A	0.267396	1006
10	rs9633755	C	G	0.119284	1006
10	rs11252093	T	C	0.119284	1006
10	rs11252094	G	A	0.119284	1006
10	rs10904094	T	C	0.374751	1006
10	rs11252095	C	G	0.119284	1006
10	rs10904095	A	G	0.393638	1006
10	rs10904096	C	G	0.295229	1006
10	rs11252096	A	G	0.119284	1006
10	rs11252097	G	C	0.119284	1006
10	rs11252098	T	C	0.119284	1006
10	rs77382321	C	T	0.0884692	1006
10	rs118065585	A	G	0.027833	1006
10	rs72771208	T	A	0.119284	1006
10	rs17249262	C	T	0.310139	1006
10	rs11252099	C	G	0.119284	1006
10	rs11252100	C	T	0.119284	1006
10	rs72771210	T	C	0.119284	1006
10	rs11252101	A	G	0.119284	1006
10	rs7090115	A	G	0.120278	1006
10	rs55809146	A	T	0.188867	1006
10	rs7083745	G	A	0.119284	1006
10	rs7084883	C	T	0.119284	1006
10	rs11252102	A	G	0.271372	1006
10	rs11252103	C	T	0.0815109	1006
10	rs11252104	G	A	0.187873	1006
10	rs72771214	G	A	0.127237	1006
10	rs12774242	G	A	0.2167	1006
10	rs11595251	A	G	0.139165	1006
10	rs11597255	G	A	0.139165	1006
10	rs117313979	G	A	0.028827	1006
10	rs72771216	G	A	0.139165	1006
10	rs11596255	T	G	0.139165	1006
10	rs61829729	C	T	0.275348	1006
10	rs2388850	T	C	0.257455	1006
10	rs11596356	T	C	0.139165	1006
10	rs5006151	C	T	0.134195	1006
10	rs5006152	C	T	0.139165	1006
10	rs5006153	A	G	0.139165	1006
10	rs5006154	A	G	0.139165	1006
10	rs1872756	C	T	0.139165	1006
10	rs72771219	G	A	0.139165	1006
10	rs11252106	T	G	0.134195	1006
10	rs12773202	A	C	0.308151	1006
10	rs117955797	C	T	0.00795229	1006
10	rs10508265	G	A	0.119284	1006
10	rs67762123	A	G	0.139165	1006
10	rs12253022	C	A	0.119284	1006
10	rs72771221	A	G	0.0735586	1006
10	rs7919841	T	C	0.579523	1006
10	rs2388851	C	T	0.701789	1006
10	rs74113831	G	A	0.157058	1006
10	rs117991696	C	A	0.0218688	1006
10	rs10508266	G	T	0.253479	1006
10	rs11597036	G	A	0.138171	1006
10	rs11592875	C	T	0.138171	1006
10	rs11252108	C	T	0.702783	1006
10	rs10904097	T	C	0.836978	1006
10	rs72771222	A	G	0.137177	1006
10	rs7918147	C	T	0.219682	1006
10	rs17249633	G	C	0.304175	1006
10	rs7898258	C	A	0.664016	1006
10	rs11252109	G	A	0.116302	1006
10	rs10904098	A	T	0.116302	1006
10	rs7897562	G	A	0.663022	1006
10	rs11596884	A	G	0.308151	1006
10	rs142507929	T	C	0.0357853	1006
10	rs72771223	C	T	0.2167	1006
10	rs1872757	T	C	0.137177	1006
10	rs7906552	G	A	0.354871	1006
10	rs11598672	T	C	0.00596421	1006
10	rs7082888	G	A	0.028827	1006
10	rs10508267	G	C	0.349901	1006
10	rs61829731	C	T	0.0656064	1006
10	rs78965635	G	A	0.0536779	1006
10	rs11252110	A	G	0.363817	1006
10	rs10508268	A	G	0.292247	1006
10	rs72771224	G	A	0.143141	1006
10	rs72771225	A	G	0.144135	1006
10	rs78288214	A	C	0.0248509	1006
10	rs11597698	C	A	0.143141	1006
10	rs11597718	C	A	0.143141	1006
10	rs11597765	C	T	0.143141	1006
10	rs11593360	G	C	0.141153	1006
10	rs11597781	C	A	0.141153	1006
10	rs17135848	G	T	0.141153	1006
10	rs72771228	A	G	0.143141	1006
10	rs72771231	T	C	0.143141	1006
10	rs17135854	C	T	0.143141	1006
10	rs61829733	G	A	0.272366	1006
10	rs111607796	C	A	0.143141	1006
10	rs11252111	G	C	0.248509	1006
10	rs34180227	G	C	0.292247	1006
10	rs61829734	C	T	0.272366	1006
10	rs74842723	A	T	0.274354	1006
10	rs4881220	A	G	0.249503	1006
10	rs17842280	T	A	0.0695825	1006
10	rs12358872	C	T	0.224652	1006
10	rs12358873	C	T	0.197813	1006
10	rs11252112	T	C	0.2167	1006
10	rs10430773	C	G	0.292247	1006
10	rs72771236	C	T	0.141153	1006
10	rs11252113	G	A	0.274354	1006
10	rs72771238	C	A	0.142147	1006
10	rs72771239	T	C	0.134195	1006
10	rs72771241	G	A	0.143141	1006
10	rs12245875	T	C	0.275348	1006
10	rs72478256	C	G	0.141153	1006
10	rs56121803	G	A	0.143141	1006
10	rs34414469	C	T	0.274354	1006
10	rs12268277	C	T	0.275348	1006
10	rs7097763	T	C	0.141153	1006
10	rs11252114	T	G	0.262425	1006
10	rs12248147	T	C	0.274354	1006
10	rs7094575	A	G	0.141153	1006
10	rs7077239	C	A	0.143141	1006
10	rs7076208	G	A	0.126243	1006
10	rs12761012	G	A	0.274354	1006
10	rs77418396	G	A	0.026839	1006
10	rs72771245	A	G	0.143141	1006
10	rs72771246	G	T	0.143141	1006
10	rs72771247	G	A	0.143141	1006
10	rs11252116	C	A	0.419483	1006
10	rs72771249	A	T	0.143141	1006
10	rs17842282	A	C	0.143141	1006
10	rs7910025	G	A	0.143141	1006
10	rs72771251	A	G	0.143141	1006
10	rs11252118	C	T	0.259443	1006
10	rs72771253	G	C	0.143141	1006
10	rs72771254	T	A	0.143141	1006
10	rs6601760	T	A	0.300199	1006
10	rs6601761	A	G	0.696819	1006
10	rs6601762	C	T	0.705765	1006
10	rs6601763	C	T	0.712724	1006
10	rs7082849	T	C	0.852883	1006
10	rs72771257	G	A	0.116302	1006
10	rs11252119	G	A	0.311133	1006
10	rs34354411	T	C	0.511928	1006
10	rs149397985	A	G	0.0168986	1006
10	rs5002977	C	T	0.0994036	1006
10	rs7904671	A	G	0.34493	1006
10	rs17842279	C	T	0.107356	1006
10	rs117511072	C	T	0.00795229	1006
10	rs11252121	G	A	0.127237	1006
10	rs6601764	C	T	0.532803	1006
10	rs72771259	C	T	0.12326	1006
10	rs12266938	T	C	0.153082	1006
10	rs11252122	C	T	0.34493	1006
10	rs72771261	A	T	0.0994036	1006
10	rs17328796	C	A	0.0258449	1006
10	rs7896984	C	A	0.552684	1006
10	rs58989984	G	C	0.0149105	1006
10	rs7896289	G	C	0.349901	1006
10	rs117717149	T	A	0.0149105	1006
10	rs17328824	G	A	0.109344	1006
10	rs72771263	G	A	0.112326	1006
10	rs11252124	C	T	0.359841	1006
10	rs11252125	A	T	0.418489	1006
10	rs10904101	A	G	0.421471	1006
10	rs10904102	T	C	0.421471	1006
10	rs17250304	G	C	0.112326	1006
10	rs4880634	G	A	0.305169	1006
10	rs67058447	G	A	0.151093	1006
10	rs73582530	T	A	0.117296	1006
10	rs116844097	C	T	0.0228628	1006
10	rs11594834	G	T	0.234592	1006
10	rs11599465	C	T	0.245527	1006
10	rs4880635	A	G	0.440358	1006
10	rs11252126	G	T	0.0984095	1006
10	rs77693979	A	G	0.184891	1006
10	rs12569367	C	T	0.0119284	1006
10	rs3829203	A	G	0.699801	1006
10	rs3812716	T	A	0.470179	1006
10	rs7914924	T	C	0.418489	1006
10	rs75737817	A	G	0.0168986	1006
10	rs80061607	G	A	0.00695825	1006
10	rs35345637	T	C	0.296223	1006
10	rs79261597	C	T	0.0109344	1006
10	rs74911337	C	T	0.0695825	1006
10	rs61829756	T	C	0.435388	1006
10	rs67423220	G	T	0.135189	1006
10	rs12569842	A	T	0.130219	1006
10	rs72771267	T	C	0.0656064	1006
10	rs72771268	G	A	0.0636183	1006
10	rs11592573	T	C	0.141153	1006
10	rs6601765	T	C	0.964215	1006
10	rs117418101	C	T	0.0228628	1006
10	rs10904103	C	T	0.297217	1006
10	rs78198480	T	A	0.0119284	1006
10	rs11252131	T	C	0.0228628	1006
10	rs76398457	C	T	0.0954274	1006
10	rs35090005	A	G	0.0168986	1006
10	rs12245903	C	T	0.572565	1006
10	rs76818169	G	A	0.243539	1006
10	rs11597773	G	T	0.342942	1006
10	rs7915257	G	C	0.340954	1006
10	rs34711829	T	G	0.0914513	1006
10	rs11596796	T	C	0.243539	1006
10	rs76564586	C	T	0.0934394	1006
10	rs4128695	G	C	0.571571	1006
10	rs139862653	G	A	0.0159046	1006
10	rs12252752	T	C	0.382704	1006
10	rs79281390	C	T	0.242545	1006
10	rs117167952	C	T	0.0168986	1006
10	rs12414007	A	T	0.0387674	1006
10	rs11252133	A	G	0.286282	1006
10	rs12415309	G	A	0.0387674	1006
10	rs12415319	G	A	0.0387674	1006
10	rs12414080	A	T	0.0387674	1006
10	rs74318857	C	T	0.0159046	1006
10	rs12765804	G	A	0.0934394	1006
10	rs7919246	C	A	0.117296	1006
10	rs78424159	C	T	0.0387674	1006
10	rs61828721	G	A	0.230616	1006
10	rs75091417	C	T	0.0526839	1006
10	rs61828722	A	G	0.00397614	1006
10	rs113897346	C	T	0.0228628	1006
10	rs60558804	A	G	0.0387674	1006
10	rs61464031	T	C	0.0397614	1006
10	rs11595217	C	T	0.243539	1006
10	rs113598585	G	A	0.244533	1006
10	rs61828723	A	G	0.0616302	1006
10	rs12411753	G	A	0.0387674	1006
10	rs7900156	G	T	0.0149105	1006
10	rs7901658	C	T	0.380716	1006
10	rs10904104	G	A	0.230616	1006
10	rs10904105	C	T	0.23161	1006
10	rs11252135	A	G	0.286282	1006
10	rs58371660	G	A	0.242545	1006
10	rs7904986	G	A	0.242545	1006
10	rs17135881	T	C	0.0218688	1006
10	rs34270965	C	T	0.0914513	1006
10	rs7906433	C	T	0.242545	1006
10	rs7897931	T	C	0.478131	1006
10	rs34088469	G	A	0.0934394	1006
10	rs35291995	C	A	0.0914513	1006
10	rs145539968	C	A	0.0208748	1006
10	rs12571402	C	A	0.0218688	1006
10	rs12571403	C	A	0.351889	1006
10	rs56784053	G	T	0.149105	1006
10	rs7907906	A	G	0.232604	1006
10	rs7923118	C	T	0.380716	1006
10	rs138890820	G	A	0.0159046	1006
10	rs7911775	T	G	0.232604	1006
10	rs117725398	C	T	0.0188867	1006
10	rs74228825	G	A	0.0218688	1006
10	rs116992496	T	C	0.0954274	1006
10	rs17135891	T	G	0.0178926	1006
10	rs7897359	C	G	0.149105	1006
10	rs7897383	C	T	0.149105	1006
10	rs7897397	C	T	0.149105	1006
10	rs7896800	T	C	0.40159	1006
10	rs12261560	C	G	0.0178926	1006
10	rs78923325	T	C	0.0168986	1006
10	rs7912394	G	A	0.232604	1006
10	rs75146689	A	G	0.0218688	1006
10	rs11252138	C	T	0.23161	1006
10	rs141532549	G	A	0.0159046	1006
10	rs7905646	T	A	0.379722	1006
10	rs74514203	G	A	0.0417495	1006
10	rs7902434	A	G	0.610338	1006
10	rs10795079	A	G	0.584493	1006
10	rs61828742	C	T	0.112326	1006
10	rs10904109	C	G	0.0208748	1006
10	rs7906724	A	G	0.580517	1006
10	rs74113973	C	T	0.151093	1006
10	rs114391964	C	T	0.0715706	1006
10	rs17135903	C	T	0.0159046	1006
10	rs7895567	C	G	0.151093	1006
10	rs12784762	G	A	0.083499	1006
10	rs79797222	A	G	0.0715706	1006
10	rs7895029	G	A	0.151093	1006
10	rs4600115	G	T	0.249503	1006
10	rs17329235	G	C	0.0178926	1006
10	rs17135906	T	G	0.0208748	1006
10	rs77767920	G	A	0.0159046	1006
10	rs4351725	A	G	0.494036	1006
10	rs114924452	T	C	0.0715706	1006
10	rs78933330	C	T	0.0715706	1006
10	rs78765585	G	A	0.151093	1006
10	rs7100255	T	C	0.249503	1006
10	rs149472317	C	T	0.0347913	1006
10	rs57383096	A	G	0.0208748	1006
10	rs113699661	G	A	0.0149105	1006
10	rs4514308	C	T	0.562624	1006
10	rs60603763	G	C	0.0715706	1006
10	rs74935261	T	C	0.167992	1006
10	rs72771280	G	A	0.0536779	1006
10	rs7918143	C	T	0.449304	1006
10	rs117988542	C	T	0.0347913	1006
10	rs80334106	C	T	0.0447316	1006
10	rs10795080	G	A	0.452286	1006
10	rs10904110	G	A	0.452286	1006
10	rs10795081	G	A	0.452286	1006
10	rs7911769	G	A	0.452286	1006
10	rs7901171	T	A	0.452286	1006
10	rs10904111	G	A	0.452286	1006
10	rs11252143	T	C	0.207753	1006
10	rs10795082	G	C	0.452286	1006
10	rs10795083	T	C	0.452286	1006
10	rs10751942	A	G	0.452286	1006
10	rs7905538	T	C	0.45328	1006
10	rs7902252	A	G	0.45328	1006
10	rs7905560	A	G	0.45328	1006
10	rs139027641	C	T	0.00994036	1006
10	rs78298556	G	A	0.0387674	1006
10	rs150040250	C	T	0.0178926	1006
10	rs7921502	C	A	0.452286	1006
10	rs12414185	A	T	0.206759	1006
10	rs77905334	G	T	0.0387674	1006
10	rs10904112	A	C	0.456262	1006
10	rs10904113	A	G	0.0387674	1006
10	rs4881226	C	A	0.457256	1006
10	rs11252144	G	A	0.0377734	1006
10	rs11252145	C	T	0.457256	1006
10	rs4604781	G	A	0.798211	1006
10	rs11592165	C	T	0.139165	1006
10	rs1570942	C	G	0.763419	1006
10	rs117804235	G	A	0.0347913	1006
10	rs6601770	C	T	0.798211	1006
10	rs11252146	T	C	0.207753	1006
10	rs2148191	G	A	0.0377734	1006
10	rs12775093	C	T	0.256461	1006
10	rs76947802	G	A	0.0397614	1006
10	rs11252147	C	A	0.451292	1006
10	rs150414680	T	C	0.0218688	1006
10	rs72771288	A	T	0.00994036	1006
10	rs6601771	T	G	0.66004	1006
10	rs138140442	T	A	0.00994036	1006
10	rs72771290	C	T	0.0218688	1006
10	rs12357722	C	A	0.450298	1006
10	rs80043621	C	T	0.0357853	1006
10	rs11252148	G	A	0.450298	1006
10	rs113572503	C	T	0.027833	1006
10	rs117143778	A	G	0.0357853	1006
10	rs10904114	A	G	0.257455	1006
10	rs6601773	A	G	0.500994	1006
10	rs12049718	C	A	0.256461	1006
10	rs10904115	T	G	0.500994	1006
10	rs12267583	A	G	0.456262	1006
10	rs943029	T	C	0.298211	1006
10	rs112938652	T	C	0.139165	1006
10	rs7915947	C	T	0.457256	1006
10	rs7918233	G	A	0.457256	1006
10	rs7918238	G	A	0.460239	1006
10	rs10795084	G	C	0.298211	1006
10	rs10904116	T	C	0.457256	1006
10	rs139557686	G	A	0.0357853	1006
10	rs10904117	G	T	0.0407555	1006
10	rs9783264	G	C	0.199801	1006
10	rs10904118	A	G	0.457256	1006
10	rs2094179	G	A	0.0467197	1006
10	rs943034	T	C	0.304175	1006
10	rs729440	T	C	0.201789	1006
10	rs118086899	C	T	0.027833	1006
10	rs137888039	A	T	0.0178926	1006
10	rs74545849	G	A	0.0397614	1006
10	rs117374259	T	G	0.0347913	1006
10	rs11252151	C	T	0.708748	1006
10	rs10904119	C	A	0.0407555	1006
10	rs4881228	T	C	0.0347913	1006
10	rs11252152	C	T	0.0407555	1006
10	rs10904120	G	A	0.450298	1006
10	rs79305127	C	T	0.139165	1006
10	rs3932533	A	G	0.709742	1006
10	rs4242763	T	C	0.0347913	1006
10	rs150498816	A	G	0.0675944	1006
10	rs11252155	C	T	0.0387674	1006
10	rs12772876	A	G	0.746521	1006
10	rs72771298	A	T	0.0208748	1006
10	rs74370947	A	T	0.0347913	1006
10	rs79336617	C	A	0.0367793	1006
10	rs12771235	G	A	0.71173	1006
10	rs7075364	C	T	0.694831	1006
10	rs10904121	C	T	0.0387674	1006
10	rs77948131	C	A	0.0149105	1006
10	rs17135941	A	G	0.0347913	1006
10	rs114205980	T	C	0.0347913	1006
10	rs11252157	C	A	0.310139	1006
10	rs76333436	G	C	0.140159	1006
10	rs7903926	G	C	0.466203	1006
10	rs11252158	T	C	0.264414	1006
10	rs12240700	C	T	0.21173	1006
10	rs10904122	G	A	0.0377734	1006
10	rs10795086	T	C	0.759443	1006
10	rs75105372	A	G	0.0149105	1006
10	rs4881229	T	A	0.15507	1006
10	rs10795087	C	T	0.797217	1006
10	rs10795088	A	G	0.797217	1006
10	rs17135945	T	C	0.0367793	1006
10	rs55796111	T	C	0.137177	1006
10	rs6601775	C	A	0.797217	1006
10	rs7917039	G	A	0.796223	1006
10	rs10904123	G	C	0.493042	1006
10	rs10795089	G	A	0.797217	1006
10	rs11252162	C	T	0.266402	1006
10	rs10904124	C	T	0.797217	1006
10	rs10904126	C	A	0.797217	1006
10	rs5020527	A	G	0.797217	1006
10	rs11252163	T	A	0.266402	1006
10	rs17251434	A	G	0.355865	1006
10	rs4394730	C	T	0.797217	1006
10	rs12412574	T	C	0.441352	1006
10	rs7911268	A	G	0.833996	1006
10	rs112421645	T	C	0.137177	1006
10	rs10795090	T	C	0.832008	1006
10	rs11252165	T	A	0.0377734	1006
10	rs11252167	G	C	0.492048	1006
10	rs10795091	C	T	0.833996	1006
10	rs10795092	G	T	0.833996	1006
10	rs76168616	G	A	0.0377734	1006
10	rs11252168	A	G	0.266402	1006
10	rs11252169	T	G	0.297217	1006
10	rs943024	C	G	0.833996	1006
10	rs943025	T	C	0.833002	1006
10	rs943026	A	G	0.833002	1006
10	rs10904127	G	C	0.342942	1006
10	rs72772908	T	C	0.183897	1006
10	rs112519063	T	A	0.183897	1006
10	rs12415433	G	T	0.0387674	1006
10	rs112426910	A	G	0.00795229	1006
10	rs11252171	G	A	0.0646123	1006
10	rs72772909	C	T	0.183897	1006
10	rs2148192	T	G	0.368787	1006
10	rs2148193	G	A	0.368787	1006
10	rs75793133	G	C	0.0178926	1006
10	rs11252172	G	A	0.104374	1006
10	rs11252173	A	G	0.104374	1006
10	rs72772910	A	C	0.183897	1006
10	rs10795093	C	T	0.105368	1006
10	rs4881230	A	G	0.71173	1006
10	rs11252174	T	A	0.0298211	1006
10	rs7902593	C	T	0.895626	1006
10	rs10795094	A	G	0.104374	1006
10	rs12257518	G	A	0.0387674	1006
10	rs10904128	G	C	0.104374	1006
10	rs55863175	G	A	0.0636183	1006
10	rs10795095	C	T	0.104374	1006
10	rs10795096	T	C	0.104374	1006
10	rs76068735	T	C	0.0298211	1006
10	rs11252178	C	T	0.0397614	1006
10	rs7088249	C	T	0.370775	1006
10	rs10795097	C	T	0.444334	1006
10	rs7358215	G	A	0.38171	1006
10	rs7900884	A	G	0.369781	1006
10	rs7076360	A	G	0.631213	1006
10	rs7080086	T	C	0.555666	1006
10	rs12263883	G	A	0.292247	1006
10	rs7076800	A	T	0.449304	1006
10	rs7092293	G	A	0.449304	1006
10	rs72772918	G	A	0.183897	1006
10	rs72772919	C	T	0.183897	1006
10	rs77334952	C	T	0.183897	1006
10	rs4881231	G	A	0.983101	1006
10	rs72772920	C	A	0.183897	1006
10	rs79944810	C	G	0.183897	1006
10	rs66572277	A	G	0.200795	1006
10	rs7917483	A	G	0.621272	1006
10	rs4881232	A	C	0.441352	1006
10	rs4880637	A	C	0.441352	1006
10	rs10904131	A	G	0.621272	1006
10	rs140204557	G	A	0.173956	1006
10	rs10795098	T	G	0.62326	1006
10	rs11252179	G	A	0.0616302	1006
10	rs10736980	A	C	0.604374	1006
10	rs10751943	T	C	0.604374	1006
10	rs10732922	T	C	0.614314	1006
10	rs10736981	T	C	0.616302	1006
10	rs10736982	T	G	0.617296	1006
10	rs11598053	A	G	0.173956	1006
10	rs10732923	A	G	0.616302	1006
10	rs4880638	G	A	0.384692	1006
10	rs10732924	T	G	0.614314	1006
10	rs11599077	T	C	0.166998	1006
10	rs74823114	T	C	0.119284	1006
10	rs144412564	C	T	0.0695825	1006
10	rs7086801	C	A	0.353877	1006
10	rs7085782	G	T	0.353877	1006
10	rs7085797	G	A	0.611332	1006
10	rs10904132	A	G	0.0904573	1006
10	rs72772928	T	C	0.166998	1006
10	rs7910348	G	T	0.611332	1006
10	rs9651514	T	A	0.353877	1006
10	rs7915142	C	T	0.0745527	1006
10	rs7899935	A	G	0.61332	1006
10	rs10904133	G	A	0.0765408	1006
10	rs10904134	G	A	0.460239	1006
10	rs4881234	A	G	0.643141	1006
10	rs11252180	C	T	0.298211	1006
10	rs9651513	G	A	0.564612	1006
10	rs11252181	G	A	0.365805	1006
10	rs10795099	G	A	0.747515	1006
10	rs4457649	A	G	0.812127	1006
10	rs10795100	G	A	0.755467	1006
10	rs4328133	A	T	0.83002	1006
10	rs4364955	T	C	0.83002	1006
10	rs10904135	A	T	0.756461	1006
10	rs7912916	A	G	0.810139	1006
10	rs7896124	G	A	0.756461	1006
10	rs11252184	C	T	0.0208748	1006
10	rs7901255	C	T	0.757455	1006
10	rs7901795	C	T	0.0208748	1006
10	rs7350412	C	A	0.757455	1006
10	rs7905528	C	A	0.77833	1006
10	rs17252078	G	C	0.130219	1006
10	rs12217962	G	T	0.136183	1006
10	rs10450522	G	A	0.365805	1006
10	rs12764691	A	G	0.11332	1006
10	rs11592003	T	C	0.16998	1006
10	rs4572033	A	G	0.837972	1006
10	rs10795102	G	A	0.835984	1006
10	rs17136022	A	G	0.162028	1006
10	rs118020331	C	T	0.0238569	1006
10	rs34496977	C	T	0.0218688	1006
10	rs77727517	A	G	0.0347913	1006
10	rs7900648	C	A	0.162028	1006
10	rs72772957	G	T	0.162028	1006
10	rs7908267	G	A	0.835984	1006
10	rs117317740	C	T	0.0248509	1006
10	rs145498548	C	T	0.0149105	1006
10	rs4881235	T	C	0.835984	1006
10	rs72772964	T	G	0.161034	1006
10	rs34094738	G	A	0.0308151	1006
10	rs7894945	G	A	0.835984	1006
10	rs145455845	C	T	0.00994036	1006
10	rs11252189	C	T	0.835984	1006
10	rs4999529	G	A	0.835984	1006
10	rs117858534	G	A	0.0119284	1006
10	rs11598560	C	G	0.162028	1006
10	rs55718050	G	A	0.00994036	1006
10	rs11593268	G	A	0.161034	1006
10	rs7903375	C	T	0.835984	1006
10	rs72772992	T	C	0.0168986	1006
10	rs10904136	C	T	0.835984	1006
10	rs6601784	G	A	0.835984	1006
10	rs11599091	C	T	0.0755467	1006
10	rs75011241	C	T	0.0328032	1006
10	rs149428124	A	G	0.0129225	1006
10	rs117675111	C	T	0.0159046	1006
10	rs11595548	G	A	0.163022	1006
10	rs7092791	T	C	0.835984	1006
10	rs75559266	G	A	0.0168986	1006
10	rs7076272	C	G	0.129225	1006
10	rs57468138	C	T	0.187873	1006
10	rs17136120	A	G	0.158052	1006
10	rs112334307	G	A	0.0178926	1006
10	rs35323354	T	G	0.159046	1006
10	rs116893069	G	A	0.0159046	1006
10	rs7919933	C	T	0.158052	1006
10	rs56131312	G	A	0.157058	1006
10	rs7912421	T	C	0.622266	1006
10	rs7893243	C	T	0.627237	1006
10	rs12773882	G	C	0.225646	1006
10	rs7071941	C	T	0.0397614	1006
10	rs11252201	C	T	0.213718	1006
10	rs10751945	T	C	0.83996	1006
10	rs117015869	A	G	0.0357853	1006
10	rs4880646	C	T	0.83996	1006
10	rs4880647	C	T	0.83996	1006
10	rs4881248	A	G	0.83996	1006
10	rs4881249	T	C	0.840954	1006
10	rs4880648	G	A	0.83996	1006
10	rs4880649	A	G	0.840954	1006
10	rs11252203	T	C	0.141153	1006
10	rs76416696	C	T	0.0218688	1006
10	rs7081515	C	T	0.135189	1006
10	rs7921993	A	G	0.899602	1006
10	rs12771928	T	C	0.141153	1006
10	rs111757942	G	C	0.0536779	1006
10	rs7094139	C	T	0.0775348	1006
10	rs542807857	A	G	0.0298211	1006
10	rs72773000	G	A	0.0437376	1006
10	rs72773001	C	A	0.0427435	1006
10	rs72773002	C	T	0.0785288	1006
10	rs76535300	C	G	0.0139165	1006
10	rs2031574	A	G	0.765408	1006
10	rs7099446	C	T	0.644135	1006
10	rs61829173	G	A	0.028827	1006
10	rs116989331	G	A	0.0457256	1006
10	rs4881251	T	C	0.805169	1006
10	rs7070280	C	T	0.0467197	1006
10	rs4881252	C	T	0.65507	1006
10	rs11252207	C	T	0.759443	1006
10	rs142553503	G	C	0.0149105	1006
10	rs10904140	T	G	0.771372	1006
10	rs74875851	A	G	0.0129225	1006
10	rs74465433	G	A	0.028827	1006
10	rs10904141	A	C	0.666004	1006
10	rs10904142	A	G	0.811133	1006
10	rs10904143	T	G	0.810139	1006
10	rs78839889	T	G	0.0347913	1006
10	rs4630187	G	A	0.817097	1006
10	rs4600113	T	G	0.763419	1006
10	rs7894318	A	T	0.0666004	1006
10	rs10904144	G	A	0.191849	1006
10	rs146192575	A	G	0.0208748	1006
10	rs76139627	T	C	0.0407555	1006
10	rs76343333	T	A	0.0159046	1006
10	rs117698844	G	A	0.0467197	1006
10	rs6601785	C	T	0.332008	1006
10	rs17338440	T	C	0.127237	1006
10	rs79581231	C	T	0.0168986	1006
10	rs4880650	A	G	0.568588	1006
10	rs79314315	G	A	0.00894632	1006
10	rs4880651	G	A	0.601392	1006
10	rs114151846	C	G	0.0168986	1006
10	rs12778841	T	C	0.189861	1006
10	rs10795104	G	C	0.67495	1006
10	rs74114081	G	A	0.00994036	1006
10	rs7895175	C	A	0.0437376	1006
10	rs7911271	A	G	0.127237	1006
10	rs11599424	T	A	0.363817	1006
10	rs73584430	C	T	0.0377734	1006
10	rs61829175	T	C	0.026839	1006
10	rs57306718	G	A	0.310139	1006
10	rs11813509	G	A	0.184891	1006
10	rs72774706	C	T	0.0705765	1006
10	rs7082349	G	A	0.17992	1006
10	rs4881253	C	T	0.380716	1006
10	rs11252209	A	G	0.0705765	1006
10	rs10904145	G	A	0.380716	1006
10	rs149635405	C	T	0.0447316	1006
10	rs117824470	G	A	0.0705765	1006
10	rs35695452	G	A	0.17992	1006
10	rs10904146	T	C	0.981113	1006
10	rs6601786	C	T	0.673956	1006
10	rs10795105	T	C	0.380716	1006
10	rs117569570	G	A	0.0218688	1006
10	rs11595246	G	A	0.0854871	1006
10	rs4881257	G	A	0.315109	1006
10	rs4881258	A	T	0.317097	1006
10	rs116938338	A	G	0.0129225	1006
10	rs7898409	C	T	0.319085	1006
10	rs7898425	C	T	0.319085	1006
10	rs4881259	G	A	0.32008	1006
10	rs7098821	T	C	0.485089	1006
10	rs4881260	A	G	0.319085	1006
10	rs11252211	C	G	0.39165	1006
10	rs2025683	C	T	0.0139165	1006
10	rs2025682	A	G	0.319085	1006
10	rs4607962	A	G	0.440358	1006
10	rs2031573	C	T	0.172962	1006
10	rs7895960	A	T	0.737575	1006
10	rs7895964	A	C	0.737575	1006
10	rs56154000	T	C	0.0695825	1006
10	rs17338734	T	C	0.315109	1006
10	rs7899906	T	G	0.319085	1006
10	rs1409209	C	G	0.0695825	1006
10	rs4593901	C	T	0.319085	1006
10	rs12217980	A	G	0.0695825	1006
10	rs12253501	G	C	0.32008	1006
10	rs12219083	G	A	0.0695825	1006
10	rs12780772	G	A	0.0457256	1006
10	rs2025681	A	G	0.967197	1006
10	rs2025680	A	G	0.961233	1006
10	rs4881261	C	T	0.548708	1006
10	rs4881262	T	C	0.549702	1006
10	rs4881263	G	C	0.548708	1006
10	rs943027	A	G	0.416501	1006
10	rs6601787	A	G	0.549702	1006
10	rs6601788	G	C	0.967197	1006
10	rs7910684	G	A	0.548708	1006
10	rs7079191	T	G	0.471173	1006
10	rs7079341	T	C	0.549702	1006
10	rs10904149	A	G	0.555666	1006
10	rs35108768	C	G	0.549702	1006
10	rs77468633	A	G	0.0198807	1006
10	rs7089266	A	G	0.552684	1006
10	rs7896628	G	A	0.549702	1006
10	rs7897103	G	A	0.549702	1006
10	rs4881264	T	C	0.552684	1006
10	rs145503956	C	T	0.0109344	1006
10	rs56250932	G	A	0.0755467	1006
10	rs7922194	A	G	0.470179	1006
10	rs6601790	C	T	0.549702	1006
10	rs72774715	C	T	0.0298211	1006
10	rs72774717	G	A	0.0755467	1006
10	rs10904150	C	T	0.0815109	1006
10	rs7074790	A	T	0.55169	1006
10	rs11252217	A	G	0.471173	1006
10	rs11252218	T	A	0.471173	1006
10	rs7079128	T	A	0.552684	1006
10	rs10904151	C	T	0.552684	1006
10	rs7894640	G	A	0.552684	1006
10	rs11814797	C	T	0.0755467	1006
10	rs57872033	A	T	0.0755467	1006
10	rs4881265	G	T	0.552684	1006
10	rs4881266	G	T	0.552684	1006
10	rs7096204	T	G	0.555666	1006
10	rs7920244	T	C	0.474155	1006
10	rs7917286	A	T	0.55666	1006
10	rs10904152	A	C	0.55666	1006
10	rs10795106	T	C	0.557654	1006
10	rs10795107	G	A	0.557654	1006
10	rs10795108	T	C	0.557654	1006
10	rs10751946	C	T	0.555666	1006
10	rs10904153	A	G	0.474155	1006
10	rs10904157	T	C	0.554672	1006
10	rs11598382	A	G	0.553678	1006
10	rs10904158	C	T	0.553678	1006
10	rs10904159	T	C	0.553678	1006
10	rs10904160	A	G	0.553678	1006
10	rs10904161	T	C	0.554672	1006
10	rs11252221	G	T	0.555666	1006
10	rs11252222	C	T	0.473161	1006
10	rs11252225	T	C	0.553678	1006
10	rs72774723	C	T	0.0755467	1006
10	rs10904162	T	C	0.555666	1006
10	rs10795109	A	G	0.555666	1006
10	rs10751947	A	G	0.555666	1006
10	rs10751948	T	C	0.555666	1006
10	rs75239913	G	A	0.0328032	1006
10	rs12268528	T	A	0.555666	1006
10	rs72774724	T	C	0.0516899	1006
10	rs11252229	A	G	0.552684	1006
10	rs7089590	G	A	0.552684	1006
10	rs11252230	C	T	0.0745527	1006
10	rs7094696	C	G	0.552684	1006
10	rs10795110	A	G	0.552684	1006
10	rs10795111	C	T	0.552684	1006
10	rs10795112	A	T	0.552684	1006
10	rs10904163	A	G	0.471173	1006
10	rs11252232	C	T	0.471173	1006
10	rs4880652	A	G	0.475149	1006
10	rs76682609	T	A	0.0308151	1006
10	rs10795113	A	G	0.552684	1006
10	rs10904164	A	G	0.475149	1006
10	rs10795114	G	A	0.552684	1006
10	rs10751949	G	A	0.552684	1006
10	rs10751950	T	C	0.552684	1006
10	rs10751951	G	A	0.550696	1006
10	rs10904165	C	A	0.474155	1006
10	rs78726987	C	A	0.0357853	1006
10	rs77192643	A	T	0.0497018	1006
10	rs11252235	C	G	0.0755467	1006
10	rs4880653	C	T	0.474155	1006
10	rs11252236	C	T	0.0745527	1006
10	rs2031579	A	G	0.552684	1006
10	rs2031578	A	G	0.475149	1006
10	rs7903823	G	A	0.0745527	1006
10	rs10795115	A	G	0.475149	1006
10	rs73578609	G	A	0.0367793	1006
10	rs12217249	A	T	0.0745527	1006
10	rs12217258	A	T	0.0755467	1006
10	rs11252237	A	G	0.0775348	1006
10	rs56142939	C	G	0.0745527	1006
10	rs11252238	G	A	0.474155	1006
10	rs11252239	T	C	0.16501	1006
10	rs151244031	G	A	0.0159046	1006
10	rs77445136	A	G	0.0536779	1006
10	rs10795116	A	T	0.474155	1006
10	rs142224025	A	G	0.0139165	1006
10	rs7918069	T	C	0.55169	1006
10	rs11252240	G	A	0.470179	1006
10	rs11252241	A	T	0.474155	1006
10	rs11252242	A	T	0.474155	1006
10	rs61829195	C	T	0.027833	1006
10	rs11252243	A	G	0.475149	1006
10	rs61829210	C	T	0.0129225	1006
10	rs2148189	G	A	0.475149	1006
10	rs2148188	A	G	0.475149	1006
10	rs17136237	G	T	0.0745527	1006
10	rs56401617	C	T	0.0188867	1006
10	rs12570958	T	A	0.404573	1006
10	rs4242767	G	T	0.485089	1006
10	rs4242768	T	G	0.967197	1006
10	rs10795117	G	T	0.484095	1006
10	rs10795118	G	A	0.484095	1006
10	rs7072577	A	G	0.512922	1006
10	rs11598225	C	T	0.439364	1006
10	rs4881269	G	A	0.369781	1006
10	rs56043214	G	A	0.0328032	1006
10	rs72774726	A	C	0.0198807	1006
10	rs67630759	G	A	0.406561	1006
10	rs145409051	G	A	0.0168986	1006
10	rs12571162	T	C	0.411531	1006
10	rs72774728	C	G	0.0735586	1006
10	rs150043681	A	G	0.0109344	1006
10	rs78418176	G	A	0.0367793	1006
10	rs11252249	C	T	0.215706	1006
10	rs12261882	G	A	0.0328032	1006
10	rs61519757	A	G	0.0735586	1006
10	rs9664331	A	C	0.106362	1006
10	rs117622707	C	T	0.0139165	1006
10	rs11252250	G	T	0.0328032	1006
10	rs7072426	C	T	0.0328032	1006
10	rs4880655	G	A	0.10835	1006
10	rs943017	T	C	0.0735586	1006
10	rs7072707	C	T	0.0337972	1006
10	rs61829222	C	T	0.0119284	1006
10	rs7094872	A	G	0.638171	1006
10	rs4364956	T	C	0.636183	1006
10	rs143090557	C	T	0.028827	1006
10	rs140953551	T	C	0.0168986	1006
10	rs61829223	G	A	0.106362	1006
10	rs6601792	T	A	0.639165	1006
10	rs11252252	C	T	0.636183	1006
10	rs117962970	G	A	0.0208748	1006
10	rs1540992	G	T	0.636183	1006
10	rs1540991	T	C	0.637177	1006
10	rs1540990	T	C	0.637177	1006
10	rs1540989	T	C	0.640159	1006
10	rs3927883	C	T	0.640159	1006
10	rs4880656	C	T	0.289264	1006
10	rs4880657	C	T	0.266402	1006
10	rs6601793	C	A	0.636183	1006
10	rs4880658	C	T	0.230616	1006
10	rs35545299	A	G	0.0467197	1006
10	rs11252257	G	T	0.0367793	1006
10	rs10904168	C	G	0.636183	1006
10	rs4881271	G	T	0.638171	1006
10	rs7073584	A	C	0.638171	1006
10	rs72774737	T	C	0.0705765	1006
10	rs6601794	T	C	0.637177	1006
10	rs146440125	A	G	0.0129225	1006
10	rs11252259	T	C	0.290258	1006
10	rs12268701	T	C	0.0367793	1006
10	rs7917771	C	A	0.636183	1006
10	rs11252260	T	C	0.636183	1006
10	rs10218901	G	A	0.0139165	1006
10	rs2148195	A	T	0.638171	1006
10	rs2031577	A	G	0.638171	1006
10	rs2031576	C	T	0.636183	1006
10	rs2031575	T	G	0.923459	1006
10	rs77655190	C	T	0.0357853	1006
10	rs7098287	G	C	0.927435	1006
10	rs7098303	G	C	0.640159	1006
10	rs1570947	G	T	0.927435	1006
10	rs7075855	C	A	0.643141	1006
10	rs2645215	T	G	0.0725646	1006
10	rs10751952	G	T	0.910537	1006
10	rs145307132	G	T	0.0228628	1006
10	rs76222003	A	T	0.0238569	1006
10	rs2397398	T	G	0.927435	1006
10	rs114950689	G	A	0.0308151	1006
10	rs7077002	A	G	0.284294	1006
10	rs72774745	A	T	0.0357853	1006
10	rs117881158	C	G	0.055666	1006
10	rs11597838	C	G	0.642147	1006
10	rs67401362	C	T	0.0715706	1006
10	rs10508272	G	A	0.0725646	1006
10	rs76476267	A	G	0.0218688	1006
10	rs4242769	A	C	0.2833	1006
10	rs17131877	T	C	0.0725646	1006
10	rs143046966	C	T	0.00397614	1006
10	rs10795121	G	C	0.2833	1006
10	rs10751953	T	A	0.285288	1006
10	rs11252271	G	T	0.285288	1006
10	rs12241918	C	G	0.2833	1006
10	rs144438547	C	T	0.0258449	1006
10	rs10904169	A	G	0.285288	1006
10	rs12268053	C	G	0.0298211	1006
10	rs10904170	G	T	0.2833	1006
10	rs7092266	G	A	0.926441	1006
10	rs67567624	G	T	0.639165	1006
10	rs7919822	G	A	0.281312	1006
10	rs74698493	A	T	0.0298211	1006
10	rs78929312	C	T	0.0159046	1006
10	rs11252274	G	A	0.0298211	1006
10	rs74764493	G	A	0.0377734	1006
10	rs8181410	T	G	0.2833	1006
10	rs9988737	G	A	0.0298211	1006
10	rs12769283	G	T	0.640159	1006
10	rs72774752	A	T	0.0755467	1006
10	rs9988746	G	A	0.0298211	1006
10	rs11252275	A	G	0.640159	1006
10	rs77378623	C	T	0.0785288	1006
10	rs11252277	G	A	0.0735586	1006
10	rs11252279	C	G	0.234592	1006
10	rs77547244	G	T	0.0218688	1006
10	rs11252280	C	T	0.243539	1006
10	rs2249755	A	T	0.380716	1006
10	rs943020	A	G	0.0437376	1006
10	rs943019	C	G	0.213718	1006
10	rs74117007	T	G	0.0337972	1006
10	rs61829235	C	T	0.0337972	1006
10	rs2765658	T	C	0.337972	1006
10	rs2453895	A	G	0.114314	1006
10	rs11252283	A	G	0.389662	1006
10	rs2765657	T	C	0.379722	1006
10	rs7896765	C	A	0.156064	1006
10	rs2765656	G	A	0.38171	1006
10	rs11252284	C	T	0.233598	1006
10	rs2765654	G	A	0.0437376	1006
10	rs2031581	T	C	0.159046	1006
10	rs77912077	C	T	0.0526839	1006
10	rs1008061	A	G	0.163022	1006
10	rs12246482	C	T	0.11332	1006
10	rs2250229	T	C	0.163022	1006
10	rs2250230	G	A	0.0477137	1006
10	rs2291788	G	A	0.229622	1006
10	rs59137764	G	A	0.0347913	1006
10	rs1540988	T	C	0.163022	1006
10	rs2645219	T	C	0.163022	1006
10	rs75718881	G	T	0.054672	1006
10	rs72774757	G	T	0.0347913	1006
10	rs7068914	T	C	0.229622	1006
10	rs2645220	A	G	0.164016	1006
10	rs17131942	C	A	0.0407555	1006
10	rs1886948	T	C	0.163022	1006
10	rs117945134	C	T	0.0198807	1006
10	rs2765651	T	C	0.392644	1006
10	rs2765650	C	T	0.163022	1006
10	rs2645221	G	A	0.163022	1006
10	rs1540987	C	T	0.163022	1006
10	rs113864319	A	G	0.0417495	1006
10	rs1540986	C	T	0.16004	1006
10	rs2645222	C	T	0.164016	1006
10	rs2765649	G	A	0.16501	1006
10	rs1886946	T	C	0.393638	1006
10	rs1886944	T	A	0.164016	1006
10	rs2765648	T	C	0.164016	1006
10	rs79005457	G	C	0.0526839	1006
10	rs2645223	A	G	0.164016	1006
10	rs10904171	C	G	0.229622	1006
10	rs11252287	A	G	0.227634	1006
10	rs2645224	T	C	0.164016	1006
10	rs2645226	T	G	0.164016	1006
10	rs2645227	A	G	0.164016	1006
10	rs79129950	C	T	0.0586481	1006
10	rs73585267	A	G	0.0427435	1006
10	rs61829237	A	G	0.114314	1006
10	rs57365628	T	A	0.114314	1006
10	rs7093608	G	T	0.606362	1006
10	rs7474736	G	A	0.229622	1006
10	rs4480439	G	A	0.229622	1006
10	rs2765646	A	G	0.393638	1006
10	rs79465156	C	T	0.0576541	1006
10	rs12260537	C	T	0.0347913	1006
10	rs11252292	C	T	0.228628	1006
10	rs7074419	G	A	0.0347913	1006
10	rs74381267	T	C	0.230616	1006
10	rs150429666	C	T	0.0178926	1006
10	rs145872386	A	G	0.0188867	1006
10	rs17340911	G	A	0.0467197	1006
10	rs11252293	G	A	0.222664	1006
10	rs73585275	G	A	0.0427435	1006
10	rs76404574	C	A	0.0178926	1006
10	rs73585277	C	A	0.0427435	1006
10	rs80025211	G	A	0.0427435	1006
10	rs2453893	A	G	0.163022	1006
10	rs61829240	G	A	0.0308151	1006
10	rs56009417	G	A	0.144135	1006
10	rs72774766	C	T	0.0208748	1006
10	rs2765662	A	G	0.385686	1006
10	rs113493439	A	T	0.0109344	1006
10	rs11252295	G	A	0.116302	1006
10	rs17131971	C	G	0.0765408	1006
10	rs2765663	G	T	0.894632	1006
10	rs7087457	G	C	0.87674	1006
10	rs41344344	A	G	0.027833	1006
10	rs7092668	C	T	0.0884692	1006
10	rs10904174	C	T	0.673956	1006
10	rs112224869	C	A	0.0467197	1006
10	rs17341098	G	A	0.0467197	1006
10	rs1325998	T	G	0.687873	1006
10	rs78249801	G	C	0.0447316	1006
10	rs118180981	T	G	0.0447316	1006
10	rs117016076	T	C	0.0238569	1006
10	rs2645211	A	G	0.826044	1006
10	rs4881276	T	A	0.685885	1006
10	rs4880661	G	A	0.77833	1006
10	rs2765665	T	C	0.841948	1006
10	rs4147111	T	C	0.0725646	1006
10	rs7904836	A	G	0.689861	1006
10	rs2645210	A	G	0.824056	1006
10	rs118096761	A	G	0.0447316	1006
10	rs10751954	C	A	0.66501	1006
10	rs77736670	A	G	0.028827	1006
10	rs2251005	G	T	0.842942	1006
10	rs2935284	A	G	0.843936	1006
10	rs78492364	G	A	0.0258449	1006
10	rs17256396	G	A	0.0477137	1006
10	rs7078122	T	C	0.667992	1006
10	rs147338010	C	T	0.0337972	1006
10	rs2986183	T	C	0.843936	1006
10	rs17256445	C	T	0.0407555	1006
10	rs17131999	C	T	0.0417495	1006
10	rs17341445	T	C	0.0994036	1006
10	rs4539213	G	T	0.0437376	1006
10	rs4397729	C	T	0.0437376	1006
10	rs113415636	C	T	0.0427435	1006
10	rs34718208	A	T	0.177932	1006
10	rs72774769	C	G	0.0596421	1006
10	rs17341514	C	T	0.0258449	1006
10	rs148993816	A	T	0.0149105	1006
10	rs78410534	C	T	0.0248509	1006
10	rs74828853	G	A	0.0129225	1006
10	rs12242929	G	C	0.0447316	1006
10	rs72774770	T	A	0.0765408	1006
10	rs10904177	A	C	0.595427	1006
10	rs75339107	G	C	0.0586481	1006
10	rs2067541	C	T	0.0904573	1006
10	rs79807296	C	T	0.05666	1006
10	rs11252315	C	T	0.0427435	1006
10	rs2003416	G	A	0.547714	1006
10	rs12774305	T	G	0.457256	1006
10	rs7914320	T	C	0.547714	1006
10	rs113557878	G	C	0.05666	1006
10	rs11252317	T	C	0.190855	1006
10	rs11252318	C	T	0.457256	1006
10	rs10508274	G	A	0.809145	1006
10	rs10508275	A	G	0.0904573	1006
10	rs115375479	T	C	0.0228628	1006
10	rs115584128	C	T	0.0228628	1006
10	rs17132010	C	T	0.162028	1006
10	rs113496233	G	A	0.0407555	1006
10	rs117336807	G	A	0.028827	1006
10	rs11252320	C	T	0.188867	1006
10	rs11252321	T	C	0.0725646	1006
10	rs72774774	G	A	0.0725646	1006
10	rs117025465	A	G	0.0318091	1006
10	rs2397711	C	G	0.351889	1006
10	rs55764337	G	C	0.162028	1006
10	rs12413622	G	C	0.474155	1006
10	rs4880662	T	C	0.957256	1006
10	rs7341996	C	A	0.350895	1006
10	rs17132022	A	G	0.0407555	1006
10	rs72774782	C	T	0.0328032	1006
10	rs117498907	G	A	0.0218688	1006
10	rs59302676	C	T	0.0725646	1006
10	rs7074316	C	T	0.187873	1006
10	rs77348403	T	C	0.0238569	1006
10	rs2397710	T	C	0.54672	1006
10	rs11252322	G	A	0.0725646	1006
10	rs11252323	C	T	0.0248509	1006
10	rs10736984	C	T	0.351889	1006
10	rs11252324	G	T	0.0725646	1006
10	rs78195687	G	A	0.0586481	1006
10	rs72774785	G	A	0.0725646	1006
10	rs17132024	T	G	0.0407555	1006
10	rs113328690	C	G	0.0407555	1006
10	rs41304575	C	T	0.0318091	1006
10	rs2069178	C	T	0.540755	1006
10	rs112766856	C	T	0.0407555	1006
10	rs17341886	A	G	0.0725646	1006
10	rs113533513	C	T	0.0576541	1006
10	rs61829256	C	T	0.162028	1006
10	rs11252329	T	C	0.826044	1006
10	rs11252331	T	G	0.826044	1006
10	rs10751957	G	A	0.941352	1006
10	rs6601800	C	T	0.0725646	1006
10	rs115080734	G	A	0.0407555	1006
10	rs12763043	T	C	0.0497018	1006
10	rs146528636	A	T	0.0178926	1006
10	rs41289251	T	C	0.0914513	1006
10	rs7096904	C	G	0.0666004	1006
10	rs34455514	T	G	0.407555	1006
10	rs11252333	A	G	0.761431	1006
10	rs11252334	A	C	0.761431	1006
10	rs10904179	A	G	0.761431	1006
10	rs61829257	C	T	0.166998	1006
10	rs4881279	C	A	0.833996	1006
10	rs4881280	A	T	0.833996	1006
10	rs4881281	G	A	0.833996	1006
10	rs17132053	T	C	0.0407555	1006
10	rs12049792	G	C	0.107356	1006
10	rs6601804	T	C	0.761431	1006
10	rs12049638	G	A	0.0666004	1006
10	rs6601805	A	G	0.761431	1006
10	rs4880663	C	T	0.761431	1006
10	rs4881282	A	G	0.761431	1006
10	rs10795123	T	A	0.761431	1006
10	rs7090083	C	A	0.762425	1006
10	rs7090084	C	T	0.762425	1006
10	rs34274419	C	G	0.186879	1006
10	rs7090107	C	T	0.762425	1006
10	rs7073670	A	G	0.761431	1006
10	rs7073684	A	T	0.761431	1006
10	rs7073835	A	G	0.761431	1006
10	rs7089374	G	A	0.761431	1006
10	rs4298799	C	T	0.761431	1006
10	rs4298800	C	T	0.186879	1006
10	rs4297363	G	A	0.761431	1006
10	rs78455891	C	T	0.0586481	1006
10	rs7078368	A	G	0.761431	1006
10	rs79208627	C	T	0.0248509	1006
10	rs72776505	G	A	0.0715706	1006
10	rs10904180	T	G	0.186879	1006
10	rs79193401	G	A	0.0666004	1006
10	rs147877232	A	C	0.0129225	1006
10	rs12220390	C	T	0.0666004	1006
10	rs10904181	A	T	0.0725646	1006
10	rs10904182	T	C	0.591451	1006
10	rs7087387	T	C	0.164016	1006
10	rs112898343	T	A	0.0387674	1006
10	rs7091317	T	A	0.163022	1006
10	rs6601809	T	C	0.755467	1006
10	rs12769932	C	T	0.187873	1006
10	rs10904183	G	A	0.754473	1006
10	rs6601810	C	T	0.0765408	1006
10	rs113745221	G	A	0.0417495	1006
10	rs11252338	C	G	0.754473	1006
10	rs11252339	C	T	0.109344	1006
10	rs10904184	C	G	0.754473	1006
10	rs78494610	A	G	0.0427435	1006
10	rs61831581	A	G	0.162028	1006
10	rs11252340	C	T	0.0328032	1006
10	rs56214219	G	A	0.161034	1006
10	rs7350428	G	C	0.754473	1006
10	rs10904185	C	T	0.754473	1006
10	rs11597117	C	G	0.754473	1006
10	rs113588887	G	A	0.0188867	1006
10	rs4881283	A	T	0.317097	1006
10	rs4881284	T	A	0.754473	1006
10	rs4881285	A	T	0.754473	1006
10	rs4881286	A	T	0.754473	1006
10	rs4881287	A	T	0.754473	1006
10	rs113024439	A	G	0.0417495	1006
10	rs11252343	G	A	0.0685885	1006
10	rs11252344	C	T	0.0745527	1006
10	rs2894884	A	G	0.714712	1006
10	rs17257679	G	C	0.405567	1006
10	rs75478124	G	A	0.0427435	1006
10	rs10904186	C	T	0.754473	1006
10	rs117719596	T	C	0.0467197	1006
10	rs13313101	A	G	0.135189	1006
10	rs7074508	C	T	0.754473	1006
10	rs111390997	C	T	0.0417495	1006
10	rs11252345	G	A	0.135189	1006
10	rs17257791	G	A	0.0397614	1006
10	rs17342732	G	A	0.0745527	1006
10	rs7079146	C	T	0.135189	1006
10	rs17132103	T	C	0.161034	1006
10	rs4268419	T	A	0.754473	1006
10	rs11252346	G	A	0.110338	1006
10	rs11252347	G	A	0.110338	1006
10	rs10904187	G	A	0.754473	1006
10	rs7897482	A	G	0.243539	1006
10	rs11252348	C	T	0.0656064	1006
10	rs116914870	G	A	0.0407555	1006
10	rs11252349	C	T	0.594433	1006
10	rs111868931	G	A	0.0228628	1006
10	rs12219866	G	A	0.186879	1006
10	rs10795127	T	C	0.135189	1006
10	rs11252350	G	A	0.0675944	1006
10	rs10751958	G	A	0.243539	1006
10	rs10904188	G	A	0.135189	1006
10	rs12265852	C	T	0.0606362	1006
10	rs11252351	T	C	0.0666004	1006
10	rs10795128	A	G	0.243539	1006
10	rs4881291	G	A	0.594433	1006
10	rs10795129	C	A	0.243539	1006
10	rs10795130	T	G	0.135189	1006
10	rs10795131	A	G	0.756461	1006
10	rs10736986	T	C	0.243539	1006
10	rs113642729	T	G	0.0417495	1006
10	rs4880665	G	A	0.407555	1006
10	rs10904189	T	G	0.0666004	1006
10	rs115370134	G	A	0.0417495	1006
10	rs76370491	A	G	0.0666004	1006
10	rs2397408	A	G	0.756461	1006
10	rs116896618	G	A	0.0178926	1006
10	rs10904190	T	C	0.17992	1006
10	rs10751959	G	C	0.756461	1006
10	rs11252353	C	T	0.135189	1006
10	rs2397410	A	G	0.595427	1006
10	rs10904191	C	T	0.0695825	1006
10	rs7070987	G	A	0.757455	1006
10	rs9651517	C	T	0.0606362	1006
10	rs11594373	C	T	0.0666004	1006
10	rs10795132	C	T	0.594433	1006
10	rs11594410	C	T	0.0666004	1006
10	rs10795133	G	A	0.756461	1006
10	rs117434387	T	A	0.0198807	1006
10	rs10795134	C	T	0.243539	1006
10	rs72776526	C	A	0.16004	1006
10	rs10904192	T	A	0.756461	1006
10	rs11252356	A	G	0.0666004	1006
10	rs727994	C	T	0.756461	1006
10	rs77948667	T	C	0.0596421	1006
10	rs12269604	G	A	0.102386	1006
10	rs11598350	T	C	0.238569	1006
10	rs1923402	A	C	0.920477	1006
10	rs723219	T	C	0.0765408	1006
10	rs1923403	A	G	0.920477	1006
10	rs723220	C	T	0.306163	1006
10	rs2146058	G	A	0.939364	1006
10	rs72776531	A	G	0.0775348	1006
10	rs12246060	A	T	0.0606362	1006
10	rs113258137	G	A	0.186879	1006
10	rs79207056	A	G	0.0536779	1006
10	rs11252357	A	G	0.055666	1006
10	rs1033778	G	A	0.729622	1006
10	rs1033779	A	C	0.727634	1006
10	rs11252360	G	A	0.0785288	1006
10	rs10904194	G	A	0.130219	1006
10	rs11592324	C	T	0.192843	1006
10	rs7101224	T	C	0.0516899	1006
10	rs1885477	T	C	0.807157	1006
10	rs10904195	C	T	0.671968	1006
10	rs76190129	G	A	0.192843	1006
10	rs11252361	T	A	0.0785288	1006
10	rs76690564	A	T	0.193837	1006
10	rs11595827	A	G	0.192843	1006
10	rs72776537	T	C	0.0785288	1006
10	rs11252362	G	T	0.0795229	1006
10	rs10795136	G	A	0.671968	1006
10	rs76802240	G	A	0.193837	1006
10	rs11252363	A	G	0.0785288	1006
10	rs7087085	T	G	0.0516899	1006
10	rs11252364	G	A	0.0795229	1006
10	rs1885475	A	C	0.94831	1006
10	rs10904196	G	T	0.94831	1006
10	rs35897259	A	T	0.281312	1006
10	rs77282453	G	A	0.193837	1006
10	rs77978797	G	A	0.193837	1006
10	rs9732075	T	C	0.0785288	1006
10	rs4881297	C	A	0.640159	1006
10	rs72776538	A	T	0.0785288	1006
10	rs1923392	T	A	0.94831	1006
10	rs10508276	C	T	0.200795	1006
10	rs11252367	A	G	0.0516899	1006
10	rs10904197	A	C	0.94831	1006
10	rs17258608	G	A	0.0785288	1006
10	rs10751962	C	T	0.909543	1006
10	rs10795138	T	G	0.922465	1006
10	rs112560481	T	G	0.0526839	1006
10	rs17349974	G	A	0.0506958	1006
10	rs61829376	G	A	0.316103	1006
10	rs57986186	T	G	0.0526839	1006
10	rs147429254	C	A	0.0159046	1006
10	rs112019528	A	G	0.0526839	1006
10	rs79335867	A	G	0.0506958	1006
10	rs68172044	C	T	0.0497018	1006
10	rs116864519	G	A	0.0248509	1006
10	rs7910597	G	T	0.0526839	1006
10	rs72776543	A	T	0.0497018	1006
10	rs17258741	T	C	0.0497018	1006
10	rs59778746	C	G	0.10338	1006
10	rs112811595	A	G	0.0526839	1006
10	rs12247651	G	A	0.0497018	1006
10	rs150430801	T	C	0.0228628	1006
10	rs12244138	T	C	0.0497018	1006
10	rs147457514	G	A	0.0168986	1006
10	rs79864245	G	A	0.0526839	1006
10	rs112912834	C	T	0.0526839	1006
10	rs77645612	C	G	0.0526839	1006
10	rs55640115	A	G	0.0497018	1006
10	rs11252372	T	A	0.0526839	1006
10	rs113310253	T	C	0.0526839	1006
10	rs4881298	C	A	0.105368	1006
10	rs72776546	C	T	0.17495	1006
10	rs78045773	T	C	0.0735586	1006
10	rs12243807	T	A	0.0497018	1006
10	rs75977114	T	C	0.0526839	1006
10	rs74451489	C	T	0.0526839	1006
10	rs79285680	T	C	0.028827	1006
10	rs111285638	G	A	0.0526839	1006
10	rs11252374	G	A	0.0526839	1006
10	rs72776549	T	A	0.0497018	1006
10	rs142051287	C	T	0.0208748	1006
10	rs4881299	A	G	0.715706	1006
10	rs7071854	G	A	0.102386	1006
10	rs111547737	A	T	0.0526839	1006
10	rs4881300	C	T	0.104374	1006
10	rs6601817	A	G	0.306163	1006
10	rs74814402	G	C	0.027833	1006
10	rs72776554	G	A	0.0298211	1006
10	rs11252376	T	C	0.207753	1006
10	rs73599500	C	A	0.0526839	1006
10	rs68154769	A	G	0.102386	1006
10	rs72776555	C	G	0.0497018	1006
10	rs113758611	G	A	0.0526839	1006
10	rs7923955	T	C	0.104374	1006
10	rs72776556	G	A	0.0506958	1006
10	rs76193981	A	G	0.0586481	1006
10	rs112911178	G	A	0.00994036	1006
10	rs118168208	A	C	0.0337972	1006
10	rs76295150	G	A	0.0516899	1006
10	rs73601413	G	C	0.0516899	1006
10	rs73601414	G	A	0.0516899	1006
10	rs143528828	C	T	0.0516899	1006
10	rs111253786	C	T	0.0516899	1006
10	rs11252377	C	T	0.102386	1006
10	rs117949398	C	G	0.0188867	1006
10	rs61829377	C	A	0.16501	1006
10	rs12259410	A	G	0.107356	1006
10	rs149422404	G	T	0.0208748	1006
10	rs140717193	G	A	0.0218688	1006
10	rs7913465	C	T	0.102386	1006
10	rs145968490	G	A	0.0139165	1006
10	rs10904200	C	T	0.22664	1006
10	rs11252379	T	A	0.0139165	1006
10	rs12263895	A	G	0.0516899	1006
10	rs7912112	C	T	0.0487078	1006
10	rs7897041	A	G	0.0487078	1006
10	rs75262120	T	C	0.0516899	1006
10	rs183727800	T	C	0.0198807	1006
10	rs73601427	C	T	0.0506958	1006
10	rs7916036	G	A	0.0506958	1006
10	rs11252381	T	C	0.229622	1006
10	rs7901893	A	G	0.0506958	1006
10	rs7905739	T	G	0.122266	1006
10	rs1998329	A	G	0.0506958	1006
10	rs184940102	C	T	0.0188867	1006
10	rs145342042	C	G	0.0447316	1006
10	rs10508273	C	A	0.184891	1006
10	rs7069837	C	T	0.241551	1006
10	rs61829379	C	T	0.0149105	1006
10	rs2104169	G	A	0.145129	1006
10	rs117124488	C	T	0.00894632	1006
10	rs6601819	T	G	0.245527	1006
10	rs76574091	C	A	0.0208748	1006
10	rs7907648	C	T	0.147117	1006
10	rs4881301	G	A	0.149105	1006
10	rs4880666	T	C	0.149105	1006
10	rs61829381	C	T	0.145129	1006
10	rs7088561	T	A	0.147117	1006
10	rs7901753	C	T	0.0487078	1006
10	rs7901790	C	T	0.0994036	1006
10	rs17259303	C	T	0.0964215	1006
10	rs17132251	A	C	0.0964215	1006
10	rs76983293	A	C	0.0437376	1006
10	rs11252385	A	G	0.247515	1006
10	rs72776559	G	A	0.0964215	1006
10	rs57763566	G	T	0.0974155	1006
10	rs4275521	A	C	0.259443	1006
10	rs76478104	G	A	0.0168986	1006
10	rs139459587	A	G	0.0119284	1006
10	rs17350653	C	T	0.153082	1006
10	rs1033783	G	T	0.244533	1006
10	rs1033784	C	T	0.408549	1006
10	rs72776562	G	A	0.0218688	1006
10	rs12570198	A	G	0.255467	1006
10	rs55966175	C	A	0.15507	1006
10	rs12573516	C	T	0.408549	1006
10	rs12267612	C	G	0.151093	1006
10	rs2181123	T	C	0.402584	1006
10	rs75641862	G	A	0.0397614	1006
10	rs7071998	C	T	0.0606362	1006
10	rs7072145	C	T	0.543738	1006
10	rs1923405	C	T	0.515905	1006
10	rs150174377	A	G	0.0198807	1006
10	rs78468304	C	T	0.0437376	1006
10	rs140409112	C	T	0.0168986	1006
10	rs75022433	T	C	0.0437376	1006
10	rs78927388	G	A	0.0437376	1006
10	rs79413275	G	A	0.0139165	1006
10	rs149680612	A	G	0.0139165	1006
10	rs17132264	C	T	0.0139165	1006
10	rs77174802	C	T	0.0308151	1006
10	rs76748522	A	G	0.0427435	1006
10	rs12357579	A	G	0.378728	1006
10	rs76811604	A	T	0.0308151	1006
10	rs74373122	G	A	0.0457256	1006
10	rs115976767	C	G	0.0178926	1006
10	rs7903024	A	G	0.0168986	1006
10	rs7903027	A	T	0.0168986	1006
10	rs7918294	C	A	0.0168986	1006
10	rs1885476	G	A	0.319085	1006
10	rs1108079	G	T	0.512922	1006
10	rs7922038	C	T	0.368787	1006
10	rs1108080	A	G	0.517893	1006
10	rs77082383	G	A	0.0139165	1006
10	rs2397411	T	G	0.299205	1006
10	rs77684340	C	T	0.0139165	1006
10	rs911739	T	A	0.5666	1006
10	rs911740	A	C	0.38668	1006
10	rs117064324	G	A	0.0198807	1006
10	rs10400074	C	G	0.0477137	1006
10	rs9664133	C	T	0.195825	1006
10	rs74114655	T	C	0.0526839	1006
10	rs79126949	C	T	0.028827	1006
10	rs11816123	C	G	0.0775348	1006
10	rs7083871	C	A	0.248509	1006
10	rs61829384	G	T	0.028827	1006
10	rs12771303	T	G	0.0785288	1006
10	rs75767190	C	T	0.0417495	1006
10	rs113078548	G	A	0.0129225	1006
10	rs10795140	A	G	0.382704	1006
10	rs34160202	T	C	0.380716	1006
10	rs113815484	C	T	0.0109344	1006
10	rs9664754	C	T	0.156064	1006
10	rs61829385	G	A	0.028827	1006
10	rs9665736	T	C	0.37674	1006
10	rs111860922	G	A	0.084493	1006
10	rs35395842	T	C	0.0447316	1006
10	rs113809633	T	C	0.0109344	1006
10	rs879913	T	C	0.276342	1006
10	rs11252393	A	T	0.0795229	1006
10	rs1810649	C	T	0.260437	1006
10	rs75163165	G	A	0.0298211	1006
10	rs12262867	A	G	0.370775	1006
10	rs113718098	G	A	0.0109344	1006
10	rs10751963	A	C	0.261431	1006
10	rs2181124	A	C	0.38171	1006
10	rs113488116	C	T	0.0109344	1006
10	rs11252394	G	A	0.0785288	1006
10	rs72776570	A	C	0.082505	1006
10	rs66969311	C	G	0.358847	1006
10	rs7096293	A	C	0.370775	1006
10	rs11252395	A	G	0.267396	1006
10	rs148743899	G	C	0.00994036	1006
10	rs12359946	T	C	0.0894632	1006
10	rs113527780	G	C	0.0109344	1006
10	rs77294260	T	G	0.0109344	1006
10	rs7070864	T	C	0.38171	1006
10	rs76218774	G	A	0.0109344	1006
10	rs6601820	T	C	0.38171	1006
10	rs7074791	T	G	0.0964215	1006
10	rs112321917	G	A	0.281312	1006
10	rs11813752	G	A	0.370775	1006
10	rs11817625	C	T	0.370775	1006
10	rs75968542	G	A	0.0109344	1006
10	rs35875887	C	T	0.368787	1006
10	rs2397412	C	T	0.379722	1006
10	rs2397413	G	A	0.2833	1006
10	rs112106273	A	G	0.0109344	1006
10	rs2397414	C	T	0.368787	1006
10	rs56838118	G	A	0.368787	1006
10	rs116966413	T	C	0.0168986	1006
10	rs113834583	G	A	0.0109344	1006
10	rs75152325	A	T	0.27833	1006
10	rs12263917	C	A	0.379722	1006
10	rs12263922	C	T	0.368787	1006
10	rs12248884	G	A	0.379722	1006
10	rs57444140	C	T	0.368787	1006
10	rs11598755	C	T	0.368787	1006
10	rs61829400	T	C	0.0467197	1006
10	rs7072619	C	T	0.368787	1006
10	rs7073078	C	T	0.368787	1006
10	rs7094295	T	C	0.368787	1006
10	rs7094307	T	G	0.379722	1006
10	rs138952317	C	G	0.0238569	1006
10	rs7918189	A	G	0.380716	1006
10	rs10904201	G	C	0.368787	1006
10	rs112981372	C	T	0.0258449	1006
10	rs56124039	G	A	0.2833	1006
10	rs79173900	A	G	0.27833	1006
10	rs112397467	G	A	0.0109344	1006
10	rs7087175	C	T	0.0944334	1006
10	rs76280516	C	T	0.00994036	1006
10	rs11815151	T	C	0.117296	1006
10	rs11815129	A	C	0.117296	1006
10	rs58150014	G	A	0.120278	1006
10	rs66719659	C	G	0.0874751	1006
10	rs113631668	A	G	0.026839	1006
10	rs7914643	G	A	0.270378	1006
10	rs7914906	G	T	0.305169	1006
10	rs7915862	C	T	0.275348	1006
10	rs7900699	A	G	0.305169	1006
10	rs7914920	G	A	0.305169	1006
10	rs77229846	T	C	0.308151	1006
10	rs12243151	A	G	0.39662	1006
10	rs12264997	C	T	0.39662	1006
10	rs74921964	A	G	0.026839	1006
10	rs7079903	A	T	0.0904573	1006
10	rs7096465	C	T	0.0904573	1006
10	rs4589181	G	C	0.275348	1006
10	rs17132306	T	G	0.026839	1006
10	rs1077711	T	C	0.275348	1006
10	rs113473505	C	A	0.026839	1006
10	rs750400	G	A	0.0258449	1006
10	rs56222175	A	T	0.0447316	1006
10	rs7893487	C	T	0.365805	1006
10	rs7909661	A	C	0.369781	1006
10	rs6601822	C	T	0.365805	1006
10	rs17351057	T	C	0.275348	1006
10	rs11252396	C	T	0.0874751	1006
10	rs75855882	C	A	0.026839	1006
10	rs1923406	T	C	0.275348	1006
10	rs1923407	G	T	0.350895	1006
10	rs72776586	T	C	0.0447316	1006
10	rs7902314	T	A	0.028827	1006
10	rs75716584	C	G	0.0308151	1006
10	rs78368128	G	A	0.0308151	1006
10	rs12248154	C	T	0.314115	1006
10	rs12257390	T	C	0.312127	1006
10	rs79466746	T	G	0.0328032	1006
10	rs111230022	C	A	0.05666	1006
10	rs1475097	T	C	0.0347913	1006
10	rs1475098	T	C	0.352883	1006
10	rs12264756	G	A	0.318091	1006
10	rs112274544	T	G	0.0308151	1006
10	rs58813206	C	T	0.0347913	1006
10	rs10508277	T	C	0.127237	1006
10	rs77439956	G	T	0.0308151	1006
10	rs17132334	C	A	0.0944334	1006
10	rs55797905	G	A	0.0457256	1006
10	rs17132337	A	G	0.101392	1006
10	rs140306098	C	G	0.00894632	1006
10	rs149513217	C	T	0.0228628	1006
10	rs112105606	C	A	0.10338	1006
10	rs145318014	C	A	0.0208748	1006
10	rs1998327	T	C	0.975149	1006
10	rs75386717	A	G	0.0149105	1006
10	rs7089420	G	T	0.0705765	1006
10	rs725697	A	G	0.0685885	1006
10	rs10508278	C	G	0.878728	1006
10	rs111332913	G	A	0.0188867	1006
10	rs113531848	T	C	0.0139165	1006
10	rs117543158	G	A	0.0109344	1006
10	rs74611411	G	A	0.0506958	1006
10	rs76926868	A	T	0.0109344	1006
10	rs7475965	C	T	0.878728	1006
10	rs1998328	T	C	0.0795229	1006
10	rs118020421	G	A	0.0109344	1006
10	rs11252397	A	T	0.242545	1006
10	rs7895961	T	A	0.0586481	1006
10	rs147040408	C	T	0.0198807	1006
10	rs117655738	C	T	0.0516899	1006
10	rs10904203	T	A	0.90159	1006
10	rs77898362	C	T	0.0208748	1006
10	rs142150747	T	C	0.0109344	1006
10	rs10795142	A	G	0.977137	1006
10	rs11252398	A	T	0.457256	1006
10	rs144493202	T	C	0.0109344	1006
10	rs150939410	G	A	0.0109344	1006
10	rs1022765	A	T	0.0487078	1006
10	rs1022766	G	T	0.0695825	1006
10	rs56252602	T	C	0.0258449	1006
10	rs7913680	T	C	0.055666	1006
10	rs139573675	G	T	0.0109344	1006
10	rs114145430	A	C	0.0109344	1006
10	rs114625166	G	A	0.0109344	1006
10	rs117319737	C	T	0.0129225	1006
10	rs143246894	A	T	0.0109344	1006
10	rs138446666	C	T	0.0109344	1006
10	rs183205735	C	T	0.0109344	1006
10	rs17132378	G	A	0.0695825	1006
10	rs7078830	C	G	0.0188867	1006
10	rs116725046	G	A	0.0109344	1006
10	rs151187130	C	A	0.0109344	1006
10	rs74678177	C	T	0.0298211	1006
10	rs58303728	C	A	0.0477137	1006
10	rs12262827	T	C	0.0298211	1006
10	rs77121825	C	T	0.0188867	1006
10	rs6601823	G	T	0.0477137	1006
10	rs12240751	G	A	0.0188867	1006
10	rs12257599	C	T	0.0188867	1006
10	rs7098621	T	G	0.0188867	1006
10	rs7098656	T	C	0.0188867	1006
10	rs189579493	C	G	0.0109344	1006
10	rs141008381	T	C	0.0109344	1006
10	rs12267527	A	G	0.0188867	1006
10	rs12267578	A	G	0.0188867	1006
10	rs117446041	C	T	0.0228628	1006
10	rs12269417	A	G	0.0188867	1006
10	rs12246837	G	T	0.0188867	1006
10	rs12269661	A	G	0.0188867	1006
10	rs12262089	C	T	0.0188867	1006
10	rs12262090	C	G	0.0188867	1006
10	rs12262394	A	G	0.0675944	1006
10	rs10795143	A	C	0.968191	1006
10	rs12264229	T	G	0.0675944	1006
10	rs12264237	T	C	0.0775348	1006
10	rs139980782	T	C	0.0109344	1006
10	rs17132420	C	T	0.0487078	1006
10	rs57647983	T	C	0.0487078	1006
10	rs4584476	G	A	0.913519	1006
10	rs114191529	T	C	0.0109344	1006
10	rs117482273	A	G	0.0109344	1006
10	rs10904204	G	A	0.920477	1006
10	rs10904205	A	C	0.89165	1006
10	rs147732132	T	G	0.0109344	1006
10	rs137890908	T	A	0.0109344	1006
10	rs10795144	T	C	0.889662	1006
10	rs11252402	C	T	0.893638	1006
10	rs10904206	A	C	0.900596	1006
10	rs10904207	A	G	0.889662	1006
10	rs10904208	T	A	0.889662	1006
10	rs4881303	A	G	0.899602	1006
10	rs10795145	A	G	0.889662	1006
10	rs10795146	G	A	0.889662	1006
10	rs77764088	G	A	0.0497018	1006
10	rs10751964	A	T	0.889662	1006
10	rs1570291	T	C	0.920477	1006
10	rs6601824	A	G	0.892644	1006
10	rs6601825	G	A	0.888668	1006
10	rs12264861	C	T	0.494036	1006
10	rs144726983	G	A	0.0109344	1006
10	rs148102175	C	A	0.0576541	1006
10	rs1923391	C	T	0.888668	1006
10	rs10904210	T	G	0.888668	1006
10	rs117059828	C	T	0.0298211	1006
10	rs2146056	C	T	0.888668	1006
10	rs1535446	C	T	0.887674	1006
10	rs1535447	G	A	0.0576541	1006
10	rs1535448	A	C	0.897614	1006
10	rs72776601	A	T	0.0944334	1006
10	rs34045626	A	G	0.0218688	1006
10	rs150500608	G	C	0.0109344	1006
10	rs12260287	G	A	0.0576541	1006
10	rs112888053	G	C	0.0129225	1006
10	rs74114714	G	A	0.0805169	1006
10	rs2397705	C	G	0.0576541	1006
10	rs72778404	A	G	0.0387674	1006
10	rs7081360	A	T	0.889662	1006
10	rs2025163	C	G	0.887674	1006
10	rs927411	T	C	0.910537	1006
10	rs1570292	C	T	0.0576541	1006
10	rs1033780	G	A	0.970179	1006
10	rs10904211	G	A	0.156064	1006
10	rs116387391	A	T	0.0109344	1006
10	rs10508279	C	G	0.889662	1006
10	rs2065089	T	C	0.877734	1006
10	rs4880667	G	A	0.355865	1006
10	rs4880668	T	C	0.372763	1006
10	rs10904212	T	C	0.634195	1006
10	rs11252408	C	T	0.0636183	1006
10	rs75946107	A	C	0.0159046	1006
10	rs4142672	C	T	0.130219	1006
10	rs4142673	A	G	0.742545	1006
10	rs4142674	C	T	0.925447	1006
10	rs117501441	C	G	0.0337972	1006
10	rs2065090	A	T	0.144135	1006
10	rs12414707	T	C	0.0198807	1006
10	rs10904213	T	C	0.145129	1006
10	rs17132458	A	G	0.0198807	1006
10	rs3934212	G	A	0.144135	1006
10	rs4880673	G	A	0.144135	1006
10	rs10795147	A	T	0.144135	1006
10	rs10732925	C	T	0.818091	1006
10	rs10795148	G	C	0.145129	1006
10	rs11595086	C	T	0.652087	1006
10	rs11252425	T	C	0.653082	1006
10	rs10904214	C	G	0.144135	1006
10	rs10904215	G	A	0.144135	1006
10	rs10904216	A	G	0.146123	1006
10	rs113554813	A	C	0.0109344	1006
10	rs10795149	A	G	0.65507	1006
10	rs10904217	G	T	0.144135	1006
10	rs11591340	G	A	0.116302	1006
10	rs7086966	C	T	0.145129	1006
10	rs10904218	G	A	0.144135	1006
10	rs10904219	G	C	0.144135	1006
10	rs77952052	C	T	0.0308151	1006
10	rs1923394	C	T	0.133201	1006
10	rs2181121	G	A	0.652087	1006
10	rs1570293	G	A	0.657058	1006
10	rs118053330	A	T	0.0168986	1006
10	rs72778418	T	A	0.286282	1006
10	rs10904220	A	G	0.66998	1006
10	rs12766787	C	T	0.666004	1006
10	rs7089481	A	G	0.686879	1006
10	rs78723484	G	T	0.0238569	1006
10	rs113582419	T	C	0.0656064	1006
10	rs2397706	C	A	0.980119	1006
10	rs12416154	A	C	0.0188867	1006
10	rs72780532	A	C	0.285288	1006
10	rs56254661	G	A	0.285288	1006
10	rs74324524	C	T	0.028827	1006
10	rs56728252	T	C	0.0178926	1006
10	rs34957303	A	G	0.027833	1006
10	rs61829416	A	G	0.0119284	1006
10	rs77448112	T	C	0.0178926	1006
10	rs7912330	A	C	0.664016	1006
10	rs7896160	C	T	0.666004	1006
10	rs79638305	G	T	0.0934394	1006
10	rs11252432	A	T	0.315109	1006
10	rs4881310	G	A	0.658052	1006
10	rs79067095	G	A	0.0178926	1006
10	rs111413388	G	C	0.0258449	1006
10	rs139776270	T	C	0.00894632	1006
10	rs7898137	T	C	0.689861	1006
10	rs11252435	C	A	0.333002	1006
10	rs1923395	T	C	0.689861	1006
10	rs1923396	C	T	0.657058	1006
```
