## Supplementary material for "Characterization of shared and ancestry-specific signals driving complex traits using multi-ancestry fine-mapping": s1_ref.bim

```
10	rs10904011	0	3321721	T	C
10	rs74484232	0	3321771	T	C
10	rs12774379	0	3321923	G	A
10	rs2147939	0	3322307	C	A
10	rs12355652	0	3322365	G	A
10	rs117800556	0	3322625	A	C
10	rs74632438	0	3322937	C	T
10	rs11251827	0	3323315	G	A
10	rs75769853	0	3323757	G	A
10	rs1325586	0	3323773	T	C
10	rs12415965	0	3324408	C	G
10	rs12413180	0	3324433	G	T
10	rs11251828	0	3324729	T	C
10	rs76759835	0	3324968	C	T
10	rs11251829	0	3325026	C	T
10	rs11251830	0	3325156	C	T
10	rs11251831	0	3325416	C	T
10	rs7069445	0	3325736	C	T
10	rs10795018	0	3326329	G	A
10	rs7094215	0	3326422	G	A
10	rs10904012	0	3326652	C	T
10	rs147742598	0	3326793	G	A
10	rs59774628	0	3326826	G	A
10	rs59213567	0	3326832	A	G
10	rs11251832	0	3327039	G	A
10	rs12161688	0	3327136	T	C
10	rs11251833	0	3327192	C	T
10	rs140230950	0	3327197	G	A
10	rs375055115	0	3327230	C	T
10	rs10904013	0	3327273	A	G
10	rs10904014	0	3327358	T	A
10	rs10904015	0	3327415	A	G
10	rs10904016	0	3327601	G	C
10	rs10904017	0	3327813	T	C
10	rs17135001	0	3327931	C	A
10	rs143138741	0	3328154	G	A
10	rs180747820	0	3328298	A	G
10	rs139958723	0	3328304	G	A
10	rs4881140	0	3328354	C	T
10	rs57180542	0	3328386	A	G
10	rs58633702	0	3328387	T	C
10	rs118062564	0	3328477	G	T
10	rs76370513	0	3328598	G	T
10	rs78298216	0	3328846	C	T
10	rs78645165	0	3328993	C	T
10	rs7899564	0	3329343	G	A
10	rs79987661	0	3329380	T	G
10	rs117309992	0	3329539	C	A
10	rs7899905	0	3329621	G	C
10	rs7918585	0	3329666	A	T
10	rs12763582	0	3329773	T	A
10	rs7912532	0	3329798	C	G
10	rs10795019	0	3330127	G	A
10	rs10795020	0	3330274	A	G
10	rs10904018	0	3330360	T	G
10	rs138348983	0	3330400	C	A
10	rs7079507	0	3330405	G	C
10	rs7099588	0	3330448	A	G
10	rs7070043	0	3330501	T	C
10	rs7070200	0	3330587	T	C
10	rs728938	0	3330983	G	A
10	rs728939	0	3331092	C	T
10	rs11593627	0	3331201	T	C
10	rs736052	0	3331318	A	G
10	rs736051	0	3331449	G	C
10	rs736050	0	3331460	T	C
10	rs736049	0	3331471	C	G
10	rs74774427	0	3331595	C	T
10	rs966282	0	3331859	A	G
10	rs79209987	0	3331872	A	G
10	rs10904019	0	3331873	T	G
10	rs72763768	0	3332021	G	A
10	rs12765094	0	3332235	C	T
10	rs966283	0	3332249	G	A
10	rs12765323	0	3332360	C	T
10	rs11251834	0	3332438	A	G
10	rs12766305	0	3332494	A	G
10	rs17291053	0	3332623	T	C
10	rs35563450	0	3332639	G	A
10	rs34649869	0	3332847	T	C
10	rs71502286	0	3332998	C	T
10	rs35743300	0	3333118	A	G
10	rs34243766	0	3333398	C	A
10	rs35253922	0	3333431	G	C
10	rs17135017	0	3333530	G	A
10	rs17135023	0	3333553	C	T
10	rs12778979	0	3333784	T	C
10	rs117897261	0	3333803	C	T
10	rs4881143	0	3333806	G	A
10	rs12779341	0	3333916	T	A
10	rs12784412	0	3334041	T	C
10	rs17135033	0	3334308	C	T
10	rs10795021	0	3334645	C	A
10	rs17155688	0	3334815	A	C
10	rs12766986	0	3335061	T	C
10	rs79018297	0	3335144	A	G
10	rs11251836	0	3335447	G	T
10	rs76396547	0	3335964	G	T
10	rs1886759	0	3336415	T	C
10	rs72763771	0	3336438	C	T
10	rs12356509	0	3336760	C	T
10	rs76306633	0	3336799	G	A
10	rs78538269	0	3336942	G	A
10	rs74402044	0	3337003	G	A
10	rs17135046	0	3338089	C	T
10	rs72763772	0	3338390	G	A
10	rs116932130	0	3338401	C	T
10	rs4881144	0	3338705	G	A
10	rs10736968	0	3338974	G	A
10	rs12256076	0	3339212	C	T
10	rs79516825	0	3339299	A	C
10	rs12764839	0	3339394	C	T
10	rs11251842	0	3339580	G	A
10	rs77237584	0	3340557	A	G
10	rs117864899	0	3340640	G	A
10	rs7068631	0	3340767	G	A
10	rs9787505	0	3340812	C	G
10	rs1886760	0	3341120	C	T
10	rs9787654	0	3341237	G	A
10	rs1886761	0	3341263	C	T
10	rs75935786	0	3341370	A	G
10	rs4881147	0	3342774	T	C
10	rs117679899	0	3343124	T	C
10	rs4881148	0	3343141	C	T
10	rs79974779	0	3343387	C	T
10	rs4576726	0	3343672	T	C
10	rs12357265	0	3343797	C	T
10	rs144558471	0	3343818	A	G
10	rs4881149	0	3344048	T	C
10	rs4881150	0	3344154	G	T
10	rs118163951	0	3344278	C	T
10	rs77966225	0	3344775	C	T
10	rs10795022	0	3344974	C	T
10	rs4881151	0	3345509	A	C
10	rs10751918	0	3346148	A	C
10	rs10751919	0	3346457	G	A
10	rs11251847	0	3346975	G	C
10	rs502397	0	3347548	T	C
10	rs548827	0	3348048	C	T
10	rs528650	0	3348064	G	A
10	rs549676	0	3348124	T	C
10	rs11592173	0	3348508	T	A
10	rs74537050	0	3348888	C	T
10	rs117575003	0	3349484	G	A
10	rs562636	0	3349492	A	G
10	rs145874727	0	3349733	T	C
10	rs149016108	0	3349798	C	T
10	rs143806699	0	3349850	T	C
10	rs477851	0	3350003	C	T
10	rs17291583	0	3350027	C	T
10	rs117676889	0	3350264	T	C
10	rs17219336	0	3350441	G	A
10	rs74328011	0	3350988	C	G
10	rs146992289	0	3351434	C	G
10	rs149548108	0	3351690	T	C
10	rs184338306	0	3351698	G	A
10	rs148511004	0	3351772	G	T
10	rs11592321	0	3351829	G	C
10	rs516386	0	3351864	A	G
10	rs77772121	0	3352080	G	A
10	rs17219363	0	3352233	T	C
10	rs72763779	0	3352832	T	C
10	rs61830638	0	3353681	G	A
10	rs1337382	0	3355303	G	T
10	rs4881152	0	3355368	G	A
10	rs1966200	0	3357735	C	G
10	rs1966201	0	3357862	G	A
10	rs1966202	0	3357864	A	G
10	rs79085619	0	3357983	A	G
10	rs1337380	0	3358052	C	G
10	rs141389793	0	3359113	G	A
10	rs73575946	0	3359362	C	T
10	rs7075325	0	3359961	G	A
10	rs10795024	0	3359982	T	G
10	rs111570083	0	3360016	G	T
10	rs12767138	0	3360858	C	A
10	rs112772752	0	3360889	G	T
10	rs12771321	0	3361392	G	C
10	rs4336936	0	3362045	C	T
10	rs61829096	0	3362084	C	T
10	rs12777735	0	3362085	G	A
10	rs58412547	0	3362366	C	T
10	rs184443007	0	3362416	G	A
10	rs12780031	0	3362441	C	G
10	rs12780211	0	3362503	C	T
10	rs143889126	0	3362772	G	A
10	rs737533	0	3363137	G	A
10	rs77760296	0	3363175	G	A
10	rs1807437	0	3363208	T	C
10	rs912838	0	3363675	A	C
10	rs11251853	0	3364252	A	G
10	rs11251854	0	3365918	A	G
10	rs77771913	0	3366193	A	G
10	rs139468055	0	3366349	C	T
10	rs36035519	0	3366531	A	G
10	rs12765037	0	3366559	T	G
10	rs112272055	0	3367147	A	T
10	rs34870421	0	3367236	A	G
10	rs74819854	0	3367566	G	A
10	rs77704182	0	3367632	A	C
10	rs12772610	0	3368171	A	G
10	rs11594429	0	3368555	A	G
10	rs4881155	0	3368595	C	T
10	rs4881156	0	3368596	A	G
10	rs140949642	0	3368731	G	A
10	rs1415464	0	3369708	G	A
10	rs721171	0	3369803	A	G
10	rs11598863	0	3370108	C	T
10	rs75911546	0	3371812	G	A
10	rs7067602	0	3372159	T	C
10	rs1572539	0	3373163	G	C
10	rs4881157	0	3373977	T	C
10	rs735155	0	3374178	C	T
10	rs4596978	0	3374881	C	T
10	rs61829099	0	3374901	T	C
10	rs965241	0	3375152	G	C
10	rs10795026	0	3375666	G	A
10	rs10904024	0	3376280	T	A
10	rs2297761	0	3377859	C	T
10	rs78821120	0	3377868	G	A
10	rs12415414	0	3378151	T	C
10	rs11597857	0	3378897	T	G
10	rs2050616	0	3378957	G	C
10	rs55827369	0	3379039	C	T
10	rs80084166	0	3379124	C	T
10	rs11597872	0	3379133	A	G
10	rs2038873	0	3379780	T	A
10	rs79192466	0	3380599	T	C
10	rs72763782	0	3380919	C	G
10	rs10795027	0	3381200	C	A
10	rs10751920	0	3381474	C	T
10	rs1033935	0	3381830	G	A
10	rs11814386	0	3381890	C	T
10	rs11251856	0	3381912	T	C
10	rs1033936	0	3381987	G	C
10	rs10904025	0	3382097	A	G
10	rs11251857	0	3382156	A	G
10	rs11251858	0	3382188	C	T
10	rs10795028	0	3382237	G	C
10	rs11251859	0	3382482	C	G
10	rs35191211	0	3382518	C	T
10	rs76257629	0	3382717	G	A
10	rs34033143	0	3382723	T	G
10	rs10795029	0	3383158	A	G
10	rs7895490	0	3384133	A	G
10	rs117851683	0	3384865	G	T
10	rs17135065	0	3385393	A	G
10	rs79971240	0	3385438	T	G
10	rs10736969	0	3386998	T	C
10	rs10736970	0	3387104	T	C
10	rs10736971	0	3387193	G	C
10	rs34017339	0	3387232	G	A
10	rs7922520	0	3387951	G	C
10	rs7903644	0	3387978	C	T
10	rs7913070	0	3388075	A	G
10	rs7894927	0	3388324	G	C
10	rs7894937	0	3388334	G	A
10	rs7094756	0	3388974	T	A
10	rs55670805	0	3389016	T	C
10	rs10736972	0	3389023	A	G
10	rs118120150	0	3389807	C	T
10	rs722828	0	3389934	A	C
10	rs72763798	0	3390058	T	C
10	rs1337381	0	3390320	C	T
10	rs7069744	0	3390506	T	C
10	rs61829137	0	3390532	G	A
10	rs7079506	0	3390575	G	T
10	rs67713240	0	3390657	A	G
10	rs7099623	0	3390704	A	G
10	rs1359526	0	3390982	A	G
10	rs6602045	0	3391621	A	G
10	rs144163289	0	3392011	G	A
10	rs7912405	0	3392204	G	A
10	rs7089145	0	3392591	G	A
10	rs143256019	0	3392993	C	T
10	rs147329380	0	3394289	G	A
10	rs75471568	0	3394472	C	T
10	rs112611894	0	3394728	A	G
10	rs142569527	0	3394737	G	A
10	rs77694992	0	3394929	C	T
10	rs2182195	0	3395216	A	C
10	rs7906503	0	3396090	G	A
10	rs7893931	0	3396130	A	G
10	rs7894297	0	3396455	A	G
10	rs12412589	0	3396471	A	G
10	rs12412590	0	3396472	A	G
10	rs61829138	0	3397327	C	G
10	rs715873	0	3397341	T	C
10	rs1408985	0	3397417	C	T
10	rs75303992	0	3397458	C	T
10	rs11251861	0	3397728	G	T
10	rs139238135	0	3398355	C	T
10	rs141599021	0	3398356	A	G
10	rs7901930	0	3399877	C	T
10	rs7901949	0	3399915	C	G
10	rs12415036	0	3399934	G	A
10	rs12250906	0	3400038	G	A
10	rs4271299	0	3400516	A	G
10	rs727772	0	3400643	A	C
10	rs139255671	0	3400789	A	G
10	rs11251863	0	3401059	A	G
10	rs117025592	0	3401135	G	A
10	rs78756945	0	3401424	G	A
10	rs143831900	0	3401536	G	A
10	rs10904026	0	3401654	G	T
10	rs72765304	0	3401852	T	C
10	rs4881160	0	3402248	G	A
10	rs2209500	0	3402334	A	G
10	rs144021951	0	3402412	G	A
10	rs10508252	0	3402591	T	C
10	rs78354122	0	3402925	A	C
10	rs4881161	0	3403005	T	A
10	rs4881162	0	3403140	G	A
10	rs12242981	0	3403292	C	T
10	rs2104433	0	3403669	A	G
10	rs117099053	0	3404157	C	T
10	rs11251865	0	3404219	G	A
10	rs61829139	0	3405060	C	A
10	rs78691811	0	3405353	G	A
10	rs2065936	0	3405527	T	C
10	rs11593302	0	3405663	C	G
10	rs79676722	0	3405753	C	T
10	rs4881163	0	3405755	G	C
10	rs10795030	0	3406037	T	C
10	rs35019229	0	3406297	A	G
10	rs7071864	0	3406355	T	C
10	rs11251866	0	3407280	T	C
10	rs12773260	0	3407329	C	T
10	rs12779983	0	3407661	T	C
10	rs76214292	0	3408040	C	T
10	rs10904027	0	3408316	C	A
10	rs17135159	0	3408947	A	C
10	rs148247737	0	3409342	T	G
10	rs188809371	0	3409504	C	A
10	rs10751922	0	3409917	G	C
10	rs10795031	0	3409961	C	T
10	rs1547165	0	3410560	C	G
10	rs118116115	0	3411158	G	C
10	rs11251868	0	3411423	C	T
10	rs10904028	0	3411616	G	A
10	rs79162117	0	3412116	A	G
10	rs12269016	0	3414072	G	T
10	rs1856130	0	3414145	A	T
10	rs117220371	0	3414277	G	A
10	rs118015832	0	3414492	C	T
10	rs6602047	0	3414676	A	T
10	rs77155358	0	3414959	G	A
10	rs4881164	0	3415022	A	G
10	rs927750	0	3415125	G	T
10	rs7070438	0	3416552	G	A
10	rs11251869	0	3416627	C	T
10	rs7090790	0	3416737	A	G
10	rs7918650	0	3416949	T	C
10	rs12261202	0	3417412	C	A
10	rs12781841	0	3417554	C	T
10	rs117944095	0	3417663	C	T
10	rs139656187	0	3417929	C	T
10	rs1570854	0	3418124	C	T
10	rs67117895	0	3419023	G	A
10	rs7085371	0	3419952	G	A
10	rs72765309	0	3420032	C	T
10	rs10795032	0	3420399	T	C
10	rs117335323	0	3420688	G	A
10	rs7904349	0	3421055	A	G
10	rs7080295	0	3421414	A	G
10	rs141083978	0	3423335	G	A
10	rs145136072	0	3423635	G	A
10	rs11251870	0	3424440	G	A
10	rs146337490	0	3426227	C	T
10	rs10904029	0	3429289	G	T
10	rs7898173	0	3429328	G	A
10	rs370735728	0	3430046	A	G
10	rs10751923	0	3430759	A	G
10	rs10508253	0	3430951	T	G
10	rs7082310	0	3431050	G	T
10	rs10904030	0	3431424	T	C
10	rs61829141	0	3431580	C	T
10	rs7894960	0	3431825	A	G
10	rs117985000	0	3432652	C	T
10	rs72765312	0	3432693	T	C
10	rs35459638	0	3432703	A	C
10	rs4486528	0	3433224	G	A
10	rs79502536	0	3433364	G	A
10	rs17135199	0	3433755	A	G
10	rs56325896	0	3434453	A	T
10	rs7909561	0	3434614	C	T
10	rs150680650	0	3435302	G	T
10	rs11251873	0	3436109	A	G
10	rs78755389	0	3437238	G	A
10	rs111337168	0	3437380	A	G
10	rs117135206	0	3437412	G	T
10	rs945799	0	3438335	A	G
10	rs17135208	0	3438537	G	A
10	rs77007477	0	3438859	C	T
10	rs12763688	0	3439835	C	T
10	rs66462211	0	3440382	C	T
10	rs181642934	0	3440945	T	C
10	rs4373823	0	3441161	T	A
10	rs112336311	0	3441619	G	C
10	rs8181300	0	3441806	G	T
10	rs79965823	0	3442037	T	C
10	rs17135209	0	3442533	C	T
10	rs78875630	0	3442637	C	T
10	rs61830471	0	3442998	C	T
10	rs79028713	0	3444036	C	T
10	rs10508254	0	3444489	G	A
10	rs10508255	0	3444851	A	G
10	rs10508256	0	3445054	C	G
10	rs4512737	0	3445146	G	A
10	rs7079024	0	3445668	C	T
10	rs76719981	0	3445952	A	T
10	rs7094002	0	3446177	T	G
10	rs112841237	0	3446632	C	T
10	rs61830472	0	3446665	A	G
10	rs10795033	0	3447072	C	T
10	rs11591499	0	3448187	A	G
10	rs76917466	0	3448935	G	A
10	rs74113155	0	3449352	G	A
10	rs76321369	0	3450521	G	A
10	rs79796594	0	3450818	C	T
10	rs76152180	0	3451620	C	T
10	rs80001241	0	3451843	T	C
10	rs77833791	0	3452055	C	A
10	rs61830473	0	3452545	C	T
10	rs7917213	0	3453177	T	C
10	rs7913248	0	3453203	A	G
10	rs1538099	0	3453995	G	C
10	rs1538098	0	3454147	G	A
10	rs58790415	0	3454407	T	C
10	rs57470768	0	3454524	C	A
10	rs7907932	0	3454897	G	A
10	rs76749458	0	3454996	G	A
10	rs4880612	0	3455154	C	T
10	rs79287362	0	3455213	C	T
10	rs4880613	0	3455541	A	C
10	rs78877672	0	3455694	C	T
10	rs7915980	0	3456223	G	A
10	rs11251876	0	3456317	C	T
10	rs7903436	0	3456461	A	G
10	rs4880615	0	3457047	A	G
10	rs4881165	0	3457097	C	T
10	rs7901480	0	3457288	C	T
10	rs7901618	0	3457386	C	A
10	rs7901736	0	3457476	C	G
10	rs10795035	0	3457876	G	A
10	rs10795036	0	3458282	T	C
10	rs10795038	0	3458540	G	A
10	rs10795039	0	3458563	A	G
10	rs7068437	0	3458603	G	C
10	rs142011071	0	3458628	T	G
10	rs7092993	0	3458722	T	G
10	rs7093269	0	3458842	T	G
10	rs7358073	0	3459524	G	C
10	rs10904031	0	3459734	A	C
10	rs10751927	0	3460157	T	C
10	rs58895764	0	3460334	C	T
10	rs60112809	0	3460665	C	T
10	rs2210964	0	3460926	C	T
10	rs2210963	0	3461010	T	A
10	rs10795040	0	3461323	G	A
10	rs10795041	0	3461480	T	G
10	rs10795042	0	3461486	G	C
10	rs10795043	0	3461501	T	A
10	rs10795044	0	3461722	T	C
10	rs10751928	0	3462223	T	C
10	rs1572537	0	3462584	T	C
10	rs1572536	0	3462646	G	A
10	rs11251880	0	3462706	C	T
10	rs35137867	0	3462961	A	G
10	rs11251881	0	3463031	G	C
10	rs10904033	0	3463404	G	A
10	rs10904034	0	3463511	T	G
10	rs72765335	0	3463569	C	T
10	rs4147145	0	3464129	G	A
10	rs4147144	0	3464250	G	A
10	rs4147143	0	3464325	G	A
10	rs10795045	0	3464568	C	A
10	rs72765337	0	3464606	G	A
10	rs4881166	0	3464722	G	A
10	rs4881167	0	3464770	G	A
10	rs1572538	0	3465587	A	G
10	rs111763673	0	3465856	C	T
10	rs17221368	0	3465866	T	C
10	rs11819416	0	3466499	C	A
10	rs11599597	0	3466699	C	T
10	rs945796	0	3466940	G	A
10	rs945797	0	3467189	C	T
10	rs945798	0	3468055	C	G
10	rs10904035	0	3468096	G	C
10	rs10904036	0	3468208	C	T
10	rs118038648	0	3468326	G	A
10	rs10904037	0	3468366	G	A
10	rs117149019	0	3468384	G	A
10	rs10736973	0	3468776	G	A
10	rs7915348	0	3469021	G	C
10	rs55964744	0	3469117	A	G
10	rs11817028	0	3469404	G	T
10	rs11813402	0	3469446	C	T
10	rs7071679	0	3471649	G	A
10	rs7071704	0	3471719	G	A
10	rs73584885	0	3471805	T	G
10	rs10904038	0	3472054	C	T
10	rs76907951	0	3473734	G	T
10	rs11592348	0	3474053	C	T
10	rs73584888	0	3474163	G	A
10	rs10904040	0	3475318	G	A
10	rs150013916	0	3475962	C	G
10	rs72765345	0	3476241	T	C
10	rs180816400	0	3476440	G	T
10	rs4881168	0	3476772	C	T
10	rs61830514	0	3478449	C	G
10	rs142141426	0	3479229	C	T
10	rs11251885	0	3480163	T	A
10	rs72765346	0	3481469	G	A
10	rs7098116	0	3482093	G	A
10	rs7084941	0	3482498	A	G
10	rs112295645	0	3482640	A	G
10	rs58191011	0	3484077	C	T
10	rs10795047	0	3484352	C	G
10	rs12415614	0	3484416	T	C
10	rs7920115	0	3484881	C	T
10	rs17135258	0	3485229	G	A
10	rs60032423	0	3485609	A	T
10	rs145569247	0	3485618	C	T
10	rs78872656	0	3485619	C	T
10	rs11251887	0	3485839	G	A
10	rs7067778	0	3485920	C	A
10	rs117937393	0	3486167	C	T
10	rs7082678	0	3486273	T	C
10	rs11251889	0	3486900	C	T
10	rs4881170	0	3487425	A	C
10	rs883634	0	3488484	A	G
10	rs883633	0	3488513	C	T
10	rs11251890	0	3488883	G	A
10	rs1890072	0	3489133	G	A
10	rs78512996	0	3489813	T	C
10	rs12249944	0	3489903	G	T
10	rs7068025	0	3490398	T	C
10	rs7068283	0	3490587	T	C
10	rs7894316	0	3490932	T	C
10	rs73586712	0	3491209	T	C
10	rs76884084	0	3491696	A	T
10	rs55725670	0	3491719	A	G
10	rs11251896	0	3492476	G	A
10	rs11251897	0	3492570	T	C
10	rs4881171	0	3492888	G	A
10	rs73586720	0	3493497	T	C
10	rs10795048	0	3493666	T	C
10	rs73586723	0	3493702	T	C
10	rs10795049	0	3493718	C	T
10	rs10904044	0	3494097	C	T
10	rs11251898	0	3494886	G	T
10	rs72635999	0	3494971	T	G
10	rs4881172	0	3495037	T	C
10	rs1890073	0	3495382	G	A
10	rs921414	0	3495525	G	C
10	rs12049661	0	3496301	A	G
10	rs17135269	0	3496426	C	T
10	rs60977746	0	3496772	A	G
10	rs77943245	0	3497949	T	A
10	rs55958294	0	3498402	C	T
10	rs117861775	0	3498499	C	T
10	rs145310841	0	3498568	G	A
10	rs12250998	0	3498982	A	G
10	rs12244863	0	3499047	C	T
10	rs12244869	0	3499052	C	G
10	rs61830519	0	3499178	T	C
10	rs183696340	0	3499189	C	T
10	rs191335432	0	3499253	C	G
10	rs151089409	0	3499545	C	G
10	rs141099931	0	3499603	C	T
10	rs1668532	0	3500154	A	G
10	rs139331371	0	3500313	C	T
10	rs58026777	0	3500350	G	C
10	rs184897955	0	3500359	C	T
10	rs193172194	0	3500455	C	T
10	rs61830526	0	3500809	G	A
10	rs148076478	0	3501184	C	T
10	rs11251903	0	3501358	C	T
10	rs7091818	0	3501806	A	T
10	rs7071829	0	3501834	G	A
10	rs7919585	0	3501960	T	A
10	rs4881173	0	3502282	G	A
10	rs78308798	0	3502673	C	T
10	rs12571618	0	3502944	G	A
10	rs76435902	0	3502965	T	G
10	rs12571849	0	3503186	G	A
10	rs17135273	0	3503615	T	C
10	rs56347778	0	3503929	G	A
10	rs12250340	0	3503962	A	G
10	rs12217619	0	3504081	C	T
10	rs78664220	0	3504131	A	T
10	rs79870844	0	3504163	C	T
10	rs113202990	0	3504197	G	C
10	rs4881175	0	3504440	G	A
10	rs72478255	0	3504658	T	C
10	rs4881176	0	3504711	G	A
10	rs689177	0	3504788	C	T
10	rs75014203	0	3504942	A	G
10	rs1964428	0	3505030	A	G
10	rs1036747	0	3506070	A	G
10	rs1961463	0	3506218	G	A
10	rs1975417	0	3506691	C	A
10	rs61830527	0	3507687	C	T
10	rs4881177	0	3507739	G	T
10	rs186489135	0	3508441	G	A
10	rs11251904	0	3508711	C	T
10	rs2053889	0	3509300	G	T
10	rs35139159	0	3509540	T	G
10	rs149078555	0	3509659	G	T
10	rs79767094	0	3509899	T	C
10	rs12264384	0	3509915	T	C
10	rs77106916	0	3510461	C	T
10	rs7088850	0	3511630	G	C
10	rs61830553	0	3512104	A	G
10	rs78954656	0	3512529	A	T
10	rs111823853	0	3513493	C	T
10	rs61556018	0	3514023	C	T
10	rs12241260	0	3515440	G	T
10	rs11251907	0	3516061	G	C
10	rs2165468	0	3516105	C	A
10	rs7088009	0	3516359	C	T
10	rs11251908	0	3516512	C	T
10	rs60568346	0	3517575	A	G
10	rs11251909	0	3518557	C	T
10	rs11251910	0	3518880	G	A
10	rs1543836	0	3518893	T	G
10	rs590984	0	3519828	A	T
10	rs483881	0	3520151	G	A
10	rs117365992	0	3521316	C	T
10	rs7095481	0	3521369	A	G
10	rs515984	0	3521459	T	C
10	rs609343	0	3521579	T	A
10	rs77537411	0	3521723	C	T
10	rs74113193	0	3522120	G	C
10	rs622898	0	3522302	A	G
10	rs75232203	0	3523163	C	T
10	rs7088080	0	3523623	C	A
10	rs11251911	0	3523779	A	C
10	rs10904048	0	3523872	C	T
10	rs11251912	0	3524449	G	A
10	rs494448	0	3524502	A	G
10	rs664760	0	3524823	T	C
10	rs1962663	0	3524893	T	G
10	rs17313838	0	3524970	G	T
10	rs80193187	0	3525066	T	A
10	rs10904049	0	3525645	G	A
10	rs1097232	0	3525694	G	A
10	rs1660984	0	3525928	C	T
10	rs74113197	0	3525947	A	G
10	rs17135292	0	3526096	G	A
10	rs620229	0	3526363	G	C
10	rs11251914	0	3526686	C	T
10	rs11251915	0	3527047	G	A
10	rs74113200	0	3527844	G	A
10	rs7099538	0	3527900	A	G
10	rs7084929	0	3528222	G	T
10	rs74778074	0	3528781	C	G
10	rs1660979	0	3528928	T	G
10	rs75239870	0	3528977	C	T
10	rs2275414	0	3529033	G	A
10	rs1660980	0	3529103	T	G
10	rs705455	0	3529625	G	A
10	rs7095342	0	3530108	C	T
10	rs117444578	0	3530477	C	T
10	rs116865304	0	3531043	C	T
10	rs1070335	0	3531426	A	G
10	rs10904050	0	3531982	G	C
10	rs627269	0	3533044	T	C
10	rs475544	0	3533364	G	A
10	rs694782	0	3533684	G	A
10	rs7900849	0	3533874	G	A
10	rs7477175	0	3534342	C	T
10	rs2017288	0	3534629	C	G
10	rs2017279	0	3534725	A	G
10	rs964162	0	3535233	C	T
10	rs77222856	0	3535403	G	A
10	rs7082020	0	3535672	T	C
10	rs12355804	0	3535854	C	T
10	rs767385	0	3536211	C	G
10	rs959509	0	3536296	C	T
10	rs767384	0	3536502	T	C
10	rs77899332	0	3537119	G	A
10	rs10795050	0	3538655	C	G
10	rs35225870	0	3538661	C	T
10	rs7074352	0	3538749	G	T
10	rs7092929	0	3538794	A	C
10	rs7097515	0	3539690	A	G
10	rs77751873	0	3540594	C	T
10	rs7072195	0	3540748	T	C
10	rs11592955	0	3540953	C	A
10	rs41313804	0	3544637	G	A
10	rs11251918	0	3545288	T	G
10	rs10751929	0	3545431	T	C
10	rs7907091	0	3545917	G	A
10	rs7896132	0	3546025	A	T
10	rs113722875	0	3547796	C	T
10	rs77318022	0	3547924	A	C
10	rs12247286	0	3548158	G	A
10	rs34746493	0	3548446	C	T
10	rs74115223	0	3548704	T	C
10	rs55991146	0	3548715	C	G
10	rs79744291	0	3548841	C	A
10	rs17135326	0	3548876	G	C
10	rs4880616	0	3549366	G	A
10	rs7910111	0	3549609	A	G
10	rs56295491	0	3549768	G	T
10	rs77363481	0	3550049	G	A
10	rs139414518	0	3550148	G	A
10	rs76966804	0	3550245	T	C
10	rs111354248	0	3550314	G	A
10	rs1561697	0	3550395	T	G
10	rs12264969	0	3550613	T	C
10	rs118067259	0	3551023	G	A
10	rs705472	0	3551484	C	G
10	rs61830555	0	3552008	C	T
10	rs137986116	0	3552258	C	G
10	rs12259888	0	3552435	C	T
10	rs76198393	0	3552471	G	A
10	rs11592500	0	3552630	G	C
10	rs11251924	0	3553125	A	C
10	rs12242016	0	3553969	T	C
10	rs10904052	0	3554020	T	G
10	rs11598148	0	3554186	C	T
10	rs80284767	0	3554672	G	A
10	rs7071396	0	3555131	C	T
10	rs11251925	0	3555519	T	C
10	rs17135332	0	3555578	G	A
10	rs12251261	0	3555821	G	C
10	rs79643402	0	3555876	T	G
10	rs11251926	0	3556513	C	T
10	rs11251927	0	3556594	C	T
10	rs12248196	0	3557077	A	G
10	rs590338	0	3557100	T	C
10	rs75526499	0	3557125	C	T
10	rs593798	0	3557204	C	T
10	rs7905709	0	3557410	C	T
10	rs591531	0	3557731	G	C
10	rs11591484	0	3557971	C	T
10	rs930454	0	3558705	G	A
10	rs12356958	0	3558708	T	A
10	rs11251928	0	3558773	C	A
10	rs684240	0	3558799	A	G
10	rs476079	0	3558971	A	G
10	rs12770731	0	3558972	C	T
10	rs113089274	0	3559024	C	T
10	rs71477827	0	3559094	C	A
10	rs499279	0	3559173	C	T
10	rs835321	0	3559357	A	G
10	rs11594791	0	3559601	A	G
10	rs78037693	0	3559837	G	A
10	rs633752	0	3560071	A	G
10	rs192339717	0	3560073	G	A
10	rs563341	0	3560223	T	C
10	rs645838	0	3560515	A	G
10	rs7096078	0	3560644	C	T
10	rs79723400	0	3560997	T	A
10	rs74911850	0	3561000	A	T
10	rs705475	0	3561485	T	A
10	rs630310	0	3562193	A	G
10	rs12244314	0	3562621	G	A
10	rs7900728	0	3563175	C	G
10	rs7900844	0	3563237	C	T
10	rs615019	0	3563318	T	C
10	rs11598081	0	3564591	C	T
10	rs10795051	0	3564592	G	A
10	rs10795052	0	3565039	G	A
10	rs77032874	0	3565105	A	G
10	rs6601733	0	3565283	G	A
10	rs7077666	0	3565316	A	G
10	rs77661181	0	3565490	C	T
10	rs56158501	0	3565973	C	T
10	rs7907192	0	3566555	A	G
10	rs555382	0	3567212	A	G
10	rs4601657	0	3567445	G	A
10	rs117529018	0	3567984	A	G
10	rs2066107	0	3569417	T	C
10	rs11251930	0	3570805	C	G
10	rs7072196	0	3570836	T	G
10	rs835324	0	3571070	G	A
10	rs6601735	0	3571137	A	G
10	rs835325	0	3571175	A	G
10	rs11599725	0	3572053	C	T
10	rs611726	0	3572073	T	C
10	rs2388790	0	3572522	A	G
10	rs10751930	0	3573466	C	T
10	rs10904053	0	3573644	C	T
10	rs7902505	0	3574159	C	A
10	rs685036	0	3574324	A	C
10	rs535539	0	3574757	T	C
10	rs667943	0	3575417	C	T
10	rs668923	0	3575664	G	T
10	rs80033641	0	3576051	A	G
10	rs11251933	0	3576159	A	G
10	rs12220313	0	3576394	G	A
10	rs651750	0	3577178	A	G
10	rs6601736	0	3577228	G	C
10	rs17135361	0	3577760	G	A
10	rs72765379	0	3577993	C	A
10	rs575738	0	3579283	C	A
10	rs79466126	0	3579986	C	T
10	rs7914011	0	3580253	A	C
10	rs191663815	0	3580257	C	A
10	rs10795054	0	3580420	G	C
10	rs7091007	0	3580748	A	C
10	rs11251934	0	3580801	T	C
10	rs7094903	0	3580967	T	C
10	rs10795055	0	3581221	A	G
10	rs705477	0	3582161	A	G
10	rs11598082	0	3582170	G	A
10	rs705478	0	3582348	C	T
10	rs9971129	0	3582543	C	T
10	rs72765381	0	3582729	T	C
10	rs7911273	0	3583378	C	G
10	rs191832513	0	3583405	A	T
10	rs72765382	0	3583507	T	A
10	rs7087981	0	3583817	C	T
10	rs11251935	0	3583885	C	T
10	rs715094	0	3584566	T	C
10	rs24401	0	3584829	G	A
10	rs72765385	0	3585074	C	G
10	rs611890	0	3585733	T	C
10	rs11251936	0	3586090	T	C
10	rs835960	0	3586532	G	C
10	rs661019	0	3586581	G	A
10	rs56071823	0	3587583	G	A
10	rs142575127	0	3587733	G	C
10	rs11251937	0	3587761	C	T
10	rs10795056	0	3588014	G	A
10	rs835957	0	3588319	G	A
10	rs835956	0	3588390	T	C
10	rs145448951	0	3589063	T	C
10	rs144690393	0	3589157	G	A
10	rs35126571	0	3589695	T	C
10	rs12761614	0	3590026	A	C
10	rs7917582	0	3590092	G	A
10	rs11251938	0	3590239	C	G
10	rs1890583	0	3590269	T	C
10	rs11251939	0	3590278	G	A
10	rs78851323	0	3590343	C	A
10	rs77410966	0	3590804	G	C
10	rs835954	0	3590948	C	G
10	rs10904054	0	3591799	A	C
10	rs10795058	0	3591922	C	T
10	rs10795059	0	3592082	G	A
10	rs10904055	0	3592654	A	G
10	rs77937560	0	3592740	G	C
10	rs72765389	0	3593066	C	T
10	rs7911947	0	3594187	G	A
10	rs76956592	0	3594409	C	A
10	rs11251941	0	3594552	C	T
10	rs77894027	0	3594796	C	A
10	rs10904056	0	3595235	C	T
10	rs7086377	0	3596526	T	G
10	rs11251942	0	3596947	G	A
10	rs111659487	0	3597375	C	T
10	rs7914587	0	3597405	T	C
10	rs551307	0	3597542	T	C
10	rs7899091	0	3598085	C	T
10	rs7898806	0	3598540	G	A
10	rs74113522	0	3599021	G	C
10	rs11594581	0	3599236	A	T
10	rs657478	0	3599244	A	T
10	rs11813201	0	3599481	C	T
10	rs527935	0	3600077	T	G
10	rs144313167	0	3600147	C	T
10	rs112849185	0	3600248	C	A
10	rs112930714	0	3600278	C	T
10	rs7907711	0	3600533	G	T
10	rs7084460	0	3600583	C	T
10	rs7068219	0	3600741	A	G
10	rs74113523	0	3601067	G	A
10	rs74113524	0	3601319	G	A
10	rs11814314	0	3602371	T	C
10	rs74113525	0	3603883	A	T
10	rs1823545	0	3604127	C	T
10	rs11815365	0	3604355	T	C
10	rs615778	0	3604374	C	G
10	rs17224469	0	3604422	G	T
10	rs3120978	0	3605214	C	T
10	rs1441266	0	3605695	A	C
10	rs1441265	0	3606072	A	G
10	rs11816418	0	3606475	T	C
10	rs117134765	0	3606483	G	A
10	rs11251946	0	3606614	C	T
10	rs74113529	0	3607029	T	C
10	rs57010557	0	3607484	C	T
10	rs10904057	0	3607729	G	T
10	rs57173011	0	3607941	T	C
10	rs7910956	0	3608003	A	G
10	rs11599037	0	3608730	G	A
10	rs72765392	0	3609110	C	T
10	rs697430	0	3609194	C	T
10	rs17315959	0	3609546	A	G
10	rs11251948	0	3609813	C	T
10	rs705458	0	3611415	A	G
10	rs145672540	0	3611753	C	T
10	rs10904058	0	3612110	T	C
10	rs12570734	0	3612160	C	T
10	rs55955719	0	3612226	C	T
10	rs599053	0	3612271	A	G
10	rs7092497	0	3612928	G	A
10	rs17135419	0	3614902	C	T
10	rs7077587	0	3614912	C	T
10	rs705459	0	3615477	T	C
10	rs12255997	0	3615831	C	T
10	rs11596313	0	3616567	C	T
10	rs588410	0	3618792	T	C
10	rs590646	0	3619272	A	G
10	rs74113592	0	3619826	C	G
10	rs75451635	0	3620050	C	T
10	rs75551192	0	3620364	A	G
10	rs11812097	0	3620969	G	A
10	rs11599148	0	3622603	A	C
10	rs34474159	0	3622832	C	T
10	rs11251951	0	3622867	C	T
10	rs76082578	0	3623680	G	A
10	rs11251952	0	3623961	G	A
10	rs7906888	0	3624116	A	G
10	rs72765396	0	3624451	C	A
10	rs144656222	0	3624610	C	G
10	rs619009	0	3624672	A	T
10	rs10904059	0	3625494	G	A
10	rs12772528	0	3625624	A	G
10	rs11251953	0	3626557	C	G
10	rs497589	0	3627224	C	G
10	rs6601737	0	3627483	C	T
10	rs17224806	0	3627637	A	G
10	rs7079458	0	3627733	G	A
10	rs11251954	0	3628517	G	A
10	rs2388792	0	3629849	A	G
10	rs488535	0	3629908	C	T
10	rs72765398	0	3630790	C	T
10	rs72765399	0	3630805	C	T
10	rs7918549	0	3630977	C	A
10	rs112863811	0	3632355	T	C
10	rs7068892	0	3632419	G	A
10	rs11251956	0	3632453	G	A
10	rs117189903	0	3632597	A	G
10	rs117893815	0	3633068	C	T
10	rs705462	0	3633735	A	G
10	rs144404226	0	3633815	C	T
10	rs11251958	0	3634006	G	C
10	rs11596339	0	3634267	G	A
10	rs11251959	0	3634314	A	G
10	rs35262720	0	3634868	C	T
10	rs17135433	0	3635185	A	G
10	rs115047518	0	3635195	G	T
10	rs114917780	0	3635196	G	T
10	rs17135436	0	3635369	G	A
10	rs17135438	0	3635518	T	G
10	rs7901529	0	3635604	A	C
10	rs592837	0	3637566	T	C
10	rs601074	0	3638054	A	G
10	rs74639386	0	3639178	T	C
10	rs72765401	0	3639915	G	A
10	rs149929239	0	3640328	T	G
10	rs2993773	0	3640424	T	C
10	rs1668538	0	3640752	G	A
10	rs1668537	0	3640922	T	C
10	rs1623441	0	3641130	T	A
10	rs80347961	0	3641262	T	C
10	rs548248525	0	3641357	C	A
10	rs3120979	0	3641467	C	A
10	rs3098745	0	3641475	C	T
10	rs12357508	0	3641512	A	C
10	rs56080426	0	3641579	C	T
10	rs74116107	0	3642031	C	A
10	rs67555085	0	3642047	G	C
10	rs835948	0	3642246	G	A
10	rs7901181	0	3642555	A	C
10	rs17316260	0	3642839	T	G
10	rs705464	0	3643035	G	A
10	rs74116115	0	3643301	A	G
10	rs1808116	0	3643563	C	T
10	rs79411691	0	3643579	T	G
10	rs7909115	0	3643713	T	C
10	rs78964781	0	3644021	A	G
10	rs17135445	0	3644678	G	A
10	rs7477804	0	3644689	A	T
10	rs619778	0	3644879	A	G
10	rs583633	0	3644934	T	A
10	rs72767106	0	3645056	C	T
10	rs76894657	0	3645592	A	G
10	rs705465	0	3645633	G	A
10	rs72767107	0	3645923	G	A
10	rs705466	0	3646050	G	A
10	rs9733532	0	3646361	A	G
10	rs190892978	0	3646594	C	T
10	rs113447705	0	3646696	C	T
10	rs866262	0	3647032	C	T
10	rs117986515	0	3647120	T	C
10	rs61829709	0	3647592	A	T
10	rs141178621	0	3648072	A	G
10	rs72767108	0	3648200	A	G
10	rs584700	0	3648206	C	G
10	rs80254098	0	3648577	T	C
10	rs12360514	0	3648617	A	G
10	rs75314231	0	3648814	T	C
10	rs17135476	0	3649101	A	C
10	rs72767109	0	3649483	G	A
10	rs72767110	0	3649591	C	G
10	rs72767111	0	3649847	G	A
10	rs77171196	0	3649921	G	A
10	rs12785154	0	3650975	G	A
10	rs72767113	0	3651460	G	C
10	rs11816894	0	3652078	C	T
10	rs629312	0	3652271	T	A
10	rs72767115	0	3652322	A	G
10	rs11511635	0	3652691	A	T
10	rs77731158	0	3653410	A	G
10	rs1070331	0	3653464	C	T
10	rs76436049	0	3653768	G	A
10	rs112250654	0	3654010	T	C
10	rs10904060	0	3654200	A	G
10	rs12218277	0	3654911	G	A
10	rs187471581	0	3655104	G	A
10	rs111704209	0	3655112	A	G
10	rs75140818	0	3655409	C	T
10	rs34872421	0	3655582	T	C
10	rs11251964	0	3655890	A	G
10	rs17135483	0	3656199	A	T
10	rs12573508	0	3656268	C	T
10	rs17135485	0	3656594	G	C
10	rs1839628	0	3657143	G	A
10	rs11251965	0	3657243	C	T
10	rs11251966	0	3657262	A	G
10	rs11251967	0	3657375	A	G
10	rs79064119	0	3657728	G	A
10	rs12218218	0	3657969	A	G
10	rs11251968	0	3658059	C	T
10	rs72767120	0	3658092	A	T
10	rs536226	0	3658172	G	A
10	rs72767121	0	3658288	A	G
10	rs705468	0	3658434	A	G
10	rs7908207	0	3658707	G	A
10	rs72767123	0	3658997	C	T
10	rs72767124	0	3659105	T	C
10	rs11251969	0	3659252	A	G
10	rs11251970	0	3659791	A	G
10	rs76544125	0	3659824	G	A
10	rs145473979	0	3660011	T	C
10	rs7093859	0	3660171	C	G
10	rs11251971	0	3661064	T	C
10	rs11251972	0	3661099	T	A
10	rs72767125	0	3662153	G	A
10	rs6601738	0	3662181	T	G
10	rs835955	0	3662241	C	T
10	rs139944618	0	3662364	T	A
10	rs72767126	0	3662506	A	G
10	rs555978	0	3662558	G	A
10	rs7070269	0	3662635	C	T
10	rs72767128	0	3663259	T	C
10	rs77545882	0	3663309	A	G
10	rs7919035	0	3663352	T	C
10	rs113138184	0	3663437	A	G
10	rs79021933	0	3663728	G	A
10	rs72767129	0	3664025	G	C
10	rs11251973	0	3664150	T	C
10	rs11251974	0	3664351	C	T
10	rs11251975	0	3664358	C	T
10	rs11591889	0	3664485	T	C
10	rs78165935	0	3664801	C	T
10	rs74116128	0	3664950	G	C
10	rs11599237	0	3666716	C	A
10	rs705471	0	3667726	A	G
10	rs11251976	0	3667771	C	G
10	rs11251977	0	3667774	C	T
10	rs76846379	0	3667851	T	A
10	rs11251978	0	3668002	G	A
10	rs79221132	0	3668164	A	G
10	rs7897954	0	3668898	G	T
10	rs7095860	0	3669643	A	G
10	rs74116130	0	3669784	G	A
10	rs12219707	0	3669815	G	A
10	rs7919625	0	3669970	A	G
10	rs150212862	0	3670010	G	A
10	rs7070619	0	3670803	T	G
10	rs17135522	0	3671190	G	A
10	rs151165594	0	3671489	C	G
10	rs72767132	0	3671513	C	T
10	rs80162176	0	3671810	C	T
10	rs72767134	0	3671925	G	C
10	rs6601739	0	3672306	T	C
10	rs11251979	0	3673153	C	T
10	rs17135529	0	3673600	G	C
10	rs74116145	0	3674152	C	T
10	rs11251980	0	3674184	T	C
10	rs1361329	0	3674474	G	A
10	rs59874431	0	3675733	C	T
10	rs72767137	0	3676216	T	C
10	rs10904062	0	3676325	C	T
10	rs74773166	0	3676439	G	A
10	rs72767139	0	3676508	G	T
10	rs60602074	0	3676597	C	T
10	rs1106278	0	3677358	A	G
10	rs115067585	0	3678502	G	A
10	rs12220881	0	3678533	G	A
10	rs11251982	0	3679102	C	G
10	rs2275413	0	3680436	G	A
10	rs7916975	0	3680942	T	C
10	rs7920083	0	3681045	T	A
10	rs7920197	0	3681159	T	C
10	rs7098140	0	3682002	T	C
10	rs2153235	0	3682523	A	T
10	rs9664317	0	3682704	A	G
10	rs4615921	0	3683584	T	A
10	rs7909512	0	3683786	G	A
10	rs12260361	0	3684016	A	G
10	rs79079890	0	3684148	T	G
10	rs59679352	0	3684211	C	T
10	rs11251983	0	3684253	C	T
10	rs7921150	0	3684328	G	A
10	rs11251984	0	3684739	A	G
10	rs12262514	0	3684990	T	C
10	rs112212350	0	3685228	C	A
10	rs67469685	0	3685577	T	C
10	rs67432703	0	3685693	A	G
10	rs79262974	0	3686150	G	T
10	rs190922957	0	3686158	C	T
10	rs7899426	0	3686167	C	G
10	rs7899593	0	3686300	C	T
10	rs73582273	0	3686313	C	T
10	rs7899713	0	3686327	C	T
10	rs7899735	0	3686366	C	T
10	rs4881184	0	3686435	G	T
10	rs4880619	0	3686485	T	C
10	rs7916727	0	3686925	A	G
10	rs7903758	0	3687102	C	T
10	rs72767147	0	3687177	C	T
10	rs137982335	0	3687310	C	T
10	rs7920622	0	3687678	A	G
10	rs77959948	0	3687748	G	A
10	rs61829714	0	3687804	T	C
10	rs2388858	0	3687994	G	A
10	rs2388859	0	3688393	A	G
10	rs181385446	0	3688521	A	T
10	rs11251986	0	3689172	T	A
10	rs10904063	0	3689257	A	G
10	rs10751934	0	3689448	T	C
10	rs11251987	0	3689449	G	A
10	rs11251988	0	3689466	G	A
10	rs11251989	0	3689480	C	T
10	rs11251990	0	3689590	C	G
10	rs11251991	0	3689611	C	T
10	rs12263611	0	3689782	C	T
10	rs56281455	0	3689890	A	G
10	rs74116174	0	3690023	A	G
10	rs12572942	0	3690057	T	C
10	rs76678009	0	3690149	C	T
10	rs12573672	0	3690181	G	A
10	rs76205087	0	3690339	T	C
10	rs11251992	0	3690408	C	A
10	rs10904064	0	3690678	G	C
10	rs7085518	0	3691029	T	C
10	rs2397327	0	3691304	G	A
10	rs2397328	0	3691429	A	G
10	rs7922321	0	3691740	C	G
10	rs7910525	0	3691791	T	C
10	rs7910529	0	3691793	T	G
10	rs7907254	0	3691806	A	G
10	rs3943151	0	3691963	T	G
10	rs2129441	0	3692191	C	A
10	rs7895754	0	3692923	C	T
10	rs4881185	0	3693322	A	G
10	rs187467013	0	3693467	G	T
10	rs2129442	0	3693792	T	A
10	rs77186815	0	3693977	G	A
10	rs35908220	0	3694164	C	T
10	rs4881186	0	3694459	T	C
10	rs74725383	0	3694575	G	A
10	rs12359488	0	3695003	C	T
10	rs12356388	0	3695278	G	A
10	rs12359524	0	3695324	C	T
10	rs11251995	0	3695386	C	T
10	rs59476649	0	3695498	A	G
10	rs76261989	0	3695507	T	G
10	rs78579136	0	3695548	C	T
10	rs12217707	0	3695733	T	C
10	rs10904066	0	3695782	A	G
10	rs12220765	0	3695797	C	T
10	rs11251996	0	3695798	G	A
10	rs139486384	0	3695880	C	T
10	rs113595135	0	3695936	G	A
10	rs7919384	0	3696207	G	A
10	rs111885216	0	3696241	C	T
10	rs112365818	0	3696398	C	G
10	rs58303943	0	3696537	G	A
10	rs76069864	0	3696818	C	T
10	rs7098197	0	3696983	C	T
10	rs11251997	0	3696998	G	T
10	rs11251998	0	3697104	T	C
10	rs72767151	0	3697271	A	T
10	rs117783102	0	3697616	A	G
10	rs1872752	0	3697851	G	T
10	rs1872753	0	3698059	G	A
10	rs7073176	0	3698452	C	T
10	rs7090831	0	3698574	A	G
10	rs10904068	0	3699620	A	G
10	rs10508257	0	3699729	G	A
10	rs78733046	0	3699789	C	A
10	rs12765657	0	3700290	G	A
10	rs35861439	0	3700418	C	T
10	rs17135579	0	3700438	C	T
10	rs76411114	0	3700499	T	C
10	rs61829741	0	3701067	C	A
10	rs61829742	0	3701243	A	G
10	rs61294962	0	3701417	G	T
10	rs10904069	0	3701470	T	C
10	rs12412149	0	3701654	A	C
10	rs11251999	0	3701671	G	A
10	rs11593021	0	3701981	T	G
10	rs11252000	0	3702052	T	A
10	rs61829743	0	3702213	A	C
10	rs61829745	0	3702857	A	G
10	rs61829746	0	3702876	T	C
10	rs6601742	0	3703206	G	A
10	rs2397330	0	3703638	T	C
10	rs7919717	0	3703719	G	A
10	rs75443677	0	3704355	G	A
10	rs11594259	0	3704555	A	G
10	rs74486749	0	3704735	C	T
10	rs11592727	0	3705887	C	T
10	rs189431562	0	3706018	C	T
10	rs11593209	0	3706028	C	G
10	rs7084185	0	3706865	T	C
10	rs7095969	0	3706894	G	A
10	rs7080692	0	3706930	A	G
10	rs6601743	0	3707116	G	A
10	rs7912035	0	3707315	T	C
10	rs55956324	0	3707335	C	T
10	rs7912146	0	3707359	T	C
10	rs11593871	0	3707479	C	A
10	rs77459412	0	3707568	C	A
10	rs7909212	0	3707650	A	C
10	rs7924299	0	3707666	C	T
10	rs7912685	0	3707748	T	C
10	rs4279919	0	3708015	G	A
10	rs10458784	0	3708040	C	T
10	rs11252002	0	3708099	G	T
10	rs10458785	0	3708264	T	C
10	rs10458786	0	3708595	T	C
10	rs11252003	0	3708688	T	C
10	rs12251769	0	3708702	C	G
10	rs10904072	0	3708765	C	T
10	rs7071534	0	3708798	G	A
10	rs4503427	0	3708876	T	C
10	rs7071810	0	3708979	G	C
10	rs7097658	0	3709316	T	C
10	rs10904073	0	3709741	C	A
10	rs7904600	0	3710080	G	A
10	rs12252155	0	3710148	A	G
10	rs72767157	0	3710200	C	G
10	rs61831072	0	3710201	C	T
10	rs60584803	0	3710436	T	A
10	rs12219804	0	3710626	G	A
10	rs10795061	0	3710887	C	T
10	rs7922652	0	3710891	A	G
10	rs75694770	0	3710916	A	G
10	rs10904074	0	3710962	G	A
10	rs11252004	0	3711074	G	T
10	rs10508258	0	3711122	G	T
10	rs10508259	0	3711459	C	A
10	rs6601744	0	3711563	C	A
10	rs12256130	0	3711794	T	G
10	rs61831073	0	3711939	T	G
10	rs7089769	0	3712035	G	A
10	rs117775390	0	3713583	C	T
10	rs17226417	0	3713994	G	C
10	rs11252005	0	3714170	T	C
10	rs11252006	0	3714893	T	C
10	rs11252007	0	3715036	C	T
10	rs9733856	0	3715205	G	A
10	rs12571616	0	3715263	C	G
10	rs11252010	0	3715765	T	C
10	rs4880620	0	3716155	C	T
10	rs4633344	0	3716205	C	T
10	rs11252011	0	3716976	A	G
10	rs112219017	0	3717292	T	C
10	rs183712748	0	3717380	T	C
10	rs143711193	0	3717392	A	G
10	rs10751935	0	3717423	C	G
10	rs61831074	0	3717736	C	T
10	rs12358414	0	3717846	C	T
10	rs72767166	0	3717925	A	G
10	rs4567349	0	3718285	G	T
10	rs6601745	0	3719164	C	T
10	rs11252013	0	3719692	G	A
10	rs10904077	0	3720304	G	T
10	rs74113415	0	3720398	G	A
10	rs11252014	0	3720528	C	G
10	rs66731395	0	3720903	T	G
10	rs187616829	0	3720938	A	T
10	rs4881189	0	3721248	T	A
10	rs4881190	0	3721261	G	A
10	rs12771533	0	3721271	T	G
10	rs11252015	0	3721768	C	T
10	rs11252016	0	3721781	G	C
10	rs11252017	0	3721900	C	T
10	rs4880621	0	3721991	A	G
10	rs4880622	0	3722280	T	C
10	rs10904078	0	3723217	C	A
10	rs11252018	0	3723382	G	A
10	rs11252019	0	3723389	G	A
10	rs11252020	0	3723609	G	T
10	rs150570181	0	3723622	C	T
10	rs11252021	0	3723698	G	A
10	rs61831080	0	3724018	A	T
10	rs75142075	0	3724236	C	T
10	rs144580647	0	3724354	T	C
10	rs10904079	0	3724490	T	C
10	rs11252022	0	3724546	T	C
10	rs12412703	0	3724611	G	A
10	rs873207	0	3724752	T	C
10	rs71477831	0	3724922	G	T
10	rs873208	0	3724931	T	C
10	rs117235615	0	3725167	T	C
10	rs2388852	0	3726391	A	G
10	rs2077643	0	3726611	T	C
10	rs3889857	0	3726919	C	A
10	rs10736976	0	3727039	G	A
10	rs7100092	0	3727913	T	C
10	rs7100211	0	3727947	T	C
10	rs61831081	0	3727949	C	T
10	rs113925720	0	3728452	G	C
10	rs11252024	0	3728503	T	C
10	rs11252025	0	3728558	C	G
10	rs11252026	0	3728834	C	T
10	rs11252027	0	3728948	G	A
10	rs17135610	0	3728965	C	T
10	rs7101350	0	3728986	A	G
10	rs10795063	0	3729202	A	G
10	rs4465277	0	3729242	C	T
10	rs56399937	0	3729476	T	C
10	rs11252028	0	3729727	G	A
10	rs10795064	0	3730051	A	G
10	rs11252029	0	3730104	T	C
10	rs150483490	0	3730477	A	G
10	rs12359426	0	3730563	C	G
10	rs10904080	0	3730704	C	G
10	rs61831082	0	3730833	C	T
10	rs11252030	0	3731067	A	G
10	rs11252031	0	3731269	G	A
10	rs74539728	0	3731394	G	A
10	rs72767179	0	3731533	A	T
10	rs11252033	0	3731656	T	C
10	rs6601746	0	3732050	G	A
10	rs6601747	0	3732215	G	A
10	rs61831084	0	3732349	G	A
10	rs78803196	0	3732577	C	T
10	rs10508260	0	3732747	C	T
10	rs11252034	0	3732975	G	A
10	rs11252035	0	3733041	G	T
10	rs11593610	0	3733275	A	G
10	rs2129446	0	3733386	G	A
10	rs80211347	0	3733536	C	T
10	rs61831085	0	3733586	G	T
10	rs10508261	0	3733731	T	C
10	rs7086246	0	3734123	C	G
10	rs4881192	0	3734454	C	T
10	rs4881193	0	3734547	G	T
10	rs4881194	0	3734857	C	T
10	rs11252036	0	3735372	G	A
10	rs7903138	0	3735375	T	C
10	rs4880623	0	3735552	A	G
10	rs77097015	0	3735711	G	T
10	rs11252037	0	3735772	G	A
10	rs61831086	0	3735779	A	G
10	rs2388853	0	3735925	T	C
10	rs11252038	0	3736463	G	A
10	rs11252039	0	3736485	C	T
10	rs10751937	0	3736805	A	G
10	rs1906145	0	3737199	T	C
10	rs11252040	0	3737388	A	G
10	rs12218418	0	3737615	C	T
10	rs138410769	0	3737632	T	C
10	rs7923221	0	3737678	G	A
10	rs11252041	0	3737864	G	A
10	rs7923636	0	3737978	G	C
10	rs7895630	0	3738103	G	A
10	rs6601748	0	3738246	A	C
10	rs7070699	0	3738283	G	A
10	rs6601749	0	3738284	G	T
10	rs12779859	0	3738517	T	C
10	rs61831087	0	3738772	C	T
10	rs10466268	0	3738912	C	G
10	rs4881195	0	3739439	A	C
10	rs12571407	0	3739489	C	T
10	rs4881197	0	3739510	C	T
10	rs4881198	0	3739629	C	A
10	rs12572864	0	3739802	T	C
10	rs144845021	0	3739851	G	A
10	rs61831102	0	3739921	C	T
10	rs79103627	0	3740059	C	T
10	rs2220306	0	3740909	G	T
10	rs11252042	0	3741223	G	A
10	rs78201511	0	3741605	G	A
10	rs3852451	0	3741889	C	T
10	rs78500104	0	3741965	G	C
10	rs17135672	0	3742044	C	A
10	rs12218282	0	3742161	C	A
10	rs61831103	0	3742761	T	C
10	rs4001953	0	3743050	C	T
10	rs11252043	0	3743058	C	G
10	rs12218626	0	3743084	C	T
10	rs61831104	0	3743367	C	T
10	rs2892619	0	3743379	G	C
10	rs7095480	0	3743894	G	A
10	rs61831105	0	3744195	G	A
10	rs6601750	0	3744258	A	C
10	rs12572490	0	3744446	A	C
10	rs61831106	0	3744519	G	C
10	rs2388854	0	3744575	G	A
10	rs1872759	0	3744748	C	T
10	rs1872758	0	3744925	G	A
10	rs11252044	0	3745801	C	T
10	rs61831107	0	3746026	A	C
10	rs2388855	0	3746104	A	G
10	rs2171303	0	3746114	T	C
10	rs7893957	0	3746447	A	G
10	rs2129445	0	3746775	G	A
10	rs2129444	0	3747035	A	G
10	rs7917601	0	3748215	C	T
10	rs7906487	0	3748756	T	C
10	rs7906744	0	3748936	T	C
10	rs61831109	0	3748979	G	A
10	rs80275326	0	3748989	G	A
10	rs112026274	0	3750361	C	T
10	rs112283705	0	3750413	T	C
10	rs61831110	0	3750887	C	A
10	rs61831111	0	3750990	G	A
10	rs61831112	0	3751006	A	C
10	rs10508262	0	3751274	C	G
10	rs7915928	0	3751408	A	C
10	rs61831113	0	3751733	C	T
10	rs4881203	0	3752351	C	T
10	rs61831114	0	3752397	T	A
10	rs17135698	0	3752730	A	G
10	rs7921058	0	3752985	A	G
10	rs4881204	0	3753044	C	T
10	rs61831115	0	3753131	A	G
10	rs72769304	0	3753239	C	A
10	rs4881205	0	3753307	G	A
10	rs4131577	0	3753699	C	A
10	rs61831116	0	3753752	A	T
10	rs66529620	0	3753772	T	A
10	rs61831117	0	3753869	T	C
10	rs61831118	0	3754249	C	T
10	rs72769306	0	3754729	G	T
10	rs72769307	0	3754753	A	T
10	rs11597829	0	3754781	C	A
10	rs61831119	0	3754958	C	T
10	rs72769309	0	3755020	A	T
10	rs61831125	0	3755632	T	C
10	rs7068405	0	3755965	G	A
10	rs12355393	0	3756074	A	C
10	rs61831126	0	3756238	C	A
10	rs12570318	0	3756252	T	C
10	rs72769311	0	3756277	G	T
10	rs11252048	0	3757012	A	G
10	rs11252049	0	3757013	C	T
10	rs61831127	0	3757044	C	T
10	rs61831128	0	3757387	A	C
10	rs61831129	0	3758356	G	A
10	rs72769316	0	3758719	A	G
10	rs117543901	0	3759378	C	T
10	rs149529576	0	3760175	A	G
10	rs11599523	0	3760540	G	A
10	rs17135711	0	3760813	C	T
10	rs61831130	0	3760874	G	T
10	rs17325819	0	3761111	G	A
10	rs56095680	0	3761322	A	C
10	rs61831131	0	3761821	A	G
10	rs75261341	0	3761829	C	T
10	rs11252052	0	3761990	G	A
10	rs61831132	0	3762128	A	G
10	rs55884779	0	3762183	T	C
10	rs11252053	0	3762287	C	T
10	rs72769322	0	3763582	C	T
10	rs61831133	0	3763585	C	A
10	rs61831134	0	3763602	C	T
10	rs61831135	0	3763815	G	A
10	rs61831136	0	3763985	G	T
10	rs17228134	0	3764060	A	C
10	rs17325889	0	3764131	G	A
10	rs61831137	0	3764407	C	T
10	rs17228197	0	3764605	T	C
10	rs72769326	0	3764776	C	T
10	rs4488095	0	3765346	C	T
10	rs4528214	0	3765356	C	T
10	rs2129448	0	3765639	A	G
10	rs2129447	0	3765644	T	C
10	rs10751938	0	3766472	A	G
10	rs2388861	0	3766644	A	G
10	rs6601751	0	3766696	G	T
10	rs61831153	0	3766756	C	A
10	rs61831154	0	3766794	G	C
10	rs2388860	0	3766811	T	C
10	rs11252054	0	3766814	A	C
10	rs9702253	0	3766944	T	C
10	rs11252055	0	3766959	A	C
10	rs7922282	0	3767058	G	C
10	rs9702252	0	3767126	A	G
10	rs7908261	0	3767147	A	C
10	rs7923384	0	3767186	C	T
10	rs10904084	0	3767441	A	G
10	rs12570343	0	3767522	A	G
10	rs7088889	0	3767923	T	G
10	rs4001951	0	3768173	T	C
10	rs4001950	0	3768175	A	C
10	rs61831155	0	3768403	C	T
10	rs61831156	0	3768427	A	G
10	rs72769337	0	3768451	T	A
10	rs72769338	0	3768468	G	T
10	rs61831157	0	3768527	A	G
10	rs11252056	0	3768754	A	G
10	rs11252057	0	3768760	A	G
10	rs61831158	0	3768876	A	G
10	rs72769341	0	3768966	T	G
10	rs61831159	0	3768994	T	C
10	rs11252058	0	3769134	G	A
10	rs2388862	0	3769239	C	T
10	rs4881207	0	3769322	G	A
10	rs7094467	0	3769727	A	G
10	rs7077025	0	3769785	C	G
10	rs139204410	0	3769918	C	T
10	rs7094797	0	3770014	A	C
10	rs7080817	0	3770085	C	T
10	rs2171300	0	3770562	C	T
10	rs2171299	0	3770571	G	A
10	rs79201692	0	3770581	A	G
10	rs118107676	0	3770591	A	C
10	rs58393652	0	3770670	T	A
10	rs4881208	0	3770880	T	G
10	rs7069135	0	3771084	A	G
10	rs4881209	0	3771168	T	C
10	rs2171298	0	3771273	A	G
10	rs11252059	0	3771451	G	A
10	rs2171297	0	3771622	C	A
10	rs7910472	0	3771714	C	T
10	rs7898664	0	3771717	T	C
10	rs12778968	0	3771730	T	C
10	rs7895469	0	3771752	A	G
10	rs11592787	0	3771779	T	C
10	rs77161132	0	3771817	C	T
10	rs7909953	0	3771933	G	A
10	rs74481813	0	3772008	C	T
10	rs35190371	0	3772030	G	A
10	rs11599366	0	3772249	C	T
10	rs112927560	0	3772456	A	G
10	rs17326134	0	3772581	T	C
10	rs56939961	0	3772777	A	G
10	rs11252060	0	3772783	G	A
10	rs7074913	0	3772797	A	G
10	rs4881211	0	3772834	T	A
10	rs4880626	0	3772839	C	T
10	rs72769348	0	3772915	C	T
10	rs144087644	0	3773917	G	T
10	rs113045940	0	3773939	G	A
10	rs7095458	0	3773951	G	A
10	rs61832160	0	3774026	A	C
10	rs7073555	0	3774030	G	A
10	rs7095837	0	3774156	T	C
10	rs7075256	0	3774530	C	T
10	rs7092991	0	3774720	A	G
10	rs10795066	0	3774755	T	C
10	rs10795067	0	3774758	T	C
10	rs11252061	0	3774779	A	G
10	rs77222728	0	3774856	A	G
10	rs7078384	0	3775054	G	A
10	rs7078522	0	3775164	G	A
10	rs117439493	0	3775523	C	T
10	rs6601752	0	3775562	T	C
10	rs7080166	0	3775612	C	T
10	rs2892621	0	3776003	T	A
10	rs71477833	0	3776575	C	T
10	rs72769354	0	3776801	G	A
10	rs113917147	0	3777130	G	A
10	rs36089038	0	3777293	G	A
10	rs11252062	0	3777404	C	T
10	rs114429489	0	3777455	C	T
10	rs17326358	0	3777577	C	T
10	rs4880627	0	3777652	T	C
10	rs7089959	0	3777662	C	T
10	rs10736978	0	3778250	C	G
10	rs78409289	0	3778277	T	A
10	rs7094917	0	3778825	C	T
10	rs4880628	0	3778912	A	C
10	rs112107384	0	3779110	A	C
10	rs11252063	0	3779274	T	G
10	rs116865555	0	3780437	G	A
10	rs6601753	0	3780780	G	A
10	rs10904087	0	3781745	G	A
10	rs60132804	0	3781849	T	C
10	rs10795068	0	3782419	A	G
10	rs72769357	0	3782525	T	C
10	rs12414827	0	3783239	T	C
10	rs4881214	0	3783431	A	G
10	rs4881215	0	3783461	A	G
10	rs4881218	0	3783521	C	T
10	rs2894868	0	3784363	A	C
10	rs78852454	0	3784409	T	C
10	rs79337291	0	3784532	G	A
10	rs4880630	0	3784687	G	A
10	rs12764632	0	3785146	T	C
10	rs12254418	0	3785290	C	T
10	rs7068588	0	3785510	C	A
10	rs10508263	0	3785605	T	C
10	rs118103806	0	3785701	A	G
10	rs77308314	0	3785843	A	T
10	rs11595417	0	3785968	C	A
10	rs112244212	0	3786224	G	A
10	rs10904088	0	3786476	A	G
10	rs77825116	0	3787518	G	A
10	rs61829681	0	3787568	A	G
10	rs2171304	0	3787961	G	C
10	rs10795069	0	3788316	C	T
10	rs12780504	0	3788332	A	G
10	rs2397331	0	3788571	C	G
10	rs72769362	0	3788702	C	T
10	rs78049715	0	3789086	T	C
10	rs10795070	0	3789223	G	A
10	rs73574471	0	3789748	T	C
10	rs7911303	0	3789846	G	C
10	rs17247987	0	3790348	G	A
10	rs11599575	0	3790926	G	A
10	rs10904089	0	3791224	G	T
10	rs12263723	0	3791884	A	G
10	rs10795071	0	3792130	A	G
10	rs74550837	0	3792461	A	C
10	rs2279415	0	3792608	G	A
10	rs11252068	0	3792676	C	T
10	rs12572121	0	3792738	C	T
10	rs2129440	0	3792844	G	C
10	rs2279416	0	3793187	T	C
10	rs11252069	0	3794127	A	G
10	rs12218020	0	3794205	G	A
10	rs12241804	0	3794265	T	C
10	rs7085102	0	3794279	G	T
10	rs7089722	0	3795076	G	A
10	rs11252070	0	3795085	G	T
10	rs7089867	0	3795187	G	A
10	rs7090260	0	3795522	G	A
10	rs35811062	0	3795629	C	A
10	rs7918940	0	3796222	C	G
10	rs7393221	0	3796361	A	T
10	rs72769375	0	3796544	C	T
10	rs6601755	0	3796569	C	G
10	rs2397326	0	3797577	A	G
10	rs72769376	0	3797864	A	G
10	rs72769377	0	3798204	G	A
10	rs17135778	0	3798427	G	A
10	rs7896849	0	3798495	C	A
10	rs72769378	0	3798643	C	T
10	rs59359531	0	3798713	T	A
10	rs57666971	0	3798714	C	A
10	rs59386462	0	3798773	C	A
10	rs72769379	0	3799174	A	C
10	rs1872749	0	3799495	C	A
10	rs1872750	0	3799547	T	C
10	rs1872751	0	3799594	G	A
10	rs72769381	0	3799694	C	T
10	rs72769382	0	3799725	G	A
10	rs2171301	0	3799730	G	T
10	rs17327128	0	3800076	C	G
10	rs56086712	0	3800240	T	C
10	rs4880631	0	3800295	C	T
10	rs72769385	0	3800525	A	C
10	rs72769386	0	3801127	T	G
10	rs3829199	0	3801384	T	C
10	rs3750858	0	3801413	T	C
10	rs3750859	0	3801549	C	T
10	rs150198157	0	3801936	A	G
10	rs61094588	0	3802091	G	A
10	rs2279417	0	3802112	G	C
10	rs41314618	0	3802363	C	T
10	rs2279418	0	3802460	T	G
10	rs2279419	0	3802761	C	T
10	rs73576368	0	3803416	A	G
10	rs58796267	0	3803953	G	T
10	rs10508264	0	3804257	G	A
10	rs1872755	0	3805018	G	T
10	rs3829200	0	3805609	G	A
10	rs117447313	0	3805690	T	G
10	rs10795072	0	3805712	A	G
10	rs78037218	0	3805734	C	A
10	rs17327205	0	3806034	T	C
10	rs11252072	0	3806078	G	C
10	rs10795073	0	3806127	C	T
10	rs78432054	0	3806184	C	T
10	rs7093488	0	3806216	G	A
10	rs79266111	0	3806333	G	A
10	rs7078292	0	3806376	A	G
10	rs11252073	0	3806417	G	A
10	rs7094145	0	3806645	G	A
10	rs7078708	0	3806656	A	G
10	rs34559754	0	3806697	C	T
10	rs11252075	0	3806700	C	T
10	rs7086418	0	3807128	T	C
10	rs11252076	0	3807145	C	T
10	rs79573417	0	3807316	C	T
10	rs4242761	0	3807517	G	A
10	rs4242762	0	3807541	C	G
10	rs4259742	0	3807544	G	A
10	rs4259743	0	3807852	G	A
10	rs78343032	0	3808002	G	A
10	rs141597493	0	3808029	T	C
10	rs191004953	0	3808054	G	A
10	rs183567923	0	3808055	A	T
10	rs7069366	0	3808352	G	A
10	rs74815438	0	3808536	G	A
10	rs75396070	0	3808543	T	C
10	rs75401360	0	3808925	T	C
10	rs77668567	0	3808941	G	C
10	rs11252077	0	3809243	G	A
10	rs79671842	0	3809246	T	C
10	rs60582545	0	3809342	A	T
10	rs72769389	0	3809383	C	G
10	rs10218947	0	3810104	A	G
10	rs11252078	0	3810499	T	C
10	rs7071559	0	3811042	T	C
10	rs11252080	0	3811212	A	G
10	rs11252081	0	3811244	T	G
10	rs12780313	0	3811492	C	T
10	rs60559534	0	3811535	T	A
10	rs61338567	0	3811547	T	C
10	rs61246704	0	3811559	T	C
10	rs10795074	0	3811740	C	G
10	rs12762783	0	3812082	A	C
10	rs7076536	0	3812240	T	C
10	rs7901715	0	3812484	T	C
10	rs7898844	0	3812857	A	G
10	rs7072597	0	3814236	G	T
10	rs57946929	0	3814521	C	T
10	rs6601757	0	3814644	C	T
10	rs6601758	0	3814773	C	T
10	rs2171302	0	3815292	C	T
10	rs1906143	0	3815373	C	T
10	rs80260928	0	3815832	C	G
10	rs10795075	0	3816180	C	T
10	rs116967405	0	3816330	G	A
10	rs145349551	0	3816339	T	C
10	rs2129438	0	3816851	T	C
10	rs78477337	0	3816919	G	T
10	rs73578369	0	3817132	G	A
10	rs73578373	0	3817413	C	T
10	rs7071909	0	3817494	A	T
10	rs11252088	0	3817515	C	T
10	rs2279414	0	3818058	A	G
10	rs2129439	0	3818497	C	T
10	rs78616463	0	3818682	T	C
10	rs61829725	0	3819168	T	C
10	rs7005	0	3819209	C	T
10	rs75254297	0	3819223	T	C
10	rs1043009	0	3819714	C	T
10	rs1043003	0	3820787	T	C
10	rs7634	0	3821327	A	T
10	rs1050046	0	3821506	G	A
10	rs17731	0	3821561	G	A
10	rs12414935	0	3823188	C	G
10	rs57966882	0	3823326	G	A
10	rs12221160	0	3823419	A	G
10	rs3829201	0	3823531	G	A
10	rs112847236	0	3823906	C	T
10	rs3750861	0	3824433	C	T
10	rs10795076	0	3825343	G	T
10	rs3793919	0	3825801	C	T
10	rs2388864	0	3826087	T	C
10	rs143202944	0	3826127	G	A
10	rs71477837	0	3826151	T	G
10	rs138787481	0	3826559	C	T
10	rs11544694	0	3827210	G	T
10	rs113950305	0	3827559	G	T
10	rs12253538	0	3827859	G	A
10	rs71477838	0	3827920	C	T
10	rs17135808	0	3828115	T	C
10	rs3829202	0	3828154	T	C
10	rs3812714	0	3828220	C	A
10	rs3812715	0	3828281	G	A
10	rs9633755	0	3829186	C	G
10	rs11252093	0	3829469	T	C
10	rs11252094	0	3829996	G	A
10	rs10904094	0	3830122	T	C
10	rs11252095	0	3830346	C	G
10	rs10904095	0	3830538	A	G
10	rs10904096	0	3830964	C	G
10	rs11252096	0	3831656	A	G
10	rs11252097	0	3831690	G	C
10	rs11252098	0	3831768	T	C
10	rs77382321	0	3832082	C	T
10	rs118065585	0	3832497	A	G
10	rs72771208	0	3832665	T	A
10	rs17249262	0	3833232	C	T
10	rs11252099	0	3833267	C	G
10	rs11252100	0	3833286	C	T
10	rs72771210	0	3833498	T	C
10	rs11252101	0	3833674	A	G
10	rs7090115	0	3833996	A	G
10	rs55809146	0	3834033	A	T
10	rs7083745	0	3834164	G	A
10	rs7084883	0	3834285	C	T
10	rs11252102	0	3834471	A	G
10	rs11252103	0	3834528	C	T
10	rs11252104	0	3835302	G	A
10	rs72771214	0	3835352	G	A
10	rs12774242	0	3835710	G	A
10	rs11595251	0	3836471	A	G
10	rs11597255	0	3836585	G	A
10	rs117313979	0	3836664	G	A
10	rs72771216	0	3836803	G	A
10	rs11596255	0	3837173	T	G
10	rs61829729	0	3837506	C	T
10	rs2388850	0	3837689	T	C
10	rs11596356	0	3837699	T	C
10	rs5006151	0	3837766	C	T
10	rs5006152	0	3837781	C	T
10	rs5006153	0	3837807	A	G
10	rs5006154	0	3837857	A	G
10	rs1872756	0	3838216	C	T
10	rs72771219	0	3838791	G	A
10	rs11252106	0	3838821	T	G
10	rs12773202	0	3838993	A	C
10	rs117955797	0	3839015	C	T
10	rs10508265	0	3839024	G	A
10	rs67762123	0	3839155	A	G
10	rs12253022	0	3839520	C	A
10	rs72771221	0	3839559	A	G
10	rs7919841	0	3839642	T	C
10	rs2388851	0	3839746	C	T
10	rs74113831	0	3839836	G	A
10	rs117991696	0	3839916	C	A
10	rs10508266	0	3840014	G	T
10	rs11597036	0	3841337	G	A
10	rs11592875	0	3841480	C	T
10	rs11252108	0	3842321	C	T
10	rs10904097	0	3842600	T	C
10	rs72771222	0	3842780	A	G
10	rs7918147	0	3843677	C	T
10	rs17249633	0	3843745	G	C
10	rs7898258	0	3844038	C	A
10	rs11252109	0	3844113	G	A
10	rs10904098	0	3844216	A	T
10	rs7897562	0	3844242	G	A
10	rs11596884	0	3844274	A	G
10	rs142507929	0	3844356	T	C
10	rs72771223	0	3845218	C	T
10	rs1872757	0	3845365	T	C
10	rs7906552	0	3846327	G	A
10	rs11598672	0	3846486	T	C
10	rs7082888	0	3846796	G	A
10	rs10508267	0	3846959	G	C
10	rs61829731	0	3847303	C	T
10	rs78965635	0	3848030	G	A
10	rs11252110	0	3848340	A	G
10	rs10508268	0	3848431	A	G
10	rs72771224	0	3848734	G	A
10	rs72771225	0	3848992	A	G
10	rs78288214	0	3848995	A	C
10	rs11597698	0	3849241	C	A
10	rs11597718	0	3849302	C	A
10	rs11597765	0	3849534	C	T
10	rs11593360	0	3849583	G	C
10	rs11597781	0	3849608	C	A
10	rs17135848	0	3850303	G	T
10	rs72771228	0	3850660	A	G
10	rs72771231	0	3850680	T	C
10	rs17135854	0	3850780	C	T
10	rs61829733	0	3850876	G	A
10	rs111607796	0	3850990	C	A
10	rs11252111	0	3851115	G	C
10	rs34180227	0	3851749	G	C
10	rs61829734	0	3852542	C	T
10	rs74842723	0	3852879	A	T
10	rs4881220	0	3853031	A	G
10	rs17842280	0	3853529	T	A
10	rs12358872	0	3854018	C	T
10	rs12358873	0	3854069	C	T
10	rs11252112	0	3854204	T	C
10	rs10430773	0	3854358	C	G
10	rs72771236	0	3854524	C	T
10	rs11252113	0	3854556	G	A
10	rs72771238	0	3854581	C	A
10	rs72771239	0	3854706	T	C
10	rs72771241	0	3854724	G	A
10	rs12245875	0	3856293	T	C
10	rs72478256	0	3856481	C	G
10	rs56121803	0	3856960	G	A
10	rs34414469	0	3857165	C	T
10	rs12268277	0	3857337	C	T
10	rs7097763	0	3857395	T	C
10	rs11252114	0	3857437	T	G
10	rs12248147	0	3857605	T	C
10	rs7094575	0	3857656	A	G
10	rs7077239	0	3857746	C	A
10	rs7076208	0	3857816	G	A
10	rs12761012	0	3858051	G	A
10	rs77418396	0	3858059	G	A
10	rs72771245	0	3858166	A	G
10	rs72771246	0	3858467	G	T
10	rs72771247	0	3858748	G	A
10	rs11252116	0	3858778	C	A
10	rs72771249	0	3858788	A	T
10	rs17842282	0	3859037	A	C
10	rs7910025	0	3859843	G	A
10	rs72771251	0	3860123	A	G
10	rs11252118	0	3860167	C	T
10	rs72771253	0	3860192	G	C
10	rs72771254	0	3860289	T	A
10	rs6601760	0	3860702	T	A
10	rs6601761	0	3860746	A	G
10	rs6601762	0	3860835	C	T
10	rs6601763	0	3860858	C	T
10	rs7082849	0	3861214	T	C
10	rs72771257	0	3861338	G	A
10	rs11252119	0	3861344	G	A
10	rs34354411	0	3861446	T	C
10	rs149397985	0	3861634	A	G
10	rs5002977	0	3861663	C	T
10	rs7904671	0	3861861	A	G
10	rs17842279	0	3862320	C	T
10	rs117511072	0	3862339	C	T
10	rs11252121	0	3862514	G	A
10	rs6601764	0	3862542	C	T
10	rs72771259	0	3862933	C	T
10	rs12266938	0	3862940	T	C
10	rs11252122	0	3863098	C	T
10	rs72771261	0	3863311	A	T
10	rs17328796	0	3863509	C	A
10	rs7896984	0	3863572	C	A
10	rs58989984	0	3863726	G	C
10	rs7896289	0	3863750	G	C
10	rs117717149	0	3863775	T	A
10	rs17328824	0	3863901	G	A
10	rs72771263	0	3864071	G	A
10	rs11252124	0	3864942	C	T
10	rs11252125	0	3864978	A	T
10	rs10904101	0	3865519	A	G
10	rs10904102	0	3865566	T	C
10	rs17250304	0	3865793	G	C
10	rs4880634	0	3866284	G	A
10	rs67058447	0	3866303	G	A
10	rs73582530	0	3866680	T	A
10	rs116844097	0	3867558	C	T
10	rs11594834	0	3867784	G	T
10	rs11599465	0	3867802	C	T
10	rs4880635	0	3868056	A	G
10	rs11252126	0	3868082	G	T
10	rs77693979	0	3868096	A	G
10	rs12569367	0	3868173	C	T
10	rs3829203	0	3868226	A	G
10	rs3812716	0	3868293	T	A
10	rs7914924	0	3868392	T	C
10	rs75737817	0	3868557	A	G
10	rs80061607	0	3868880	G	A
10	rs35345637	0	3869005	T	C
10	rs79261597	0	3870221	C	T
10	rs74911337	0	3870503	C	T
10	rs61829756	0	3870633	T	C
10	rs67423220	0	3870719	G	T
10	rs12569842	0	3871296	A	T
10	rs72771267	0	3871518	T	C
10	rs72771268	0	3871790	G	A
10	rs11592573	0	3871807	T	C
10	rs6601765	0	3872341	T	C
10	rs117418101	0	3872584	C	T
10	rs10904103	0	3872876	C	T
10	rs78198480	0	3873058	T	A
10	rs11252131	0	3874869	T	C
10	rs76398457	0	3874895	C	T
10	rs35090005	0	3875914	A	G
10	rs12245903	0	3876063	C	T
10	rs76818169	0	3876183	G	A
10	rs11597773	0	3877968	G	T
10	rs7915257	0	3878314	G	C
10	rs34711829	0	3878511	T	G
10	rs11596796	0	3878568	T	C
10	rs76564586	0	3879052	C	T
10	rs4128695	0	3879748	G	C
10	rs139862653	0	3880198	G	A
10	rs12252752	0	3880629	T	C
10	rs79281390	0	3881210	C	T
10	rs117167952	0	3881856	C	T
10	rs12414007	0	3882089	A	T
10	rs11252133	0	3882497	A	G
10	rs12415309	0	3882550	G	A
10	rs12415319	0	3882667	G	A
10	rs12414080	0	3882668	A	T
10	rs74318857	0	3882875	C	T
10	rs12765804	0	3883275	G	A
10	rs7919246	0	3884273	C	A
10	rs78424159	0	3884797	C	T
10	rs61828721	0	3884806	G	A
10	rs75091417	0	3885159	C	T
10	rs61828722	0	3885162	A	G
10	rs113897346	0	3885370	C	T
10	rs60558804	0	3885571	A	G
10	rs61464031	0	3885746	T	C
10	rs11595217	0	3885987	C	T
10	rs113598585	0	3886249	G	A
10	rs61828723	0	3886904	A	G
10	rs12411753	0	3887162	G	A
10	rs7900156	0	3887165	G	T
10	rs7901658	0	3887605	C	T
10	rs10904104	0	3887689	G	A
10	rs10904105	0	3887818	C	T
10	rs11252135	0	3887923	A	G
10	rs58371660	0	3888368	G	A
10	rs7904986	0	3888519	G	A
10	rs17135881	0	3888684	T	C
10	rs34270965	0	3888764	C	T
10	rs7906433	0	3888845	C	T
10	rs7897931	0	3889060	T	C
10	rs34088469	0	3889090	G	A
10	rs35291995	0	3889847	C	A
10	rs145539968	0	3890921	C	A
10	rs12571402	0	3890923	C	A
10	rs12571403	0	3890925	C	A
10	rs56784053	0	3891576	G	T
10	rs7907906	0	3892083	A	G
10	rs7923118	0	3892180	C	T
10	rs138890820	0	3892450	G	A
10	rs7911775	0	3892471	T	G
10	rs117725398	0	3892853	C	T
10	rs74228825	0	3893110	G	A
10	rs116992496	0	3893374	T	C
10	rs17135891	0	3893457	T	G
10	rs7897359	0	3893936	C	G
10	rs7897383	0	3893980	C	T
10	rs7897397	0	3894013	C	T
10	rs7896800	0	3894160	T	C
10	rs12261560	0	3894591	C	G
10	rs78923325	0	3894931	T	C
10	rs7912394	0	3895333	G	A
10	rs75146689	0	3895368	A	G
10	rs11252138	0	3896066	C	T
10	rs141532549	0	3896133	G	A
10	rs7905646	0	3896168	T	A
10	rs74514203	0	3896207	G	A
10	rs7902434	0	3896229	A	G
10	rs10795079	0	3896351	A	G
10	rs61828742	0	3896635	C	T
10	rs10904109	0	3896686	C	G
10	rs7906724	0	3897181	A	G
10	rs74113973	0	3897259	C	T
10	rs114391964	0	3897745	C	T
10	rs17135903	0	3898018	C	T
10	rs7895567	0	3898586	C	G
10	rs12784762	0	3898657	G	A
10	rs79797222	0	3898743	A	G
10	rs7895029	0	3898837	G	A
10	rs4600115	0	3898839	G	T
10	rs17329235	0	3898851	G	C
10	rs17135906	0	3899157	T	G
10	rs77767920	0	3899392	G	A
10	rs4351725	0	3899607	A	G
10	rs114924452	0	3899643	T	C
10	rs78933330	0	3899809	C	T
10	rs78765585	0	3899906	G	A
10	rs7100255	0	3900125	T	C
10	rs149472317	0	3900145	C	T
10	rs57383096	0	3900509	A	G
10	rs113699661	0	3901008	G	A
10	rs4514308	0	3901034	C	T
10	rs60603763	0	3901226	G	C
10	rs74935261	0	3902615	T	C
10	rs72771280	0	3902941	G	A
10	rs7918143	0	3903834	C	T
10	rs117988542	0	3904274	C	T
10	rs80334106	0	3904320	C	T
10	rs10795080	0	3905115	G	A
10	rs10904110	0	3905188	G	A
10	rs10795081	0	3905321	G	A
10	rs7911769	0	3905714	G	A
10	rs7901171	0	3905883	T	A
10	rs10904111	0	3906070	G	A
10	rs11252143	0	3906261	T	C
10	rs10795082	0	3906268	G	C
10	rs10795083	0	3906337	T	C
10	rs10751942	0	3906558	A	G
10	rs7905538	0	3906835	T	C
10	rs7902252	0	3906911	A	G
10	rs7905560	0	3907086	A	G
10	rs139027641	0	3907094	C	T
10	rs78298556	0	3907338	G	A
10	rs150040250	0	3907615	C	T
10	rs7921502	0	3907669	C	A
10	rs12414185	0	3907819	A	T
10	rs77905334	0	3908778	G	T
10	rs10904112	0	3908942	A	C
10	rs10904113	0	3909978	A	G
10	rs4881226	0	3910198	C	A
10	rs11252144	0	3910788	G	A
10	rs11252145	0	3910816	C	T
10	rs4604781	0	3910894	G	A
10	rs11592165	0	3910901	C	T
10	rs1570942	0	3911918	C	G
10	rs117804235	0	3912120	G	A
10	rs6601770	0	3913700	C	T
10	rs11252146	0	3913834	T	C
10	rs2148191	0	3913930	G	A
10	rs12775093	0	3914828	C	T
10	rs76947802	0	3914868	G	A
10	rs11252147	0	3914986	C	A
10	rs150414680	0	3915344	T	C
10	rs72771288	0	3915480	A	T
10	rs6601771	0	3915501	T	G
10	rs138140442	0	3915706	T	A
10	rs72771290	0	3916298	C	T
10	rs12357722	0	3916682	C	A
10	rs80043621	0	3917236	C	T
10	rs11252148	0	3917237	G	A
10	rs113572503	0	3917273	C	T
10	rs117143778	0	3917341	A	G
10	rs10904114	0	3917353	A	G
10	rs6601773	0	3917602	A	G
10	rs12049718	0	3917693	C	A
10	rs10904115	0	3918174	T	G
10	rs12267583	0	3918469	A	G
10	rs943029	0	3918640	T	C
10	rs112938652	0	3918918	T	C
10	rs7915947	0	3919001	C	T
10	rs7918233	0	3919071	G	A
10	rs7918238	0	3919081	G	A
10	rs10795084	0	3919243	G	C
10	rs10904116	0	3919765	T	C
10	rs139557686	0	3920467	G	A
10	rs10904117	0	3920586	G	T
10	rs9783264	0	3920602	G	C
10	rs10904118	0	3920681	A	G
10	rs2094179	0	3920818	G	A
10	rs943034	0	3921082	T	C
10	rs729440	0	3921137	T	C
10	rs118086899	0	3922332	C	T
10	rs137888039	0	3922728	A	T
10	rs74545849	0	3923117	G	A
10	rs117374259	0	3923486	T	G
10	rs11252151	0	3923656	C	T
10	rs10904119	0	3924328	C	A
10	rs4881228	0	3924383	T	C
10	rs11252152	0	3924743	C	T
10	rs10904120	0	3925238	G	A
10	rs79305127	0	3925553	C	T
10	rs3932533	0	3925728	A	G
10	rs4242763	0	3925729	T	C
10	rs150498816	0	3925957	A	G
10	rs11252155	0	3926536	C	T
10	rs12772876	0	3926646	A	G
10	rs72771298	0	3926658	A	T
10	rs74370947	0	3926818	A	T
10	rs79336617	0	3926851	C	A
10	rs12771235	0	3926920	G	A
10	rs7075364	0	3927451	C	T
10	rs10904121	0	3927988	C	T
10	rs77948131	0	3928109	C	A
10	rs17135941	0	3928287	A	G
10	rs114205980	0	3928372	T	C
10	rs11252157	0	3928464	C	A
10	rs76333436	0	3928508	G	C
10	rs7903926	0	3928528	G	C
10	rs11252158	0	3928657	T	C
10	rs12240700	0	3928995	C	T
10	rs10904122	0	3929075	G	A
10	rs10795086	0	3929526	T	C
10	rs75105372	0	3929719	A	G
10	rs4881229	0	3929820	T	A
10	rs10795087	0	3930326	C	T
10	rs10795088	0	3930424	A	G
10	rs17135945	0	3930571	T	C
10	rs55796111	0	3931142	T	C
10	rs6601775	0	3931196	C	A
10	rs7917039	0	3931326	G	A
10	rs10904123	0	3931524	G	C
10	rs10795089	0	3931840	G	A
10	rs11252162	0	3931878	C	T
10	rs10904124	0	3931904	C	T
10	rs10904126	0	3932025	C	A
10	rs5020527	0	3932360	A	G
10	rs11252163	0	3932397	T	A
10	rs17251434	0	3932531	A	G
10	rs4394730	0	3932606	C	T
10	rs12412574	0	3932870	T	C
10	rs7911268	0	3933171	A	G
10	rs112421645	0	3933272	T	C
10	rs10795090	0	3933404	T	C
10	rs11252165	0	3934379	T	A
10	rs11252167	0	3934490	G	C
10	rs10795091	0	3934526	C	T
10	rs10795092	0	3934581	G	T
10	rs76168616	0	3934846	G	A
10	rs11252168	0	3935402	A	G
10	rs11252169	0	3935589	T	G
10	rs943024	0	3935887	C	G
10	rs943025	0	3935933	T	C
10	rs943026	0	3935964	A	G
10	rs10904127	0	3937537	G	C
10	rs72772908	0	3937917	T	C
10	rs112519063	0	3937958	T	A
10	rs12415433	0	3937966	G	T
10	rs112426910	0	3938291	A	G
10	rs11252171	0	3938370	G	A
10	rs72772909	0	3938468	C	T
10	rs2148192	0	3938695	T	G
10	rs2148193	0	3938771	G	A
10	rs75793133	0	3939143	G	C
10	rs11252172	0	3939516	G	A
10	rs11252173	0	3939543	A	G
10	rs72772910	0	3939652	A	C
10	rs10795093	0	3939728	C	T
10	rs4881230	0	3939916	A	G
10	rs11252174	0	3939951	T	A
10	rs7902593	0	3940063	C	T
10	rs10795094	0	3940263	A	G
10	rs12257518	0	3940373	G	A
10	rs10904128	0	3940427	G	C
10	rs55863175	0	3940545	G	A
10	rs10795095	0	3940618	C	T
10	rs10795096	0	3940706	T	C
10	rs76068735	0	3941198	T	C
10	rs11252178	0	3941340	C	T
10	rs7088249	0	3942527	C	T
10	rs10795097	0	3942756	C	T
10	rs7358215	0	3943142	G	A
10	rs7900884	0	3943217	A	G
10	rs7076360	0	3943504	A	G
10	rs7080086	0	3943508	T	C
10	rs12263883	0	3943627	G	A
10	rs7076800	0	3943749	A	T
10	rs7092293	0	3943763	G	A
10	rs72772918	0	3944006	G	A
10	rs72772919	0	3944049	C	T
10	rs77334952	0	3944090	C	T
10	rs4881231	0	3944167	G	A
10	rs72772920	0	3944304	C	A
10	rs79944810	0	3944391	C	G
10	rs66572277	0	3944404	A	G
10	rs7917483	0	3945053	A	G
10	rs4881232	0	3945400	A	C
10	rs4880637	0	3945485	A	C
10	rs10904131	0	3945981	A	G
10	rs140204557	0	3945984	G	A
10	rs10795098	0	3946102	T	G
10	rs11252179	0	3946311	G	A
10	rs10736980	0	3946467	A	C
10	rs10751943	0	3946505	T	C
10	rs10732922	0	3946610	T	C
10	rs10736981	0	3946730	T	C
10	rs10736982	0	3946744	T	G
10	rs11598053	0	3946784	A	G
10	rs10732923	0	3946808	A	G
10	rs4880638	0	3946951	G	A
10	rs10732924	0	3946975	T	G
10	rs11599077	0	3947069	T	C
10	rs74823114	0	3947129	T	C
10	rs144412564	0	3947530	C	T
10	rs7086801	0	3947552	C	A
10	rs7085782	0	3947561	G	T
10	rs7085797	0	3947582	G	A
10	rs10904132	0	3947583	A	G
10	rs72772928	0	3947849	T	C
10	rs7910348	0	3947943	G	T
10	rs9651514	0	3948254	T	A
10	rs7915142	0	3948429	C	T
10	rs7899935	0	3948464	A	G
10	rs10904133	0	3948793	G	A
10	rs10904134	0	3948928	G	A
10	rs4881234	0	3949016	A	G
10	rs11252180	0	3949085	C	T
10	rs9651513	0	3949166	G	A
10	rs11252181	0	3949293	G	A
10	rs10795099	0	3949884	G	A
10	rs4457649	0	3950093	A	G
10	rs10795100	0	3950427	G	A
10	rs4328133	0	3950441	A	T
10	rs4364955	0	3950446	T	C
10	rs10904135	0	3950767	A	T
10	rs7912916	0	3951241	A	G
10	rs7896124	0	3951492	G	A
10	rs11252184	0	3952114	C	T
10	rs7901255	0	3952247	C	T
10	rs7901795	0	3952680	C	T
10	rs7350412	0	3952714	C	A
10	rs7905528	0	3953218	C	A
10	rs17252078	0	3953539	G	C
10	rs12217962	0	3954953	G	T
10	rs10450522	0	3955005	G	A
10	rs12764691	0	3955084	A	G
10	rs11592003	0	3955290	T	C
10	rs4572033	0	3956173	A	G
10	rs10795102	0	3956541	G	A
10	rs17136022	0	3956841	A	G
10	rs118020331	0	3957327	C	T
10	rs34496977	0	3957338	C	T
10	rs77727517	0	3957753	A	G
10	rs7900648	0	3957760	C	A
10	rs72772957	0	3959089	G	T
10	rs7908267	0	3959614	G	A
10	rs117317740	0	3960523	C	T
10	rs145498548	0	3961227	C	T
10	rs4881235	0	3962232	T	C
10	rs72772964	0	3962325	T	G
10	rs34094738	0	3963487	G	A
10	rs7894945	0	3963795	G	A
10	rs145455845	0	3963996	C	T
10	rs11252189	0	3964142	C	T
10	rs4999529	0	3965517	G	A
10	rs117858534	0	3966182	G	A
10	rs11598560	0	3966558	C	G
10	rs55718050	0	3966792	G	A
10	rs11593268	0	3970507	G	A
10	rs7903375	0	3970778	C	T
10	rs72772992	0	3970875	T	C
10	rs10904136	0	3971046	C	T
10	rs6601784	0	3972342	G	A
10	rs11599091	0	3972898	C	T
10	rs75011241	0	3973082	C	T
10	rs149428124	0	3973872	A	G
10	rs117675111	0	3974060	C	T
10	rs11595548	0	3974070	G	A
10	rs7092791	0	3974157	T	C
10	rs75559266	0	3974162	G	A
10	rs7076272	0	3975031	C	G
10	rs57468138	0	3975784	C	T
10	rs17136120	0	3976041	A	G
10	rs112334307	0	3976666	G	A
10	rs35323354	0	3976694	T	G
10	rs116893069	0	3979093	G	A
10	rs7919933	0	3979865	C	T
10	rs56131312	0	3980203	G	A
10	rs7912421	0	3980759	T	C
10	rs7893243	0	3980959	C	T
10	rs12773882	0	3981122	G	C
10	rs7071941	0	3981563	C	T
10	rs11252201	0	3981861	C	T
10	rs10751945	0	3982081	T	C
10	rs117015869	0	3982137	A	G
10	rs4880646	0	3982319	C	T
10	rs4880647	0	3982333	C	T
10	rs4881248	0	3982452	A	G
10	rs4881249	0	3982464	T	C
10	rs4880648	0	3982560	G	A
10	rs4880649	0	3982570	A	G
10	rs11252203	0	3982781	T	C
10	rs76416696	0	3983323	C	T
10	rs7081515	0	3983552	C	T
10	rs7921993	0	3983598	A	G
10	rs12771928	0	3983722	T	C
10	rs111757942	0	3984090	G	C
10	rs7094139	0	3984107	C	T
10	rs542807857	0	3984391	A	G
10	rs72773000	0	3984495	G	A
10	rs72773001	0	3984563	C	A
10	rs72773002	0	3984585	C	T
10	rs76535300	0	3984951	C	G
10	rs2031574	0	3985194	A	G
10	rs7099446	0	3985509	C	T
10	rs61829173	0	3985604	G	A
10	rs116989331	0	3986177	G	A
10	rs4881251	0	3986323	T	C
10	rs7070280	0	3986376	C	T
10	rs4881252	0	3986641	C	T
10	rs11252207	0	3987877	C	T
10	rs142553503	0	3987977	G	C
10	rs10904140	0	3988146	T	G
10	rs74875851	0	3988168	A	G
10	rs74465433	0	3988667	G	A
10	rs10904141	0	3988811	A	C
10	rs10904142	0	3988922	A	G
10	rs10904143	0	3988923	T	G
10	rs78839889	0	3989177	T	G
10	rs4630187	0	3989427	G	A
10	rs4600113	0	3989450	T	G
10	rs7894318	0	3989899	A	T
10	rs10904144	0	3990061	G	A
10	rs146192575	0	3990344	A	G
10	rs76139627	0	3990595	T	C
10	rs76343333	0	3990667	T	A
10	rs117698844	0	3990989	G	A
10	rs6601785	0	3991102	C	T
10	rs17338440	0	3991749	T	C
10	rs79581231	0	3991786	C	T
10	rs4880650	0	3992163	A	G
10	rs79314315	0	3992373	G	A
10	rs4880651	0	3992461	G	A
10	rs114151846	0	3993046	C	G
10	rs12778841	0	3993120	T	C
10	rs10795104	0	3993198	G	C
10	rs74114081	0	3993319	G	A
10	rs7895175	0	3993340	C	A
10	rs7911271	0	3993352	A	G
10	rs11599424	0	3993417	T	A
10	rs73584430	0	3993851	C	T
10	rs61829175	0	3994051	T	C
10	rs57306718	0	3994164	G	A
10	rs11813509	0	3994254	G	A
10	rs72774706	0	3994302	C	T
10	rs7082349	0	3994452	G	A
10	rs4881253	0	3995127	C	T
10	rs11252209	0	3995507	A	G
10	rs10904145	0	3996044	G	A
10	rs149635405	0	3996367	C	T
10	rs117824470	0	3996606	G	A
10	rs35695452	0	3996755	G	A
10	rs10904146	0	3997094	T	C
10	rs6601786	0	3997304	C	T
10	rs10795105	0	3997672	T	C
10	rs117569570	0	3998497	G	A
10	rs11595246	0	3998765	G	A
10	rs4881257	0	3998807	G	A
10	rs4881258	0	3999051	A	T
10	rs116938338	0	3999251	A	G
10	rs7898409	0	3999458	C	T
10	rs7898425	0	3999496	C	T
10	rs4881259	0	3999910	G	A
10	rs7098821	0	4000140	T	C
10	rs4881260	0	4000708	A	G
10	rs11252211	0	4000834	C	G
10	rs2025683	0	4001247	C	T
10	rs2025682	0	4001542	A	G
10	rs4607962	0	4001748	A	G
10	rs2031573	0	4001897	C	T
10	rs7895960	0	4002024	A	T
10	rs7895964	0	4002033	A	C
10	rs56154000	0	4002213	T	C
10	rs17338734	0	4002436	T	C
10	rs7899906	0	4002478	T	G
10	rs1409209	0	4002707	C	G
10	rs4593901	0	4002947	C	T
10	rs12217980	0	4003340	A	G
10	rs12253501	0	4003481	G	C
10	rs12219083	0	4003527	G	A
10	rs12780772	0	4003738	G	A
10	rs2025681	0	4004219	A	G
10	rs2025680	0	4004343	A	G
10	rs4881261	0	4004473	C	T
10	rs4881262	0	4004958	T	C
10	rs4881263	0	4005148	G	C
10	rs943027	0	4005259	A	G
10	rs6601787	0	4005682	A	G
10	rs6601788	0	4005870	G	C
10	rs7910684	0	4005967	G	A
10	rs7079191	0	4006579	T	G
10	rs7079341	0	4006693	T	C
10	rs10904149	0	4007263	A	G
10	rs35108768	0	4007623	C	G
10	rs77468633	0	4008321	A	G
10	rs7089266	0	4009105	A	G
10	rs7896628	0	4009583	G	A
10	rs7897103	0	4009926	G	A
10	rs4881264	0	4010313	T	C
10	rs145503956	0	4010447	C	T
10	rs56250932	0	4011134	G	A
10	rs7922194	0	4011350	A	G
10	rs6601790	0	4011424	C	T
10	rs72774715	0	4012161	C	T
10	rs72774717	0	4012469	G	A
10	rs10904150	0	4012906	C	T
10	rs7074790	0	4013328	A	T
10	rs11252217	0	4013335	A	G
10	rs11252218	0	4013757	T	A
10	rs7079128	0	4013761	T	A
10	rs10904151	0	4013922	C	T
10	rs7894640	0	4014037	G	A
10	rs11814797	0	4014044	C	T
10	rs57872033	0	4014087	A	T
10	rs4881265	0	4014680	G	T
10	rs4881266	0	4014690	G	T
10	rs7096204	0	4015091	T	G
10	rs7920244	0	4015693	T	C
10	rs7917286	0	4015857	A	T
10	rs10904152	0	4016050	A	C
10	rs10795106	0	4016135	T	C
10	rs10795107	0	4016152	G	A
10	rs10795108	0	4016185	T	C
10	rs10751946	0	4016343	C	T
10	rs10904153	0	4016457	A	G
10	rs10904157	0	4016818	T	C
10	rs11598382	0	4017063	A	G
10	rs10904158	0	4017175	C	T
10	rs10904159	0	4017347	T	C
10	rs10904160	0	4017504	A	G
10	rs10904161	0	4017608	T	C
10	rs11252221	0	4017630	G	T
10	rs11252222	0	4017659	C	T
10	rs11252225	0	4017708	T	C
10	rs72774723	0	4017814	C	T
10	rs10904162	0	4017906	T	C
10	rs10795109	0	4017955	A	G
10	rs10751947	0	4017987	A	G
10	rs10751948	0	4018095	T	C
10	rs75239913	0	4018356	G	A
10	rs12268528	0	4018466	T	A
10	rs72774724	0	4018622	T	C
10	rs11252229	0	4018726	A	G
10	rs7089590	0	4018745	G	A
10	rs11252230	0	4018960	C	T
10	rs7094696	0	4019368	C	G
10	rs10795110	0	4019424	A	G
10	rs10795111	0	4019564	C	T
10	rs10795112	0	4019668	A	T
10	rs10904163	0	4019754	A	G
10	rs11252232	0	4020133	C	T
10	rs4880652	0	4020156	A	G
10	rs76682609	0	4020556	T	A
10	rs10795113	0	4020600	A	G
10	rs10904164	0	4020635	A	G
10	rs10795114	0	4020701	G	A
10	rs10751949	0	4020714	G	A
10	rs10751950	0	4020768	T	C
10	rs10751951	0	4021078	G	A
10	rs10904165	0	4021286	C	A
10	rs78726987	0	4021424	C	A
10	rs77192643	0	4021546	A	T
10	rs11252235	0	4022304	C	G
10	rs4880653	0	4022450	C	T
10	rs11252236	0	4023054	C	T
10	rs2031579	0	4023229	A	G
10	rs2031578	0	4023403	A	G
10	rs7903823	0	4023557	G	A
10	rs10795115	0	4023855	A	G
10	rs73578609	0	4024880	G	A
10	rs12217249	0	4025644	A	T
10	rs12217258	0	4025730	A	T
10	rs11252237	0	4026125	A	G
10	rs56142939	0	4026346	C	G
10	rs11252238	0	4026403	G	A
10	rs11252239	0	4026406	T	C
10	rs151244031	0	4026632	G	A
10	rs77445136	0	4026982	A	G
10	rs10795116	0	4027024	A	T
10	rs142224025	0	4027109	A	G
10	rs7918069	0	4027213	T	C
10	rs11252240	0	4027338	G	A
10	rs11252241	0	4027426	A	T
10	rs11252242	0	4027462	A	T
10	rs61829195	0	4027584	C	T
10	rs11252243	0	4027595	A	G
10	rs61829210	0	4027778	C	T
10	rs2148189	0	4028083	G	A
10	rs2148188	0	4028151	A	G
10	rs17136237	0	4028155	G	T
10	rs56401617	0	4028834	C	T
10	rs12570958	0	4029215	T	A
10	rs4242767	0	4029670	G	T
10	rs4242768	0	4029755	T	G
10	rs10795117	0	4030448	G	T
10	rs10795118	0	4030590	G	A
10	rs7072577	0	4031002	A	G
10	rs11598225	0	4031063	C	T
10	rs4881269	0	4031519	G	A
10	rs56043214	0	4032013	G	A
10	rs72774726	0	4032305	A	C
10	rs67630759	0	4032380	G	A
10	rs145409051	0	4034220	G	A
10	rs12571162	0	4035123	T	C
10	rs72774728	0	4035701	C	G
10	rs150043681	0	4035991	A	G
10	rs78418176	0	4036940	G	A
10	rs11252249	0	4037207	C	T
10	rs12261882	0	4037831	G	A
10	rs61519757	0	4038270	A	G
10	rs9664331	0	4038347	A	C
10	rs117622707	0	4038360	C	T
10	rs11252250	0	4039217	G	T
10	rs7072426	0	4039691	C	T
10	rs4880655	0	4039724	G	A
10	rs943017	0	4039747	T	C
10	rs7072707	0	4039845	C	T
10	rs61829222	0	4040185	C	T
10	rs7094872	0	4040821	A	G
10	rs4364956	0	4041720	T	C
10	rs143090557	0	4041940	C	T
10	rs140953551	0	4041986	T	C
10	rs61829223	0	4042116	G	A
10	rs6601792	0	4042619	T	A
10	rs11252252	0	4043419	C	T
10	rs117962970	0	4043807	G	A
10	rs1540992	0	4044541	G	T
10	rs1540991	0	4044577	T	C
10	rs1540990	0	4044603	T	C
10	rs1540989	0	4044646	T	C
10	rs3927883	0	4044653	C	T
10	rs4880656	0	4045316	C	T
10	rs4880657	0	4045418	C	T
10	rs6601793	0	4045470	C	A
10	rs4880658	0	4045533	C	T
10	rs35545299	0	4046185	A	G
10	rs11252257	0	4046700	G	T
10	rs10904168	0	4047014	C	G
10	rs4881271	0	4047125	G	T
10	rs7073584	0	4048528	A	C
10	rs72774737	0	4048634	T	C
10	rs6601794	0	4048785	T	C
10	rs146440125	0	4048856	A	G
10	rs11252259	0	4048857	T	C
10	rs12268701	0	4048897	T	C
10	rs7917771	0	4049166	C	A
10	rs11252260	0	4049386	T	C
10	rs10218901	0	4049402	G	A
10	rs2148195	0	4049819	A	T
10	rs2031577	0	4050003	A	G
10	rs2031576	0	4050037	C	T
10	rs2031575	0	4050058	T	G
10	rs77655190	0	4050153	C	T
10	rs7098287	0	4050329	G	C
10	rs7098303	0	4050367	G	C
10	rs1570947	0	4051081	G	T
10	rs7075855	0	4053001	C	A
10	rs2645215	0	4053065	T	G
10	rs10751952	0	4053068	G	T
10	rs145307132	0	4053071	G	T
10	rs76222003	0	4053279	A	T
10	rs2397398	0	4053441	T	G
10	rs114950689	0	4054020	G	A
10	rs7077002	0	4054600	A	G
10	rs72774745	0	4054666	A	T
10	rs117881158	0	4055299	C	G
10	rs11597838	0	4055669	C	G
10	rs67401362	0	4056174	C	T
10	rs10508272	0	4056871	G	A
10	rs76476267	0	4057692	A	G
10	rs4242769	0	4057709	A	C
10	rs17131877	0	4057826	T	C
10	rs143046966	0	4058307	C	T
10	rs10795121	0	4058691	G	C
10	rs10751953	0	4058869	T	A
10	rs11252271	0	4059154	G	T
10	rs12241918	0	4059747	C	G
10	rs144438547	0	4059794	C	T
10	rs10904169	0	4061039	A	G
10	rs12268053	0	4061138	C	G
10	rs10904170	0	4061453	G	T
10	rs7092266	0	4061695	G	A
10	rs67567624	0	4062123	G	T
10	rs7919822	0	4062327	G	A
10	rs74698493	0	4062843	A	T
10	rs78929312	0	4063287	C	T
10	rs11252274	0	4063468	G	A
10	rs74764493	0	4063739	G	A
10	rs8181410	0	4063899	T	G
10	rs9988737	0	4063919	G	A
10	rs12769283	0	4063979	G	T
10	rs72774752	0	4063984	A	T
10	rs9988746	0	4064101	G	A
10	rs11252275	0	4064315	A	G
10	rs77378623	0	4065186	C	T
10	rs11252277	0	4065704	G	A
10	rs11252279	0	4065810	C	G
10	rs77547244	0	4065885	G	T
10	rs11252280	0	4066551	C	T
10	rs2249755	0	4066827	A	T
10	rs943020	0	4066984	A	G
10	rs943019	0	4067066	C	G
10	rs74117007	0	4067992	T	G
10	rs61829235	0	4068083	C	T
10	rs2765658	0	4068858	T	C
10	rs2453895	0	4068966	A	G
10	rs11252283	0	4068988	A	G
10	rs2765657	0	4069101	T	C
10	rs7896765	0	4069135	C	A
10	rs2765656	0	4069140	G	A
10	rs11252284	0	4069215	C	T
10	rs2765654	0	4069271	G	A
10	rs2031581	0	4069527	T	C
10	rs77912077	0	4069749	C	T
10	rs1008061	0	4070166	A	G
10	rs12246482	0	4070315	C	T
10	rs2250229	0	4070424	T	C
10	rs2250230	0	4070427	G	A
10	rs2291788	0	4070444	G	A
10	rs59137764	0	4071088	G	A
10	rs1540988	0	4071155	T	C
10	rs2645219	0	4071473	T	C
10	rs75718881	0	4071518	G	T
10	rs72774757	0	4071528	G	T
10	rs7068914	0	4071617	T	C
10	rs2645220	0	4071978	A	G
10	rs17131942	0	4072208	C	A
10	rs1886948	0	4072474	T	C
10	rs117945134	0	4073349	C	T
10	rs2765651	0	4073369	T	C
10	rs2765650	0	4074096	C	T
10	rs2645221	0	4074542	G	A
10	rs1540987	0	4074543	C	T
10	rs113864319	0	4074912	A	G
10	rs1540986	0	4074998	C	T
10	rs2645222	0	4075316	C	T
10	rs2765649	0	4075392	G	A
10	rs1886946	0	4075656	T	C
10	rs1886944	0	4075866	T	A
10	rs2765648	0	4076159	T	C
10	rs79005457	0	4076229	G	C
10	rs2645223	0	4076444	A	G
10	rs10904171	0	4076504	C	G
10	rs11252287	0	4076637	A	G
10	rs2645224	0	4076808	T	C
10	rs2645226	0	4077264	T	G
10	rs2645227	0	4077551	A	G
10	rs79129950	0	4077969	C	T
10	rs73585267	0	4078355	A	G
10	rs61829237	0	4079076	A	G
10	rs57365628	0	4079365	T	A
10	rs7093608	0	4079520	G	T
10	rs7474736	0	4081457	G	A
10	rs4480439	0	4081981	G	A
10	rs2765646	0	4082079	A	G
10	rs79465156	0	4082575	C	T
10	rs12260537	0	4082618	C	T
10	rs11252292	0	4082760	C	T
10	rs7074419	0	4082806	G	A
10	rs74381267	0	4083426	T	C
10	rs150429666	0	4083428	C	T
10	rs145872386	0	4085280	A	G
10	rs17340911	0	4085789	G	A
10	rs11252293	0	4085843	G	A
10	rs73585275	0	4085914	G	A
10	rs76404574	0	4085941	C	A
10	rs73585277	0	4085992	C	A
10	rs80025211	0	4086467	G	A
10	rs2453893	0	4086978	A	G
10	rs61829240	0	4087396	G	A
10	rs56009417	0	4087748	G	A
10	rs72774766	0	4088265	C	T
10	rs2765662	0	4088699	A	G
10	rs113493439	0	4088723	A	T
10	rs11252295	0	4089273	G	A
10	rs17131971	0	4089399	C	G
10	rs2765663	0	4089959	G	T
10	rs7087457	0	4090785	G	C
10	rs41344344	0	4091271	A	G
10	rs7092668	0	4091343	C	T
10	rs10904174	0	4091774	C	T
10	rs112224869	0	4091780	C	A
10	rs17341098	0	4092430	G	A
10	rs1325998	0	4092494	T	G
10	rs78249801	0	4093023	G	C
10	rs118180981	0	4093786	T	G
10	rs117016076	0	4093893	T	C
10	rs2645211	0	4094234	A	G
10	rs4881276	0	4094454	T	A
10	rs4880661	0	4095177	G	A
10	rs2765665	0	4096300	T	C
10	rs4147111	0	4097118	T	C
10	rs7904836	0	4097880	A	G
10	rs2645210	0	4098453	A	G
10	rs118096761	0	4098563	A	G
10	rs10751954	0	4099233	C	A
10	rs77736670	0	4100530	A	G
10	rs2251005	0	4101314	G	T
10	rs2935284	0	4101955	A	G
10	rs78492364	0	4102328	G	A
10	rs17256396	0	4102787	G	A
10	rs7078122	0	4103418	T	C
10	rs147338010	0	4103706	C	T
10	rs2986183	0	4103821	T	C
10	rs17256445	0	4103907	C	T
10	rs17131999	0	4104946	C	T
10	rs17341445	0	4105293	T	C
10	rs4539213	0	4107509	G	T
10	rs4397729	0	4107596	C	T
10	rs113415636	0	4107742	C	T
10	rs34718208	0	4108079	A	T
10	rs72774769	0	4109601	C	G
10	rs17341514	0	4109813	C	T
10	rs148993816	0	4110027	A	T
10	rs78410534	0	4110228	C	T
10	rs74828853	0	4110717	G	A
10	rs12242929	0	4111119	G	C
10	rs72774770	0	4111128	T	A
10	rs10904177	0	4112318	A	C
10	rs75339107	0	4112451	G	C
10	rs2067541	0	4113145	C	T
10	rs79807296	0	4113332	C	T
10	rs11252315	0	4113813	C	T
10	rs2003416	0	4114231	G	A
10	rs12774305	0	4114533	T	G
10	rs7914320	0	4114570	T	C
10	rs113557878	0	4114580	G	C
10	rs11252317	0	4115320	T	C
10	rs11252318	0	4115502	C	T
10	rs10508274	0	4115602	G	A
10	rs10508275	0	4115624	A	G
10	rs115375479	0	4116705	T	C
10	rs115584128	0	4117460	C	T
10	rs17132010	0	4118205	C	T
10	rs113496233	0	4118206	G	A
10	rs117336807	0	4118596	G	A
10	rs11252320	0	4118881	C	T
10	rs11252321	0	4119568	T	C
10	rs72774774	0	4120070	G	A
10	rs117025465	0	4120334	A	G
10	rs2397711	0	4120811	C	G
10	rs55764337	0	4120924	G	C
10	rs12413622	0	4121457	G	C
10	rs4880662	0	4121651	T	C
10	rs7341996	0	4121705	C	A
10	rs17132022	0	4121763	A	G
10	rs72774782	0	4121800	C	T
10	rs117498907	0	4122029	G	A
10	rs59302676	0	4122083	C	T
10	rs7074316	0	4122840	C	T
10	rs77348403	0	4122976	T	C
10	rs2397710	0	4124032	T	C
10	rs11252322	0	4124078	G	A
10	rs11252323	0	4124143	C	T
10	rs10736984	0	4124243	C	T
10	rs11252324	0	4124568	G	T
10	rs78195687	0	4125578	G	A
10	rs72774785	0	4125588	G	A
10	rs17132024	0	4126900	T	G
10	rs113328690	0	4127831	C	G
10	rs41304575	0	4127868	C	T
10	rs2069178	0	4128024	C	T
10	rs112766856	0	4128471	C	T
10	rs17341886	0	4128511	A	G
10	rs113533513	0	4128637	C	T
10	rs61829256	0	4128838	C	T
10	rs11252329	0	4129169	T	C
10	rs11252331	0	4129296	T	G
10	rs10751957	0	4129469	G	A
10	rs6601800	0	4130066	C	T
10	rs115080734	0	4130392	G	A
10	rs12763043	0	4130567	T	C
10	rs146528636	0	4131297	A	T
10	rs41289251	0	4131332	T	C
10	rs7096904	0	4132848	C	G
10	rs34455514	0	4132856	T	G
10	rs11252333	0	4133306	A	G
10	rs11252334	0	4133377	A	C
10	rs10904179	0	4133437	A	G
10	rs61829257	0	4133652	C	T
10	rs4881279	0	4134355	C	A
10	rs4881280	0	4134378	A	T
10	rs4881281	0	4134507	G	A
10	rs17132053	0	4134653	T	C
10	rs12049792	0	4134985	G	C
10	rs6601804	0	4135065	T	C
10	rs12049638	0	4135121	G	A
10	rs6601805	0	4135235	A	G
10	rs4880663	0	4135467	C	T
10	rs4881282	0	4135785	A	G
10	rs10795123	0	4136094	T	A
10	rs7090083	0	4136325	C	A
10	rs7090084	0	4136328	C	T
10	rs34274419	0	4136363	C	G
10	rs7090107	0	4136375	C	T
10	rs7073670	0	4136439	A	G
10	rs7073684	0	4136463	A	T
10	rs7073835	0	4136534	A	G
10	rs7089374	0	4136585	G	A
10	rs4298799	0	4136595	C	T
10	rs4298800	0	4136627	C	T
10	rs4297363	0	4136645	G	A
10	rs78455891	0	4136828	C	T
10	rs7078368	0	4137365	A	G
10	rs79208627	0	4137480	C	T
10	rs72776505	0	4137568	G	A
10	rs10904180	0	4137661	T	G
10	rs79193401	0	4137853	G	A
10	rs147877232	0	4137949	A	C
10	rs12220390	0	4138039	C	T
10	rs10904181	0	4138459	A	T
10	rs10904182	0	4138683	T	C
10	rs7087387	0	4138794	T	C
10	rs112898343	0	4138931	T	A
10	rs7091317	0	4139153	T	A
10	rs6601809	0	4139191	T	C
10	rs12769932	0	4139469	C	T
10	rs10904183	0	4139768	G	A
10	rs6601810	0	4140086	C	T
10	rs113745221	0	4140276	G	A
10	rs11252338	0	4140297	C	G
10	rs11252339	0	4140580	C	T
10	rs10904184	0	4140867	C	G
10	rs78494610	0	4140884	A	G
10	rs61831581	0	4140925	A	G
10	rs11252340	0	4141961	C	T
10	rs56214219	0	4141995	G	A
10	rs7350428	0	4142044	G	C
10	rs10904185	0	4142429	C	T
10	rs11597117	0	4142679	C	G
10	rs113588887	0	4142920	G	A
10	rs4881283	0	4143255	A	T
10	rs4881284	0	4143302	T	A
10	rs4881285	0	4143448	A	T
10	rs4881286	0	4143458	A	T
10	rs4881287	0	4143460	A	T
10	rs113024439	0	4143548	A	G
10	rs11252343	0	4143732	G	A
10	rs11252344	0	4143935	C	T
10	rs2894884	0	4143971	A	G
10	rs17257679	0	4144138	G	C
10	rs75478124	0	4144681	G	A
10	rs10904186	0	4144973	C	T
10	rs117719596	0	4145178	T	C
10	rs13313101	0	4145640	A	G
10	rs7074508	0	4145829	C	T
10	rs111390997	0	4145867	C	T
10	rs11252345	0	4145947	G	A
10	rs17257791	0	4146115	G	A
10	rs17342732	0	4146151	G	A
10	rs7079146	0	4146692	C	T
10	rs17132103	0	4147131	T	C
10	rs4268419	0	4147299	T	A
10	rs11252346	0	4147876	G	A
10	rs11252347	0	4148657	G	A
10	rs10904187	0	4148670	G	A
10	rs7897482	0	4148761	A	G
10	rs11252348	0	4148779	C	T
10	rs116914870	0	4148873	G	A
10	rs11252349	0	4148946	C	T
10	rs111868931	0	4148991	G	A
10	rs12219866	0	4149002	G	A
10	rs10795127	0	4149673	T	C
10	rs11252350	0	4149694	G	A
10	rs10751958	0	4149756	G	A
10	rs10904188	0	4150191	G	A
10	rs12265852	0	4150302	C	T
10	rs11252351	0	4150346	T	C
10	rs10795128	0	4150876	A	G
10	rs4881291	0	4151051	G	A
10	rs10795129	0	4151082	C	A
10	rs10795130	0	4151121	T	G
10	rs10795131	0	4151429	A	G
10	rs10736986	0	4151632	T	C
10	rs113642729	0	4151932	T	G
10	rs4880665	0	4152388	G	A
10	rs10904189	0	4152724	T	G
10	rs115370134	0	4153073	G	A
10	rs76370491	0	4153157	A	G
10	rs2397408	0	4153215	A	G
10	rs116896618	0	4153524	G	A
10	rs10904190	0	4155416	T	C
10	rs10751959	0	4155741	G	C
10	rs11252353	0	4156176	C	T
10	rs2397410	0	4156600	A	G
10	rs10904191	0	4157015	C	T
10	rs7070987	0	4157268	G	A
10	rs9651517	0	4157597	C	T
10	rs11594373	0	4157722	C	T
10	rs10795132	0	4157839	C	T
10	rs11594410	0	4157902	C	T
10	rs10795133	0	4157958	G	A
10	rs117434387	0	4158053	T	A
10	rs10795134	0	4158222	C	T
10	rs72776526	0	4158261	C	A
10	rs10904192	0	4158300	T	A
10	rs11252356	0	4158963	A	G
10	rs727994	0	4158966	C	T
10	rs77948667	0	4159307	T	C
10	rs12269604	0	4159514	G	A
10	rs11598350	0	4159561	T	C
10	rs1923402	0	4160469	A	C
10	rs723219	0	4160551	T	C
10	rs1923403	0	4160744	A	G
10	rs723220	0	4160758	C	T
10	rs2146058	0	4161357	G	A
10	rs72776531	0	4161776	A	G
10	rs12246060	0	4161925	A	T
10	rs113258137	0	4162268	G	A
10	rs79207056	0	4162765	A	G
10	rs11252357	0	4162801	A	G
10	rs1033778	0	4163148	G	A
10	rs1033779	0	4163279	A	C
10	rs11252360	0	4163983	G	A
10	rs10904194	0	4163987	G	A
10	rs11592324	0	4164249	C	T
10	rs7101224	0	4164331	T	C
10	rs1885477	0	4164366	T	C
10	rs10904195	0	4164550	C	T
10	rs76190129	0	4165256	G	A
10	rs11252361	0	4165325	T	A
10	rs76690564	0	4165999	A	T
10	rs11595827	0	4166713	A	G
10	rs72776537	0	4167284	T	C
10	rs11252362	0	4167540	G	T
10	rs10795136	0	4167580	G	A
10	rs76802240	0	4168339	G	A
10	rs11252363	0	4168497	A	G
10	rs7087085	0	4168659	T	G
10	rs11252364	0	4168660	G	A
10	rs1885475	0	4168846	A	C
10	rs10904196	0	4169040	G	T
10	rs35897259	0	4169140	A	T
10	rs77282453	0	4169757	G	A
10	rs77978797	0	4170651	G	A
10	rs9732075	0	4170794	T	C
10	rs4881297	0	4171103	C	A
10	rs72776538	0	4171198	A	T
10	rs1923392	0	4171265	T	A
10	rs10508276	0	4171714	C	T
10	rs11252367	0	4171751	A	G
10	rs10904197	0	4171967	A	C
10	rs17258608	0	4172259	G	A
10	rs10751962	0	4172711	C	T
10	rs10795138	0	4172732	T	G
10	rs112560481	0	4173588	T	G
10	rs17349974	0	4173666	G	A
10	rs61829376	0	4174711	G	A
10	rs57986186	0	4174883	T	G
10	rs147429254	0	4175098	C	A
10	rs112019528	0	4175472	A	G
10	rs79335867	0	4175910	A	G
10	rs68172044	0	4176819	C	T
10	rs116864519	0	4177948	G	A
10	rs7910597	0	4178026	G	T
10	rs72776543	0	4178275	A	T
10	rs17258741	0	4178639	T	C
10	rs59778746	0	4178712	C	G
10	rs112811595	0	4178820	A	G
10	rs12247651	0	4178976	G	A
10	rs150430801	0	4179266	T	C
10	rs12244138	0	4179366	T	C
10	rs147457514	0	4179662	G	A
10	rs79864245	0	4179961	G	A
10	rs112912834	0	4180039	C	T
10	rs77645612	0	4183434	C	G
10	rs55640115	0	4183907	A	G
10	rs11252372	0	4184215	T	A
10	rs113310253	0	4184527	T	C
10	rs4881298	0	4184635	C	A
10	rs72776546	0	4184660	C	T
10	rs78045773	0	4184693	T	C
10	rs12243807	0	4184768	T	A
10	rs75977114	0	4184778	T	C
10	rs74451489	0	4184976	C	T
10	rs79285680	0	4185281	T	C
10	rs111285638	0	4185950	G	A
10	rs11252374	0	4186228	G	A
10	rs72776549	0	4186610	T	A
10	rs142051287	0	4187108	C	T
10	rs4881299	0	4187316	A	G
10	rs7071854	0	4188000	G	A
10	rs111547737	0	4188060	A	T
10	rs4881300	0	4188294	C	T
10	rs6601817	0	4190058	A	G
10	rs74814402	0	4190488	G	C
10	rs72776554	0	4190738	G	A
10	rs11252376	0	4190795	T	C
10	rs73599500	0	4191224	C	A
10	rs68154769	0	4191361	A	G
10	rs72776555	0	4191615	C	G
10	rs113758611	0	4191861	G	A
10	rs7923955	0	4194279	T	C
10	rs72776556	0	4195318	G	A
10	rs76193981	0	4197277	A	G
10	rs112911178	0	4198569	G	A
10	rs118168208	0	4200498	A	C
10	rs76295150	0	4200758	G	A
10	rs73601413	0	4200859	G	C
10	rs73601414	0	4200919	G	A
10	rs143528828	0	4201261	C	T
10	rs111253786	0	4201276	C	T
10	rs11252377	0	4201439	C	T
10	rs117949398	0	4201637	C	G
10	rs61829377	0	4202582	C	A
10	rs12259410	0	4203156	A	G
10	rs149422404	0	4203347	G	T
10	rs140717193	0	4203540	G	A
10	rs7913465	0	4203580	C	T
10	rs145968490	0	4203634	G	A
10	rs10904200	0	4204309	C	T
10	rs11252379	0	4205646	T	A
10	rs12263895	0	4205729	A	G
10	rs7912112	0	4206088	C	T
10	rs7897041	0	4206194	A	G
10	rs75262120	0	4206342	T	C
10	rs183727800	0	4206580	T	C
10	rs73601427	0	4207374	C	T
10	rs7916036	0	4207398	G	A
10	rs11252381	0	4207411	T	C
10	rs7901893	0	4207447	A	G
10	rs7905739	0	4207840	T	G
10	rs1998329	0	4208192	A	G
10	rs184940102	0	4208489	C	T
10	rs145342042	0	4208654	C	G
10	rs10508273	0	4208924	C	A
10	rs7069837	0	4209856	C	T
10	rs61829379	0	4210112	C	T
10	rs2104169	0	4211557	G	A
10	rs117124488	0	4212229	C	T
10	rs6601819	0	4212260	T	G
10	rs76574091	0	4212265	C	A
10	rs7907648	0	4212277	C	T
10	rs4881301	0	4212543	G	A
10	rs4880666	0	4212595	T	C
10	rs61829381	0	4213647	C	T
10	rs7088561	0	4214123	T	A
10	rs7901753	0	4216138	C	T
10	rs7901790	0	4216219	C	T
10	rs17259303	0	4216358	C	T
10	rs17132251	0	4216511	A	C
10	rs76983293	0	4216863	A	C
10	rs11252385	0	4217047	A	G
10	rs72776559	0	4217272	G	A
10	rs57763566	0	4217465	G	T
10	rs4275521	0	4219333	A	C
10	rs76478104	0	4219508	G	A
10	rs139459587	0	4219856	A	G
10	rs17350653	0	4220308	C	T
10	rs1033783	0	4220955	G	T
10	rs1033784	0	4221064	C	T
10	rs72776562	0	4221168	G	A
10	rs12570198	0	4221492	A	G
10	rs55966175	0	4221512	C	A
10	rs12573516	0	4221513	C	T
10	rs12267612	0	4221715	C	G
10	rs2181123	0	4222099	T	C
10	rs75641862	0	4222217	G	A
10	rs7071998	0	4222270	C	T
10	rs7072145	0	4222387	C	T
10	rs1923405	0	4222609	C	T
10	rs150174377	0	4225085	A	G
10	rs78468304	0	4225363	C	T
10	rs140409112	0	4227644	C	T
10	rs75022433	0	4228148	T	C
10	rs78927388	0	4228400	G	A
10	rs79413275	0	4228801	G	A
10	rs149680612	0	4230685	A	G
10	rs17132264	0	4230714	C	T
10	rs77174802	0	4230838	C	T
10	rs76748522	0	4230926	A	G
10	rs12357579	0	4231358	A	G
10	rs76811604	0	4231429	A	T
10	rs74373122	0	4231793	G	A
10	rs115976767	0	4231888	C	G
10	rs7903024	0	4232474	A	G
10	rs7903027	0	4232480	A	T
10	rs7918294	0	4232512	C	A
10	rs1885476	0	4232538	G	A
10	rs1108079	0	4232937	G	T
10	rs7922038	0	4233037	C	T
10	rs1108080	0	4233048	A	G
10	rs77082383	0	4233834	G	A
10	rs2397411	0	4233932	T	G
10	rs77684340	0	4233966	C	T
10	rs911739	0	4234037	T	A
10	rs911740	0	4234040	A	C
10	rs117064324	0	4234108	G	A
10	rs10400074	0	4234143	C	G
10	rs9664133	0	4234915	C	T
10	rs74114655	0	4234917	T	C
10	rs79126949	0	4234924	C	T
10	rs11816123	0	4235328	C	G
10	rs7083871	0	4235466	C	A
10	rs61829384	0	4235648	G	T
10	rs12771303	0	4235831	T	G
10	rs75767190	0	4235948	C	T
10	rs113078548	0	4236078	G	A
10	rs10795140	0	4236655	A	G
10	rs34160202	0	4237186	T	C
10	rs113815484	0	4237509	C	T
10	rs9664754	0	4237510	C	T
10	rs61829385	0	4237701	G	A
10	rs9665736	0	4237708	T	C
10	rs111860922	0	4237927	G	A
10	rs35395842	0	4237930	T	C
10	rs113809633	0	4238273	T	C
10	rs879913	0	4238622	T	C
10	rs11252393	0	4238885	A	T
10	rs1810649	0	4238934	C	T
10	rs75163165	0	4239403	G	A
10	rs12262867	0	4240107	A	G
10	rs113718098	0	4240256	G	A
10	rs10751963	0	4240543	A	C
10	rs2181124	0	4240572	A	C
10	rs113488116	0	4240673	C	T
10	rs11252394	0	4240870	G	A
10	rs72776570	0	4240906	A	C
10	rs66969311	0	4241467	C	G
10	rs7096293	0	4241547	A	C
10	rs11252395	0	4241572	A	G
10	rs148743899	0	4241732	G	C
10	rs12359946	0	4241835	T	C
10	rs113527780	0	4242230	G	C
10	rs77294260	0	4242241	T	G
10	rs7070864	0	4242577	T	C
10	rs76218774	0	4242892	G	A
10	rs6601820	0	4243013	T	C
10	rs7074791	0	4243029	T	G
10	rs112321917	0	4243160	G	A
10	rs11813752	0	4243247	G	A
10	rs11817625	0	4243254	C	T
10	rs75968542	0	4243446	G	A
10	rs35875887	0	4243589	C	T
10	rs2397412	0	4243656	C	T
10	rs2397413	0	4243998	G	A
10	rs112106273	0	4244010	A	G
10	rs2397414	0	4244014	C	T
10	rs56838118	0	4244184	G	A
10	rs116966413	0	4244217	T	C
10	rs113834583	0	4244438	G	A
10	rs75152325	0	4244636	A	T
10	rs12263917	0	4244654	C	A
10	rs12263922	0	4244671	C	T
10	rs12248884	0	4244854	G	A
10	rs57444140	0	4245121	C	T
10	rs11598755	0	4245304	C	T
10	rs61829400	0	4245527	T	C
10	rs7072619	0	4245585	C	T
10	rs7073078	0	4245914	C	T
10	rs7094295	0	4245964	T	C
10	rs7094307	0	4245990	T	G
10	rs138952317	0	4246150	C	G
10	rs7918189	0	4246442	A	G
10	rs10904201	0	4247075	G	C
10	rs112981372	0	4247180	C	T
10	rs56124039	0	4247280	G	A
10	rs79173900	0	4247927	A	G
10	rs112397467	0	4248131	G	A
10	rs7087175	0	4248692	C	T
10	rs76280516	0	4248696	C	T
10	rs11815151	0	4248910	T	C
10	rs11815129	0	4249061	A	C
10	rs58150014	0	4249354	G	A
10	rs66719659	0	4249442	C	G
10	rs113631668	0	4249543	A	G
10	rs7914643	0	4249714	G	A
10	rs7914906	0	4249860	G	T
10	rs7915862	0	4249864	C	T
10	rs7900699	0	4249881	A	G
10	rs7914920	0	4249891	G	A
10	rs77229846	0	4249938	T	C
10	rs12243151	0	4250084	A	G
10	rs12264997	0	4250089	C	T
10	rs74921964	0	4250141	A	G
10	rs7079903	0	4250410	A	T
10	rs7096465	0	4250500	C	T
10	rs4589181	0	4250565	G	C
10	rs17132306	0	4250682	T	G
10	rs1077711	0	4250713	T	C
10	rs113473505	0	4250969	C	A
10	rs750400	0	4251459	G	A
10	rs56222175	0	4251861	A	T
10	rs7893487	0	4251909	C	T
10	rs7909661	0	4251994	A	C
10	rs6601822	0	4252171	C	T
10	rs17351057	0	4252928	T	C
10	rs11252396	0	4253071	C	T
10	rs75855882	0	4253108	C	A
10	rs1923406	0	4253193	T	C
10	rs1923407	0	4253584	G	T
10	rs72776586	0	4253783	T	C
10	rs7902314	0	4254566	T	A
10	rs75716584	0	4254987	C	G
10	rs78368128	0	4255447	G	A
10	rs12248154	0	4256165	C	T
10	rs12257390	0	4256279	T	C
10	rs79466746	0	4256482	T	G
10	rs111230022	0	4256661	C	A
10	rs1475097	0	4256975	T	C
10	rs1475098	0	4257317	T	C
10	rs12264756	0	4257585	G	A
10	rs112274544	0	4258228	T	G
10	rs58813206	0	4258865	C	T
10	rs10508277	0	4259123	T	C
10	rs77439956	0	4259136	G	T
10	rs17132334	0	4259467	C	A
10	rs55797905	0	4259615	G	A
10	rs17132337	0	4259717	A	G
10	rs140306098	0	4259808	C	G
10	rs149513217	0	4260190	C	T
10	rs112105606	0	4261055	C	A
10	rs145318014	0	4261131	C	A
10	rs1998327	0	4261202	T	C
10	rs75386717	0	4261785	A	G
10	rs7089420	0	4261814	G	T
10	rs725697	0	4261932	A	G
10	rs10508278	0	4263255	C	G
10	rs111332913	0	4263548	G	A
10	rs113531848	0	4264163	T	C
10	rs117543158	0	4264219	G	A
10	rs74611411	0	4264283	G	A
10	rs76926868	0	4264780	A	T
10	rs7475965	0	4264793	C	T
10	rs1998328	0	4265108	T	C
10	rs118020421	0	4265130	G	A
10	rs11252397	0	4265252	A	T
10	rs7895961	0	4265377	T	A
10	rs147040408	0	4265764	C	T
10	rs117655738	0	4265913	C	T
10	rs10904203	0	4266257	T	A
10	rs77898362	0	4266314	C	T
10	rs142150747	0	4266976	T	C
10	rs10795142	0	4267015	A	G
10	rs11252398	0	4267047	A	T
10	rs144493202	0	4267130	T	C
10	rs150939410	0	4267151	G	A
10	rs1022765	0	4268015	A	T
10	rs1022766	0	4268118	G	T
10	rs56252602	0	4268709	T	C
10	rs7913680	0	4269351	T	C
10	rs139573675	0	4269487	G	T
10	rs114145430	0	4269532	A	C
10	rs114625166	0	4269671	G	A
10	rs117319737	0	4270423	C	T
10	rs143246894	0	4270542	A	T
10	rs138446666	0	4270892	C	T
10	rs183205735	0	4270930	C	T
10	rs17132378	0	4271121	G	A
10	rs7078830	0	4271663	C	G
10	rs116725046	0	4272686	G	A
10	rs151187130	0	4273677	C	A
10	rs74678177	0	4274206	C	T
10	rs58303728	0	4274473	C	A
10	rs12262827	0	4274736	T	C
10	rs77121825	0	4275108	C	T
10	rs6601823	0	4275733	G	T
10	rs12240751	0	4275914	G	A
10	rs12257599	0	4276366	C	T
10	rs7098621	0	4276736	T	G
10	rs7098656	0	4276796	T	C
10	rs189579493	0	4276859	C	G
10	rs141008381	0	4277583	T	C
10	rs12267527	0	4277766	A	G
10	rs12267578	0	4277829	A	G
10	rs117446041	0	4278423	C	T
10	rs12269417	0	4278470	A	G
10	rs12246837	0	4278602	G	T
10	rs12269661	0	4278839	A	G
10	rs12262089	0	4278922	C	T
10	rs12262090	0	4278931	C	G
10	rs12262394	0	4280270	A	G
10	rs10795143	0	4280313	A	C
10	rs12264229	0	4280637	T	G
10	rs12264237	0	4280675	T	C
10	rs139980782	0	4280745	T	C
10	rs17132420	0	4281020	C	T
10	rs57647983	0	4281226	T	C
10	rs4584476	0	4282308	G	A
10	rs114191529	0	4282331	T	C
10	rs117482273	0	4282373	A	G
10	rs10904204	0	4284196	G	A
10	rs10904205	0	4284472	A	C
10	rs147732132	0	4284764	T	G
10	rs137890908	0	4285485	T	A
10	rs10795144	0	4285906	T	C
10	rs11252402	0	4286356	C	T
10	rs10904206	0	4286880	A	C
10	rs10904207	0	4286897	A	G
10	rs10904208	0	4287070	T	A
10	rs4881303	0	4287879	A	G
10	rs10795145	0	4288506	A	G
10	rs10795146	0	4288645	G	A
10	rs77764088	0	4288690	G	A
10	rs10751964	0	4289110	A	T
10	rs1570291	0	4289489	T	C
10	rs6601824	0	4289738	A	G
10	rs6601825	0	4289986	G	A
10	rs12264861	0	4290662	C	T
10	rs144726983	0	4291522	G	A
10	rs148102175	0	4292005	C	A
10	rs1923391	0	4292023	C	T
10	rs10904210	0	4292908	T	G
10	rs117059828	0	4292927	C	T
10	rs2146056	0	4293217	C	T
10	rs1535446	0	4294054	C	T
10	rs1535447	0	4294071	G	A
10	rs1535448	0	4294411	A	C
10	rs72776601	0	4294735	A	T
10	rs34045626	0	4294895	A	G
10	rs150500608	0	4295723	G	C
10	rs12260287	0	4295927	G	A
10	rs112888053	0	4295993	G	C
10	rs74114714	0	4296396	G	A
10	rs2397705	0	4297181	C	G
10	rs72778404	0	4297188	A	G
10	rs7081360	0	4298383	A	T
10	rs2025163	0	4299104	C	G
10	rs927411	0	4299702	T	C
10	rs1570292	0	4299793	C	T
10	rs1033780	0	4300041	G	A
10	rs10904211	0	4300320	G	A
10	rs116387391	0	4300712	A	T
10	rs10508279	0	4300734	C	G
10	rs2065089	0	4301143	T	C
10	rs4880667	0	4301773	G	A
10	rs4880668	0	4301788	T	C
10	rs10904212	0	4301819	T	C
10	rs11252408	0	4301823	C	T
10	rs75946107	0	4301843	A	C
10	rs4142672	0	4301844	C	T
10	rs4142673	0	4301860	A	G
10	rs4142674	0	4301956	C	T
10	rs117501441	0	4301964	C	G
10	rs2065090	0	4302839	A	T
10	rs12414707	0	4302863	T	C
10	rs10904213	0	4302993	T	C
10	rs17132458	0	4303052	A	G
10	rs3934212	0	4303110	G	A
10	rs4880673	0	4304254	G	A
10	rs10795147	0	4304582	A	T
10	rs10732925	0	4304611	C	T
10	rs10795148	0	4304670	G	C
10	rs11595086	0	4304810	C	T
10	rs11252425	0	4305181	T	C
10	rs10904214	0	4305322	C	G
10	rs10904215	0	4305509	G	A
10	rs10904216	0	4305557	A	G
10	rs113554813	0	4305705	A	C
10	rs10795149	0	4305729	A	G
10	rs10904217	0	4305823	G	T
10	rs11591340	0	4305955	G	A
10	rs7086966	0	4306292	C	T
10	rs10904218	0	4306421	G	A
10	rs10904219	0	4306457	G	C
10	rs77952052	0	4306488	C	T
10	rs1923394	0	4307011	C	T
10	rs2181121	0	4307507	G	A
10	rs1570293	0	4307813	G	A
10	rs118053330	0	4307880	A	T
10	rs72778418	0	4308241	T	A
10	rs10904220	0	4308957	A	G
10	rs12766787	0	4309859	C	T
10	rs7089481	0	4310060	A	G
10	rs78723484	0	4310366	G	T
10	rs113582419	0	4311793	T	C
10	rs2397706	0	4312080	C	A
10	rs12416154	0	4312104	A	C
10	rs72780532	0	4313481	A	C
10	rs56254661	0	4313607	G	A
10	rs74324524	0	4314006	C	T
10	rs56728252	0	4314691	T	C
10	rs34957303	0	4314919	A	G
10	rs61829416	0	4315042	A	G
10	rs77448112	0	4315150	T	C
10	rs7912330	0	4315357	A	C
10	rs7896160	0	4315368	C	T
10	rs79638305	0	4315534	G	T
10	rs11252432	0	4316225	A	T
10	rs4881310	0	4316510	G	A
10	rs79067095	0	4316888	G	A
10	rs111413388	0	4317242	G	C
10	rs139776270	0	4317290	T	C
10	rs7898137	0	4318732	T	C
10	rs11252435	0	4318963	C	A
10	rs1923395	0	4319640	T	C
10	rs1923396	0	4321300	C	T
```
