## Supplementary material for "Characterization of shared and ancestry-specific signals driving complex traits using multi-ancestry fine-mapping": s1_snps.txt

```
rs10904011
rs74484232
rs12774379
rs2147939
rs12355652
rs117800556
rs74632438
rs11251827
rs75769853
rs1325586
rs12415965
rs12413180
rs11251828
rs76759835
rs11251829
rs11251830
rs11251831
rs7069445
rs10795018
rs7094215
rs10904012
rs147742598
rs59774628
rs59213567
rs11251832
rs12161688
rs11251833
rs140230950
rs375055115
rs10904013
rs10904014
rs10904015
rs10904016
rs10904017
rs17135001
rs143138741
rs180747820
rs139958723
rs4881140
rs57180542
rs58633702
rs118062564
rs76370513
rs78298216
rs78645165
rs7899564
rs79987661
rs117309992
rs7899905
rs7918585
rs12763582
rs7912532
rs10795019
rs10795020
rs10904018
rs138348983
rs7079507
rs7099588
rs7070043
rs7070200
rs728938
rs728939
rs11593627
rs736052
rs736051
rs736050
rs736049
rs74774427
rs966282
rs79209987
rs10904019
rs72763768
rs12765094
rs966283
rs12765323
rs11251834
rs12766305
rs17291053
rs35563450
rs34649869
rs71502286
rs35743300
rs34243766
rs35253922
rs17135017
rs17135023
rs12778979
rs117897261
rs4881143
rs12779341
rs12784412
rs17135033
rs10795021
rs17155688
rs12766986
rs79018297
rs11251836
rs76396547
rs1886759
rs72763771
rs12356509
rs76306633
rs78538269
rs74402044
rs17135046
rs72763772
rs116932130
rs4881144
rs10736968
rs12256076
rs79516825
rs12764839
rs11251842
rs77237584
rs117864899
rs7068631
rs9787505
rs1886760
rs9787654
rs1886761
rs75935786
rs4881147
rs117679899
rs4881148
rs79974779
rs4576726
rs12357265
rs144558471
rs4881149
rs4881150
rs118163951
rs77966225
rs10795022
rs4881151
rs10751918
rs10751919
rs11251847
rs502397
rs548827
rs528650
rs549676
rs11592173
rs74537050
rs117575003
rs562636
rs145874727
rs149016108
rs143806699
rs477851
rs17291583
rs117676889
rs17219336
rs74328011
rs146992289
rs149548108
rs184338306
rs148511004
rs11592321
rs516386
rs77772121
rs17219363
rs72763779
rs61830638
rs1337382
rs4881152
rs1966200
rs1966201
rs1966202
rs79085619
rs1337380
rs141389793
rs73575946
rs7075325
rs10795024
rs111570083
rs12767138
rs112772752
rs12771321
rs4336936
rs61829096
rs12777735
rs58412547
rs184443007
rs12780031
rs12780211
rs143889126
rs737533
rs77760296
rs1807437
rs912838
rs11251853
rs11251854
rs77771913
rs139468055
rs36035519
rs12765037
rs112272055
rs34870421
rs74819854
rs77704182
rs12772610
rs11594429
rs4881155
rs4881156
rs140949642
rs1415464
rs721171
rs11598863
rs75911546
rs7067602
rs1572539
rs4881157
rs735155
rs4596978
rs61829099
rs965241
rs10795026
rs10904024
rs2297761
rs78821120
rs12415414
rs11597857
rs2050616
rs55827369
rs80084166
rs11597872
rs2038873
rs79192466
rs72763782
rs10795027
rs10751920
rs1033935
rs11814386
rs11251856
rs1033936
rs10904025
rs11251857
rs11251858
rs10795028
rs11251859
rs35191211
rs76257629
rs34033143
rs10795029
rs7895490
rs117851683
rs17135065
rs79971240
rs10736969
rs10736970
rs10736971
rs34017339
rs7922520
rs7903644
rs7913070
rs7894927
rs7894937
rs7094756
rs55670805
rs10736972
rs118120150
rs722828
rs72763798
rs1337381
rs7069744
rs61829137
rs7079506
rs67713240
rs7099623
rs1359526
rs6602045
rs144163289
rs7912405
rs7089145
rs143256019
rs147329380
rs75471568
rs112611894
rs142569527
rs77694992
rs2182195
rs7906503
rs7893931
rs7894297
rs12412589
rs12412590
rs61829138
rs715873
rs1408985
rs75303992
rs11251861
rs139238135
rs141599021
rs7901930
rs7901949
rs12415036
rs12250906
rs4271299
rs727772
rs139255671
rs11251863
rs117025592
rs78756945
rs143831900
rs10904026
rs72765304
rs4881160
rs2209500
rs144021951
rs10508252
rs78354122
rs4881161
rs4881162
rs12242981
rs2104433
rs117099053
rs11251865
rs61829139
rs78691811
rs2065936
rs11593302
rs79676722
rs4881163
rs10795030
rs35019229
rs7071864
rs11251866
rs12773260
rs12779983
rs76214292
rs10904027
rs17135159
rs148247737
rs188809371
rs10751922
rs10795031
rs1547165
rs118116115
rs11251868
rs10904028
rs79162117
rs12269016
rs1856130
rs117220371
rs118015832
rs6602047
rs77155358
rs4881164
rs927750
rs7070438
rs11251869
rs7090790
rs7918650
rs12261202
rs12781841
rs117944095
rs139656187
rs1570854
rs67117895
rs7085371
rs72765309
rs10795032
rs117335323
rs7904349
rs7080295
rs141083978
rs145136072
rs11251870
rs146337490
rs10904029
rs7898173
rs370735728
rs10751923
rs10508253
rs7082310
rs10904030
rs61829141
rs7894960
rs117985000
rs72765312
rs35459638
rs4486528
rs79502536
rs17135199
rs56325896
rs7909561
rs150680650
rs11251873
rs78755389
rs111337168
rs117135206
rs945799
rs17135208
rs77007477
rs12763688
rs66462211
rs181642934
rs4373823
rs112336311
rs8181300
rs79965823
rs17135209
rs78875630
rs61830471
rs79028713
rs10508254
rs10508255
rs10508256
rs4512737
rs7079024
rs76719981
rs7094002
rs112841237
rs61830472
rs10795033
rs11591499
rs76917466
rs74113155
rs76321369
rs79796594
rs76152180
rs80001241
rs77833791
rs61830473
rs7917213
rs7913248
rs1538099
rs1538098
rs58790415
rs57470768
rs7907932
rs76749458
rs4880612
rs79287362
rs4880613
rs78877672
rs7915980
rs11251876
rs7903436
rs4880615
rs4881165
rs7901480
rs7901618
rs7901736
rs10795035
rs10795036
rs10795038
rs10795039
rs7068437
rs142011071
rs7092993
rs7093269
rs7358073
rs10904031
rs10751927
rs58895764
rs60112809
rs2210964
rs2210963
rs10795040
rs10795041
rs10795042
rs10795043
rs10795044
rs10751928
rs1572537
rs1572536
rs11251880
rs35137867
rs11251881
rs10904033
rs10904034
rs72765335
rs4147145
rs4147144
rs4147143
rs10795045
rs72765337
rs4881166
rs4881167
rs1572538
rs111763673
rs17221368
rs11819416
rs11599597
rs945796
rs945797
rs945798
rs10904035
rs10904036
rs118038648
rs10904037
rs117149019
rs10736973
rs7915348
rs55964744
rs11817028
rs11813402
rs7071679
rs7071704
rs73584885
rs10904038
rs76907951
rs11592348
rs73584888
rs10904040
rs150013916
rs72765345
rs180816400
rs4881168
rs61830514
rs142141426
rs11251885
rs72765346
rs7098116
rs7084941
rs112295645
rs58191011
rs10795047
rs12415614
rs7920115
rs17135258
rs60032423
rs145569247
rs78872656
rs11251887
rs7067778
rs117937393
rs7082678
rs11251889
rs4881170
rs883634
rs883633
rs11251890
rs1890072
rs78512996
rs12249944
rs7068025
rs7068283
rs7894316
rs73586712
rs76884084
rs55725670
rs11251896
rs11251897
rs4881171
rs73586720
rs10795048
rs73586723
rs10795049
rs10904044
rs11251898
rs72635999
rs4881172
rs1890073
rs921414
rs12049661
rs17135269
rs60977746
rs77943245
rs55958294
rs117861775
rs145310841
rs12250998
rs12244863
rs12244869
rs61830519
rs183696340
rs191335432
rs151089409
rs141099931
rs1668532
rs139331371
rs58026777
rs184897955
rs193172194
rs61830526
rs148076478
rs11251903
rs7091818
rs7071829
rs7919585
rs4881173
rs78308798
rs12571618
rs76435902
rs12571849
rs17135273
rs56347778
rs12250340
rs12217619
rs78664220
rs79870844
rs113202990
rs4881175
rs72478255
rs4881176
rs689177
rs75014203
rs1964428
rs1036747
rs1961463
rs1975417
rs61830527
rs4881177
rs186489135
rs11251904
rs2053889
rs35139159
rs149078555
rs79767094
rs12264384
rs77106916
rs7088850
rs61830553
rs78954656
rs111823853
rs61556018
rs12241260
rs11251907
rs2165468
rs7088009
rs11251908
rs60568346
rs11251909
rs11251910
rs1543836
rs590984
rs483881
rs117365992
rs7095481
rs515984
rs609343
rs77537411
rs74113193
rs622898
rs75232203
rs7088080
rs11251911
rs10904048
rs11251912
rs494448
rs664760
rs1962663
rs17313838
rs80193187
rs10904049
rs1097232
rs1660984
rs74113197
rs17135292
rs620229
rs11251914
rs11251915
rs74113200
rs7099538
rs7084929
rs74778074
rs1660979
rs75239870
rs2275414
rs1660980
rs705455
rs7095342
rs117444578
rs116865304
rs1070335
rs10904050
rs627269
rs475544
rs694782
rs7900849
rs7477175
rs2017288
rs2017279
rs964162
rs77222856
rs7082020
rs12355804
rs767385
rs959509
rs767384
rs77899332
rs10795050
rs35225870
rs7074352
rs7092929
rs7097515
rs77751873
rs7072195
rs11592955
rs41313804
rs11251918
rs10751929
rs7907091
rs7896132
rs113722875
rs77318022
rs12247286
rs34746493
rs74115223
rs55991146
rs79744291
rs17135326
rs4880616
rs7910111
rs56295491
rs77363481
rs139414518
rs76966804
rs111354248
rs1561697
rs12264969
rs118067259
rs705472
rs61830555
rs137986116
rs12259888
rs76198393
rs11592500
rs11251924
rs12242016
rs10904052
rs11598148
rs80284767
rs7071396
rs11251925
rs17135332
rs12251261
rs79643402
rs11251926
rs11251927
rs12248196
rs590338
rs75526499
rs593798
rs7905709
rs591531
rs11591484
rs930454
rs12356958
rs11251928
rs684240
rs476079
rs12770731
rs113089274
rs71477827
rs499279
rs835321
rs11594791
rs78037693
rs633752
rs192339717
rs563341
rs645838
rs7096078
rs79723400
rs74911850
rs705475
rs630310
rs12244314
rs7900728
rs7900844
rs615019
rs11598081
rs10795051
rs10795052
rs77032874
rs6601733
rs7077666
rs77661181
rs56158501
rs7907192
rs555382
rs4601657
rs117529018
rs2066107
rs11251930
rs7072196
rs835324
rs6601735
rs835325
rs11599725
rs611726
rs2388790
rs10751930
rs10904053
rs7902505
rs685036
rs535539
rs667943
rs668923
rs80033641
rs11251933
rs12220313
rs651750
rs6601736
rs17135361
rs72765379
rs575738
rs79466126
rs7914011
rs191663815
rs10795054
rs7091007
rs11251934
rs7094903
rs10795055
rs705477
rs11598082
rs705478
rs9971129
rs72765381
rs7911273
rs191832513
rs72765382
rs7087981
rs11251935
rs715094
rs24401
rs72765385
rs611890
rs11251936
rs835960
rs661019
rs56071823
rs142575127
rs11251937
rs10795056
rs835957
rs835956
rs145448951
rs144690393
rs35126571
rs12761614
rs7917582
rs11251938
rs1890583
rs11251939
rs78851323
rs77410966
rs835954
rs10904054
rs10795058
rs10795059
rs10904055
rs77937560
rs72765389
rs7911947
rs76956592
rs11251941
rs77894027
rs10904056
rs7086377
rs11251942
rs111659487
rs7914587
rs551307
rs7899091
rs7898806
rs74113522
rs11594581
rs657478
rs11813201
rs527935
rs144313167
rs112849185
rs112930714
rs7907711
rs7084460
rs7068219
rs74113523
rs74113524
rs11814314
rs74113525
rs1823545
rs11815365
rs615778
rs17224469
rs3120978
rs1441266
rs1441265
rs11816418
rs117134765
rs11251946
rs74113529
rs57010557
rs10904057
rs57173011
rs7910956
rs11599037
rs72765392
rs697430
rs17315959
rs11251948
rs705458
rs145672540
rs10904058
rs12570734
rs55955719
rs599053
rs7092497
rs17135419
rs7077587
rs705459
rs12255997
rs11596313
rs588410
rs590646
rs74113592
rs75451635
rs75551192
rs11812097
rs11599148
rs34474159
rs11251951
rs76082578
rs11251952
rs7906888
rs72765396
rs144656222
rs619009
rs10904059
rs12772528
rs11251953
rs497589
rs6601737
rs17224806
rs7079458
rs11251954
rs2388792
rs488535
rs72765398
rs72765399
rs7918549
rs112863811
rs7068892
rs11251956
rs117189903
rs117893815
rs705462
rs144404226
rs11251958
rs11596339
rs11251959
rs35262720
rs17135433
rs115047518
rs114917780
rs17135436
rs17135438
rs7901529
rs592837
rs601074
rs74639386
rs72765401
rs149929239
rs2993773
rs1668538
rs1668537
rs1623441
rs80347961
rs548248525
rs3120979
rs3098745
rs12357508
rs56080426
rs74116107
rs67555085
rs835948
rs7901181
rs17316260
rs705464
rs74116115
rs1808116
rs79411691
rs7909115
rs78964781
rs17135445
rs7477804
rs619778
rs583633
rs72767106
rs76894657
rs705465
rs72767107
rs705466
rs9733532
rs190892978
rs113447705
rs866262
rs117986515
rs61829709
rs141178621
rs72767108
rs584700
rs80254098
rs12360514
rs75314231
rs17135476
rs72767109
rs72767110
rs72767111
rs77171196
rs12785154
rs72767113
rs11816894
rs629312
rs72767115
rs11511635
rs77731158
rs1070331
rs76436049
rs112250654
rs10904060
rs12218277
rs187471581
rs111704209
rs75140818
rs34872421
rs11251964
rs17135483
rs12573508
rs17135485
rs1839628
rs11251965
rs11251966
rs11251967
rs79064119
rs12218218
rs11251968
rs72767120
rs536226
rs72767121
rs705468
rs7908207
rs72767123
rs72767124
rs11251969
rs11251970
rs76544125
rs145473979
rs7093859
rs11251971
rs11251972
rs72767125
rs6601738
rs835955
rs139944618
rs72767126
rs555978
rs7070269
rs72767128
rs77545882
rs7919035
rs113138184
rs79021933
rs72767129
rs11251973
rs11251974
rs11251975
rs11591889
rs78165935
rs74116128
rs11599237
rs705471
rs11251976
rs11251977
rs76846379
rs11251978
rs79221132
rs7897954
rs7095860
rs74116130
rs12219707
rs7919625
rs150212862
rs7070619
rs17135522
rs151165594
rs72767132
rs80162176
rs72767134
rs6601739
rs11251979
rs17135529
rs74116145
rs11251980
rs1361329
rs59874431
rs72767137
rs10904062
rs74773166
rs72767139
rs60602074
rs1106278
rs115067585
rs12220881
rs11251982
rs2275413
rs7916975
rs7920083
rs7920197
rs7098140
rs2153235
rs9664317
rs4615921
rs7909512
rs12260361
rs79079890
rs59679352
rs11251983
rs7921150
rs11251984
rs12262514
rs112212350
rs67469685
rs67432703
rs79262974
rs190922957
rs7899426
rs7899593
rs73582273
rs7899713
rs7899735
rs4881184
rs4880619
rs7916727
rs7903758
rs72767147
rs137982335
rs7920622
rs77959948
rs61829714
rs2388858
rs2388859
rs181385446
rs11251986
rs10904063
rs10751934
rs11251987
rs11251988
rs11251989
rs11251990
rs11251991
rs12263611
rs56281455
rs74116174
rs12572942
rs76678009
rs12573672
rs76205087
rs11251992
rs10904064
rs7085518
rs2397327
rs2397328
rs7922321
rs7910525
rs7910529
rs7907254
rs3943151
rs2129441
rs7895754
rs4881185
rs187467013
rs2129442
rs77186815
rs35908220
rs4881186
rs74725383
rs12359488
rs12356388
rs12359524
rs11251995
rs59476649
rs76261989
rs78579136
rs12217707
rs10904066
rs12220765
rs11251996
rs139486384
rs113595135
rs7919384
rs111885216
rs112365818
rs58303943
rs76069864
rs7098197
rs11251997
rs11251998
rs72767151
rs117783102
rs1872752
rs1872753
rs7073176
rs7090831
rs10904068
rs10508257
rs78733046
rs12765657
rs35861439
rs17135579
rs76411114
rs61829741
rs61829742
rs61294962
rs10904069
rs12412149
rs11251999
rs11593021
rs11252000
rs61829743
rs61829745
rs61829746
rs6601742
rs2397330
rs7919717
rs75443677
rs11594259
rs74486749
rs11592727
rs189431562
rs11593209
rs7084185
rs7095969
rs7080692
rs6601743
rs7912035
rs55956324
rs7912146
rs11593871
rs77459412
rs7909212
rs7924299
rs7912685
rs4279919
rs10458784
rs11252002
rs10458785
rs10458786
rs11252003
rs12251769
rs10904072
rs7071534
rs4503427
rs7071810
rs7097658
rs10904073
rs7904600
rs12252155
rs72767157
rs61831072
rs60584803
rs12219804
rs10795061
rs7922652
rs75694770
rs10904074
rs11252004
rs10508258
rs10508259
rs6601744
rs12256130
rs61831073
rs7089769
rs117775390
rs17226417
rs11252005
rs11252006
rs11252007
rs9733856
rs12571616
rs11252010
rs4880620
rs4633344
rs11252011
rs112219017
rs183712748
rs143711193
rs10751935
rs61831074
rs12358414
rs72767166
rs4567349
rs6601745
rs11252013
rs10904077
rs74113415
rs11252014
rs66731395
rs187616829
rs4881189
rs4881190
rs12771533
rs11252015
rs11252016
rs11252017
rs4880621
rs4880622
rs10904078
rs11252018
rs11252019
rs11252020
rs150570181
rs11252021
rs61831080
rs75142075
rs144580647
rs10904079
rs11252022
rs12412703
rs873207
rs71477831
rs873208
rs117235615
rs2388852
rs2077643
rs3889857
rs10736976
rs7100092
rs7100211
rs61831081
rs113925720
rs11252024
rs11252025
rs11252026
rs11252027
rs17135610
rs7101350
rs10795063
rs4465277
rs56399937
rs11252028
rs10795064
rs11252029
rs150483490
rs12359426
rs10904080
rs61831082
rs11252030
rs11252031
rs74539728
rs72767179
rs11252033
rs6601746
rs6601747
rs61831084
rs78803196
rs10508260
rs11252034
rs11252035
rs11593610
rs2129446
rs80211347
rs61831085
rs10508261
rs7086246
rs4881192
rs4881193
rs4881194
rs11252036
rs7903138
rs4880623
rs77097015
rs11252037
rs61831086
rs2388853
rs11252038
rs11252039
rs10751937
rs1906145
rs11252040
rs12218418
rs138410769
rs7923221
rs11252041
rs7923636
rs7895630
rs6601748
rs7070699
rs6601749
rs12779859
rs61831087
rs10466268
rs4881195
rs12571407
rs4881197
rs4881198
rs12572864
rs144845021
rs61831102
rs79103627
rs2220306
rs11252042
rs78201511
rs3852451
rs78500104
rs17135672
rs12218282
rs61831103
rs4001953
rs11252043
rs12218626
rs61831104
rs2892619
rs7095480
rs61831105
rs6601750
rs12572490
rs61831106
rs2388854
rs1872759
rs1872758
rs11252044
rs61831107
rs2388855
rs2171303
rs7893957
rs2129445
rs2129444
rs7917601
rs7906487
rs7906744
rs61831109
rs80275326
rs112026274
rs112283705
rs61831110
rs61831111
rs61831112
rs10508262
rs7915928
rs61831113
rs4881203
rs61831114
rs17135698
rs7921058
rs4881204
rs61831115
rs72769304
rs4881205
rs4131577
rs61831116
rs66529620
rs61831117
rs61831118
rs72769306
rs72769307
rs11597829
rs61831119
rs72769309
rs61831125
rs7068405
rs12355393
rs61831126
rs12570318
rs72769311
rs11252048
rs11252049
rs61831127
rs61831128
rs61831129
rs72769316
rs117543901
rs149529576
rs11599523
rs17135711
rs61831130
rs17325819
rs56095680
rs61831131
rs75261341
rs11252052
rs61831132
rs55884779
rs11252053
rs72769322
rs61831133
rs61831134
rs61831135
rs61831136
rs17228134
rs17325889
rs61831137
rs17228197
rs72769326
rs4488095
rs4528214
rs2129448
rs2129447
rs10751938
rs2388861
rs6601751
rs61831153
rs61831154
rs2388860
rs11252054
rs9702253
rs11252055
rs7922282
rs9702252
rs7908261
rs7923384
rs10904084
rs12570343
rs7088889
rs4001951
rs4001950
rs61831155
rs61831156
rs72769337
rs72769338
rs61831157
rs11252056
rs11252057
rs61831158
rs72769341
rs61831159
rs11252058
rs2388862
rs4881207
rs7094467
rs7077025
rs139204410
rs7094797
rs7080817
rs2171300
rs2171299
rs79201692
rs118107676
rs58393652
rs4881208
rs7069135
rs4881209
rs2171298
rs11252059
rs2171297
rs7910472
rs7898664
rs12778968
rs7895469
rs11592787
rs77161132
rs7909953
rs74481813
rs35190371
rs11599366
rs112927560
rs17326134
rs56939961
rs11252060
rs7074913
rs4881211
rs4880626
rs72769348
rs144087644
rs113045940
rs7095458
rs61832160
rs7073555
rs7095837
rs7075256
rs7092991
rs10795066
rs10795067
rs11252061
rs77222728
rs7078384
rs7078522
rs117439493
rs6601752
rs7080166
rs2892621
rs71477833
rs72769354
rs113917147
rs36089038
rs11252062
rs114429489
rs17326358
rs4880627
rs7089959
rs10736978
rs78409289
rs7094917
rs4880628
rs112107384
rs11252063
rs116865555
rs6601753
rs10904087
rs60132804
rs10795068
rs72769357
rs12414827
rs4881214
rs4881215
rs4881218
rs2894868
rs78852454
rs79337291
rs4880630
rs12764632
rs12254418
rs7068588
rs10508263
rs118103806
rs77308314
rs11595417
rs112244212
rs10904088
rs77825116
rs61829681
rs2171304
rs10795069
rs12780504
rs2397331
rs72769362
rs78049715
rs10795070
rs73574471
rs7911303
rs17247987
rs11599575
rs10904089
rs12263723
rs10795071
rs74550837
rs2279415
rs11252068
rs12572121
rs2129440
rs2279416
rs11252069
rs12218020
rs12241804
rs7085102
rs7089722
rs11252070
rs7089867
rs7090260
rs35811062
rs7918940
rs7393221
rs72769375
rs6601755
rs2397326
rs72769376
rs72769377
rs17135778
rs7896849
rs72769378
rs59359531
rs57666971
rs59386462
rs72769379
rs1872749
rs1872750
rs1872751
rs72769381
rs72769382
rs2171301
rs17327128
rs56086712
rs4880631
rs72769385
rs72769386
rs3829199
rs3750858
rs3750859
rs150198157
rs61094588
rs2279417
rs41314618
rs2279418
rs2279419
rs73576368
rs58796267
rs10508264
rs1872755
rs3829200
rs117447313
rs10795072
rs78037218
rs17327205
rs11252072
rs10795073
rs78432054
rs7093488
rs79266111
rs7078292
rs11252073
rs7094145
rs7078708
rs34559754
rs11252075
rs7086418
rs11252076
rs79573417
rs4242761
rs4242762
rs4259742
rs4259743
rs78343032
rs141597493
rs191004953
rs183567923
rs7069366
rs74815438
rs75396070
rs75401360
rs77668567
rs11252077
rs79671842
rs60582545
rs72769389
rs10218947
rs11252078
rs7071559
rs11252080
rs11252081
rs12780313
rs60559534
rs61338567
rs61246704
rs10795074
rs12762783
rs7076536
rs7901715
rs7898844
rs7072597
rs57946929
rs6601757
rs6601758
rs2171302
rs1906143
rs80260928
rs10795075
rs116967405
rs145349551
rs2129438
rs78477337
rs73578369
rs73578373
rs7071909
rs11252088
rs2279414
rs2129439
rs78616463
rs61829725
rs7005
rs75254297
rs1043009
rs1043003
rs7634
rs1050046
rs17731
rs12414935
rs57966882
rs12221160
rs3829201
rs112847236
rs3750861
rs10795076
rs3793919
rs2388864
rs143202944
rs71477837
rs138787481
rs11544694
rs113950305
rs12253538
rs71477838
rs17135808
rs3829202
rs3812714
rs3812715
rs9633755
rs11252093
rs11252094
rs10904094
rs11252095
rs10904095
rs10904096
rs11252096
rs11252097
rs11252098
rs77382321
rs118065585
rs72771208
rs17249262
rs11252099
rs11252100
rs72771210
rs11252101
rs7090115
rs55809146
rs7083745
rs7084883
rs11252102
rs11252103
rs11252104
rs72771214
rs12774242
rs11595251
rs11597255
rs117313979
rs72771216
rs11596255
rs61829729
rs2388850
rs11596356
rs5006151
rs5006152
rs5006153
rs5006154
rs1872756
rs72771219
rs11252106
rs12773202
rs117955797
rs10508265
rs67762123
rs12253022
rs72771221
rs7919841
rs2388851
rs74113831
rs117991696
rs10508266
rs11597036
rs11592875
rs11252108
rs10904097
rs72771222
rs7918147
rs17249633
rs7898258
rs11252109
rs10904098
rs7897562
rs11596884
rs142507929
rs72771223
rs1872757
rs7906552
rs11598672
rs7082888
rs10508267
rs61829731
rs78965635
rs11252110
rs10508268
rs72771224
rs72771225
rs78288214
rs11597698
rs11597718
rs11597765
rs11593360
rs11597781
rs17135848
rs72771228
rs72771231
rs17135854
rs61829733
rs111607796
rs11252111
rs34180227
rs61829734
rs74842723
rs4881220
rs17842280
rs12358872
rs12358873
rs11252112
rs10430773
rs72771236
rs11252113
rs72771238
rs72771239
rs72771241
rs12245875
rs72478256
rs56121803
rs34414469
rs12268277
rs7097763
rs11252114
rs12248147
rs7094575
rs7077239
rs7076208
rs12761012
rs77418396
rs72771245
rs72771246
rs72771247
rs11252116
rs72771249
rs17842282
rs7910025
rs72771251
rs11252118
rs72771253
rs72771254
rs6601760
rs6601761
rs6601762
rs6601763
rs7082849
rs72771257
rs11252119
rs34354411
rs149397985
rs5002977
rs7904671
rs17842279
rs117511072
rs11252121
rs6601764
rs72771259
rs12266938
rs11252122
rs72771261
rs17328796
rs7896984
rs58989984
rs7896289
rs117717149
rs17328824
rs72771263
rs11252124
rs11252125
rs10904101
rs10904102
rs17250304
rs4880634
rs67058447
rs73582530
rs116844097
rs11594834
rs11599465
rs4880635
rs11252126
rs77693979
rs12569367
rs3829203
rs3812716
rs7914924
rs75737817
rs80061607
rs35345637
rs79261597
rs74911337
rs61829756
rs67423220
rs12569842
rs72771267
rs72771268
rs11592573
rs6601765
rs117418101
rs10904103
rs78198480
rs11252131
rs76398457
rs35090005
rs12245903
rs76818169
rs11597773
rs7915257
rs34711829
rs11596796
rs76564586
rs4128695
rs139862653
rs12252752
rs79281390
rs117167952
rs12414007
rs11252133
rs12415309
rs12415319
rs12414080
rs74318857
rs12765804
rs7919246
rs78424159
rs61828721
rs75091417
rs61828722
rs113897346
rs60558804
rs61464031
rs11595217
rs113598585
rs61828723
rs12411753
rs7900156
rs7901658
rs10904104
rs10904105
rs11252135
rs58371660
rs7904986
rs17135881
rs34270965
rs7906433
rs7897931
rs34088469
rs35291995
rs145539968
rs12571402
rs12571403
rs56784053
rs7907906
rs7923118
rs138890820
rs7911775
rs117725398
rs74228825
rs116992496
rs17135891
rs7897359
rs7897383
rs7897397
rs7896800
rs12261560
rs78923325
rs7912394
rs75146689
rs11252138
rs141532549
rs7905646
rs74514203
rs7902434
rs10795079
rs61828742
rs10904109
rs7906724
rs74113973
rs114391964
rs17135903
rs7895567
rs12784762
rs79797222
rs7895029
rs4600115
rs17329235
rs17135906
rs77767920
rs4351725
rs114924452
rs78933330
rs78765585
rs7100255
rs149472317
rs57383096
rs113699661
rs4514308
rs60603763
rs74935261
rs72771280
rs7918143
rs117988542
rs80334106
rs10795080
rs10904110
rs10795081
rs7911769
rs7901171
rs10904111
rs11252143
rs10795082
rs10795083
rs10751942
rs7905538
rs7902252
rs7905560
rs139027641
rs78298556
rs150040250
rs7921502
rs12414185
rs77905334
rs10904112
rs10904113
rs4881226
rs11252144
rs11252145
rs4604781
rs11592165
rs1570942
rs117804235
rs6601770
rs11252146
rs2148191
rs12775093
rs76947802
rs11252147
rs150414680
rs72771288
rs6601771
rs138140442
rs72771290
rs12357722
rs80043621
rs11252148
rs113572503
rs117143778
rs10904114
rs6601773
rs12049718
rs10904115
rs12267583
rs943029
rs112938652
rs7915947
rs7918233
rs7918238
rs10795084
rs10904116
rs139557686
rs10904117
rs9783264
rs10904118
rs2094179
rs943034
rs729440
rs118086899
rs137888039
rs74545849
rs117374259
rs11252151
rs10904119
rs4881228
rs11252152
rs10904120
rs79305127
rs3932533
rs4242763
rs150498816
rs11252155
rs12772876
rs72771298
rs74370947
rs79336617
rs12771235
rs7075364
rs10904121
rs77948131
rs17135941
rs114205980
rs11252157
rs76333436
rs7903926
rs11252158
rs12240700
rs10904122
rs10795086
rs75105372
rs4881229
rs10795087
rs10795088
rs17135945
rs55796111
rs6601775
rs7917039
rs10904123
rs10795089
rs11252162
rs10904124
rs10904126
rs5020527
rs11252163
rs17251434
rs4394730
rs12412574
rs7911268
rs112421645
rs10795090
rs11252165
rs11252167
rs10795091
rs10795092
rs76168616
rs11252168
rs11252169
rs943024
rs943025
rs943026
rs10904127
rs72772908
rs112519063
rs12415433
rs112426910
rs11252171
rs72772909
rs2148192
rs2148193
rs75793133
rs11252172
rs11252173
rs72772910
rs10795093
rs4881230
rs11252174
rs7902593
rs10795094
rs12257518
rs10904128
rs55863175
rs10795095
rs10795096
rs76068735
rs11252178
rs7088249
rs10795097
rs7358215
rs7900884
rs7076360
rs7080086
rs12263883
rs7076800
rs7092293
rs72772918
rs72772919
rs77334952
rs4881231
rs72772920
rs79944810
rs66572277
rs7917483
rs4881232
rs4880637
rs10904131
rs140204557
rs10795098
rs11252179
rs10736980
rs10751943
rs10732922
rs10736981
rs10736982
rs11598053
rs10732923
rs4880638
rs10732924
rs11599077
rs74823114
rs144412564
rs7086801
rs7085782
rs7085797
rs10904132
rs72772928
rs7910348
rs9651514
rs7915142
rs7899935
rs10904133
rs10904134
rs4881234
rs11252180
rs9651513
rs11252181
rs10795099
rs4457649
rs10795100
rs4328133
rs4364955
rs10904135
rs7912916
rs7896124
rs11252184
rs7901255
rs7901795
rs7350412
rs7905528
rs17252078
rs12217962
rs10450522
rs12764691
rs11592003
rs4572033
rs10795102
rs17136022
rs118020331
rs34496977
rs77727517
rs7900648
rs72772957
rs7908267
rs117317740
rs145498548
rs4881235
rs72772964
rs34094738
rs7894945
rs145455845
rs11252189
rs4999529
rs117858534
rs11598560
rs55718050
rs11593268
rs7903375
rs72772992
rs10904136
rs6601784
rs11599091
rs75011241
rs149428124
rs117675111
rs11595548
rs7092791
rs75559266
rs7076272
rs57468138
rs17136120
rs112334307
rs35323354
rs116893069
rs7919933
rs56131312
rs7912421
rs7893243
rs12773882
rs7071941
rs11252201
rs10751945
rs117015869
rs4880646
rs4880647
rs4881248
rs4881249
rs4880648
rs4880649
rs11252203
rs76416696
rs7081515
rs7921993
rs12771928
rs111757942
rs7094139
rs542807857
rs72773000
rs72773001
rs72773002
rs76535300
rs2031574
rs7099446
rs61829173
rs116989331
rs4881251
rs7070280
rs4881252
rs11252207
rs142553503
rs10904140
rs74875851
rs74465433
rs10904141
rs10904142
rs10904143
rs78839889
rs4630187
rs4600113
rs7894318
rs10904144
rs146192575
rs76139627
rs76343333
rs117698844
rs6601785
rs17338440
rs79581231
rs4880650
rs79314315
rs4880651
rs114151846
rs12778841
rs10795104
rs74114081
rs7895175
rs7911271
rs11599424
rs73584430
rs61829175
rs57306718
rs11813509
rs72774706
rs7082349
rs4881253
rs11252209
rs10904145
rs149635405
rs117824470
rs35695452
rs10904146
rs6601786
rs10795105
rs117569570
rs11595246
rs4881257
rs4881258
rs116938338
rs7898409
rs7898425
rs4881259
rs7098821
rs4881260
rs11252211
rs2025683
rs2025682
rs4607962
rs2031573
rs7895960
rs7895964
rs56154000
rs17338734
rs7899906
rs1409209
rs4593901
rs12217980
rs12253501
rs12219083
rs12780772
rs2025681
rs2025680
rs4881261
rs4881262
rs4881263
rs943027
rs6601787
rs6601788
rs7910684
rs7079191
rs7079341
rs10904149
rs35108768
rs77468633
rs7089266
rs7896628
rs7897103
rs4881264
rs145503956
rs56250932
rs7922194
rs6601790
rs72774715
rs72774717
rs10904150
rs7074790
rs11252217
rs11252218
rs7079128
rs10904151
rs7894640
rs11814797
rs57872033
rs4881265
rs4881266
rs7096204
rs7920244
rs7917286
rs10904152
rs10795106
rs10795107
rs10795108
rs10751946
rs10904153
rs10904157
rs11598382
rs10904158
rs10904159
rs10904160
rs10904161
rs11252221
rs11252222
rs11252225
rs72774723
rs10904162
rs10795109
rs10751947
rs10751948
rs75239913
rs12268528
rs72774724
rs11252229
rs7089590
rs11252230
rs7094696
rs10795110
rs10795111
rs10795112
rs10904163
rs11252232
rs4880652
rs76682609
rs10795113
rs10904164
rs10795114
rs10751949
rs10751950
rs10751951
rs10904165
rs78726987
rs77192643
rs11252235
rs4880653
rs11252236
rs2031579
rs2031578
rs7903823
rs10795115
rs73578609
rs12217249
rs12217258
rs11252237
rs56142939
rs11252238
rs11252239
rs151244031
rs77445136
rs10795116
rs142224025
rs7918069
rs11252240
rs11252241
rs11252242
rs61829195
rs11252243
rs61829210
rs2148189
rs2148188
rs17136237
rs56401617
rs12570958
rs4242767
rs4242768
rs10795117
rs10795118
rs7072577
rs11598225
rs4881269
rs56043214
rs72774726
rs67630759
rs145409051
rs12571162
rs72774728
rs150043681
rs78418176
rs11252249
rs12261882
rs61519757
rs9664331
rs117622707
rs11252250
rs7072426
rs4880655
rs943017
rs7072707
rs61829222
rs7094872
rs4364956
rs143090557
rs140953551
rs61829223
rs6601792
rs11252252
rs117962970
rs1540992
rs1540991
rs1540990
rs1540989
rs3927883
rs4880656
rs4880657
rs6601793
rs4880658
rs35545299
rs11252257
rs10904168
rs4881271
rs7073584
rs72774737
rs6601794
rs146440125
rs11252259
rs12268701
rs7917771
rs11252260
rs10218901
rs2148195
rs2031577
rs2031576
rs2031575
rs77655190
rs7098287
rs7098303
rs1570947
rs7075855
rs2645215
rs10751952
rs145307132
rs76222003
rs2397398
rs114950689
rs7077002
rs72774745
rs117881158
rs11597838
rs67401362
rs10508272
rs76476267
rs4242769
rs17131877
rs143046966
rs10795121
rs10751953
rs11252271
rs12241918
rs144438547
rs10904169
rs12268053
rs10904170
rs7092266
rs67567624
rs7919822
rs74698493
rs78929312
rs11252274
rs74764493
rs8181410
rs9988737
rs12769283
rs72774752
rs9988746
rs11252275
rs77378623
rs11252277
rs11252279
rs77547244
rs11252280
rs2249755
rs943020
rs943019
rs74117007
rs61829235
rs2765658
rs2453895
rs11252283
rs2765657
rs7896765
rs2765656
rs11252284
rs2765654
rs2031581
rs77912077
rs1008061
rs12246482
rs2250229
rs2250230
rs2291788
rs59137764
rs1540988
rs2645219
rs75718881
rs72774757
rs7068914
rs2645220
rs17131942
rs1886948
rs117945134
rs2765651
rs2765650
rs2645221
rs1540987
rs113864319
rs1540986
rs2645222
rs2765649
rs1886946
rs1886944
rs2765648
rs79005457
rs2645223
rs10904171
rs11252287
rs2645224
rs2645226
rs2645227
rs79129950
rs73585267
rs61829237
rs57365628
rs7093608
rs7474736
rs4480439
rs2765646
rs79465156
rs12260537
rs11252292
rs7074419
rs74381267
rs150429666
rs145872386
rs17340911
rs11252293
rs73585275
rs76404574
rs73585277
rs80025211
rs2453893
rs61829240
rs56009417
rs72774766
rs2765662
rs113493439
rs11252295
rs17131971
rs2765663
rs7087457
rs41344344
rs7092668
rs10904174
rs112224869
rs17341098
rs1325998
rs78249801
rs118180981
rs117016076
rs2645211
rs4881276
rs4880661
rs2765665
rs4147111
rs7904836
rs2645210
rs118096761
rs10751954
rs77736670
rs2251005
rs2935284
rs78492364
rs17256396
rs7078122
rs147338010
rs2986183
rs17256445
rs17131999
rs17341445
rs4539213
rs4397729
rs113415636
rs34718208
rs72774769
rs17341514
rs148993816
rs78410534
rs74828853
rs12242929
rs72774770
rs10904177
rs75339107
rs2067541
rs79807296
rs11252315
rs2003416
rs12774305
rs7914320
rs113557878
rs11252317
rs11252318
rs10508274
rs10508275
rs115375479
rs115584128
rs17132010
rs113496233
rs117336807
rs11252320
rs11252321
rs72774774
rs117025465
rs2397711
rs55764337
rs12413622
rs4880662
rs7341996
rs17132022
rs72774782
rs117498907
rs59302676
rs7074316
rs77348403
rs2397710
rs11252322
rs11252323
rs10736984
rs11252324
rs78195687
rs72774785
rs17132024
rs113328690
rs41304575
rs2069178
rs112766856
rs17341886
rs113533513
rs61829256
rs11252329
rs11252331
rs10751957
rs6601800
rs115080734
rs12763043
rs146528636
rs41289251
rs7096904
rs34455514
rs11252333
rs11252334
rs10904179
rs61829257
rs4881279
rs4881280
rs4881281
rs17132053
rs12049792
rs6601804
rs12049638
rs6601805
rs4880663
rs4881282
rs10795123
rs7090083
rs7090084
rs34274419
rs7090107
rs7073670
rs7073684
rs7073835
rs7089374
rs4298799
rs4298800
rs4297363
rs78455891
rs7078368
rs79208627
rs72776505
rs10904180
rs79193401
rs147877232
rs12220390
rs10904181
rs10904182
rs7087387
rs112898343
rs7091317
rs6601809
rs12769932
rs10904183
rs6601810
rs113745221
rs11252338
rs11252339
rs10904184
rs78494610
rs61831581
rs11252340
rs56214219
rs7350428
rs10904185
rs11597117
rs113588887
rs4881283
rs4881284
rs4881285
rs4881286
rs4881287
rs113024439
rs11252343
rs11252344
rs2894884
rs17257679
rs75478124
rs10904186
rs117719596
rs13313101
rs7074508
rs111390997
rs11252345
rs17257791
rs17342732
rs7079146
rs17132103
rs4268419
rs11252346
rs11252347
rs10904187
rs7897482
rs11252348
rs116914870
rs11252349
rs111868931
rs12219866
rs10795127
rs11252350
rs10751958
rs10904188
rs12265852
rs11252351
rs10795128
rs4881291
rs10795129
rs10795130
rs10795131
rs10736986
rs113642729
rs4880665
rs10904189
rs115370134
rs76370491
rs2397408
rs116896618
rs10904190
rs10751959
rs11252353
rs2397410
rs10904191
rs7070987
rs9651517
rs11594373
rs10795132
rs11594410
rs10795133
rs117434387
rs10795134
rs72776526
rs10904192
rs11252356
rs727994
rs77948667
rs12269604
rs11598350
rs1923402
rs723219
rs1923403
rs723220
rs2146058
rs72776531
rs12246060
rs113258137
rs79207056
rs11252357
rs1033778
rs1033779
rs11252360
rs10904194
rs11592324
rs7101224
rs1885477
rs10904195
rs76190129
rs11252361
rs76690564
rs11595827
rs72776537
rs11252362
rs10795136
rs76802240
rs11252363
rs7087085
rs11252364
rs1885475
rs10904196
rs35897259
rs77282453
rs77978797
rs9732075
rs4881297
rs72776538
rs1923392
rs10508276
rs11252367
rs10904197
rs17258608
rs10751962
rs10795138
rs112560481
rs17349974
rs61829376
rs57986186
rs147429254
rs112019528
rs79335867
rs68172044
rs116864519
rs7910597
rs72776543
rs17258741
rs59778746
rs112811595
rs12247651
rs150430801
rs12244138
rs147457514
rs79864245
rs112912834
rs77645612
rs55640115
rs11252372
rs113310253
rs4881298
rs72776546
rs78045773
rs12243807
rs75977114
rs74451489
rs79285680
rs111285638
rs11252374
rs72776549
rs142051287
rs4881299
rs7071854
rs111547737
rs4881300
rs6601817
rs74814402
rs72776554
rs11252376
rs73599500
rs68154769
rs72776555
rs113758611
rs7923955
rs72776556
rs76193981
rs112911178
rs118168208
rs76295150
rs73601413
rs73601414
rs143528828
rs111253786
rs11252377
rs117949398
rs61829377
rs12259410
rs149422404
rs140717193
rs7913465
rs145968490
rs10904200
rs11252379
rs12263895
rs7912112
rs7897041
rs75262120
rs183727800
rs73601427
rs7916036
rs11252381
rs7901893
rs7905739
rs1998329
rs184940102
rs145342042
rs10508273
rs7069837
rs61829379
rs2104169
rs117124488
rs6601819
rs76574091
rs7907648
rs4881301
rs4880666
rs61829381
rs7088561
rs7901753
rs7901790
rs17259303
rs17132251
rs76983293
rs11252385
rs72776559
rs57763566
rs4275521
rs76478104
rs139459587
rs17350653
rs1033783
rs1033784
rs72776562
rs12570198
rs55966175
rs12573516
rs12267612
rs2181123
rs75641862
rs7071998
rs7072145
rs1923405
rs150174377
rs78468304
rs140409112
rs75022433
rs78927388
rs79413275
rs149680612
rs17132264
rs77174802
rs76748522
rs12357579
rs76811604
rs74373122
rs115976767
rs7903024
rs7903027
rs7918294
rs1885476
rs1108079
rs7922038
rs1108080
rs77082383
rs2397411
rs77684340
rs911739
rs911740
rs117064324
rs10400074
rs9664133
rs74114655
rs79126949
rs11816123
rs7083871
rs61829384
rs12771303
rs75767190
rs113078548
rs10795140
rs34160202
rs113815484
rs9664754
rs61829385
rs9665736
rs111860922
rs35395842
rs113809633
rs879913
rs11252393
rs1810649
rs75163165
rs12262867
rs113718098
rs10751963
rs2181124
rs113488116
rs11252394
rs72776570
rs66969311
rs7096293
rs11252395
rs148743899
rs12359946
rs113527780
rs77294260
rs7070864
rs76218774
rs6601820
rs7074791
rs112321917
rs11813752
rs11817625
rs75968542
rs35875887
rs2397412
rs2397413
rs112106273
rs2397414
rs56838118
rs116966413
rs113834583
rs75152325
rs12263917
rs12263922
rs12248884
rs57444140
rs11598755
rs61829400
rs7072619
rs7073078
rs7094295
rs7094307
rs138952317
rs7918189
rs10904201
rs112981372
rs56124039
rs79173900
rs112397467
rs7087175
rs76280516
rs11815151
rs11815129
rs58150014
rs66719659
rs113631668
rs7914643
rs7914906
rs7915862
rs7900699
rs7914920
rs77229846
rs12243151
rs12264997
rs74921964
rs7079903
rs7096465
rs4589181
rs17132306
rs1077711
rs113473505
rs750400
rs56222175
rs7893487
rs7909661
rs6601822
rs17351057
rs11252396
rs75855882
rs1923406
rs1923407
rs72776586
rs7902314
rs75716584
rs78368128
rs12248154
rs12257390
rs79466746
rs111230022
rs1475097
rs1475098
rs12264756
rs112274544
rs58813206
rs10508277
rs77439956
rs17132334
rs55797905
rs17132337
rs140306098
rs149513217
rs112105606
rs145318014
rs1998327
rs75386717
rs7089420
rs725697
rs10508278
rs111332913
rs113531848
rs117543158
rs74611411
rs76926868
rs7475965
rs1998328
rs118020421
rs11252397
rs7895961
rs147040408
rs117655738
rs10904203
rs77898362
rs142150747
rs10795142
rs11252398
rs144493202
rs150939410
rs1022765
rs1022766
rs56252602
rs7913680
rs139573675
rs114145430
rs114625166
rs117319737
rs143246894
rs138446666
rs183205735
rs17132378
rs7078830
rs116725046
rs151187130
rs74678177
rs58303728
rs12262827
rs77121825
rs6601823
rs12240751
rs12257599
rs7098621
rs7098656
rs189579493
rs141008381
rs12267527
rs12267578
rs117446041
rs12269417
rs12246837
rs12269661
rs12262089
rs12262090
rs12262394
rs10795143
rs12264229
rs12264237
rs139980782
rs17132420
rs57647983
rs4584476
rs114191529
rs117482273
rs10904204
rs10904205
rs147732132
rs137890908
rs10795144
rs11252402
rs10904206
rs10904207
rs10904208
rs4881303
rs10795145
rs10795146
rs77764088
rs10751964
rs1570291
rs6601824
rs6601825
rs12264861
rs144726983
rs148102175
rs1923391
rs10904210
rs117059828
rs2146056
rs1535446
rs1535447
rs1535448
rs72776601
rs34045626
rs150500608
rs12260287
rs112888053
rs74114714
rs2397705
rs72778404
rs7081360
rs2025163
rs927411
rs1570292
rs1033780
rs10904211
rs116387391
rs10508279
rs2065089
rs4880667
rs4880668
rs10904212
rs11252408
rs75946107
rs4142672
rs4142673
rs4142674
rs117501441
rs2065090
rs12414707
rs10904213
rs17132458
rs3934212
rs4880673
rs10795147
rs10732925
rs10795148
rs11595086
rs11252425
rs10904214
rs10904215
rs10904216
rs113554813
rs10795149
rs10904217
rs11591340
rs7086966
rs10904218
rs10904219
rs77952052
rs1923394
rs2181121
rs1570293
rs118053330
rs72778418
rs10904220
rs12766787
rs7089481
rs78723484
rs113582419
rs2397706
rs12416154
rs72780532
rs56254661
rs74324524
rs56728252
rs34957303
rs61829416
rs77448112
rs7912330
rs7896160
rs79638305
rs11252432
rs4881310
rs79067095
rs111413388
rs139776270
rs7898137
rs11252435
rs1923395
rs1923396
```
