## Supplementary material for "Characterization of shared and ancestry-specific signals driving complex traits using multi-ancestry fine-mapping": s2.afreq

```
#CHROM	ID	REF	ALT	ALT_FREQS	OBS_CT
10	rs10904011	T	C	0.46131	1008
10	rs2147939	C	A	0.53869	1008
10	rs1325586	T	C	0.49504	1008
10	rs12415965	C	G	0.0843254	1008
10	rs12413180	G	T	0.0813492	1008
10	rs11251828	T	C	0.209325	1008
10	rs11251829	C	T	0.464286	1008
10	rs11251830	C	T	0.242063	1008
10	rs11251831	C	T	0.46627	1008
10	rs10795018	G	A	0.464286	1008
10	rs7094215	G	A	0.440476	1008
10	rs10904012	C	T	0.725198	1008
10	rs59774628	G	A	0.0138889	1008
10	rs59213567	A	G	0.236111	1008
10	rs11251832	G	A	0.0992063	1008
10	rs12161688	T	C	0.502976	1008
10	rs11251833	C	T	0.0238095	1008
10	rs10904013	A	G	0.500992	1008
10	rs10904014	T	A	0.0555556	1008
10	rs10904015	A	G	0.497024	1008
10	rs10904016	G	C	0.286706	1008
10	rs10904017	T	C	0.291667	1008
10	rs17135001	C	A	0.0327381	1008
10	rs180747820	A	G	0.00694444	1008
10	rs4881140	C	T	0.623016	1008
10	rs57180542	A	G	0.0386905	1008
10	rs58633702	T	C	0.0376984	1008
10	rs116923041	C	G	0.0486111	1008
10	rs7899905	G	C	0.386905	1008
10	rs7918585	A	T	0.385913	1008
10	rs12763582	T	A	0.287698	1008
10	rs7912532	C	G	0.8125	1008
10	rs77171408	A	G	0.0515873	1008
10	rs10795019	G	A	0.186508	1008
10	rs10795020	A	G	0.472222	1008
10	rs10904018	T	G	0.475198	1008
10	rs7079507	G	C	0.174603	1008
10	rs7099588	A	G	0.652778	1008
10	rs7070043	T	C	0.474206	1008
10	rs7070200	T	C	0.615079	1008
10	rs728938	G	A	0.0218254	1008
10	rs728939	C	T	0.323413	1008
10	rs11593627	T	C	0.287698	1008
10	rs736052	A	G	0.287698	1008
10	rs736051	G	C	0.284722	1008
10	rs736050	T	C	0.287698	1008
10	rs736049	C	G	0.287698	1008
10	rs74774427	C	T	0.0386905	1008
10	rs966282	A	G	0.287698	1008
10	rs79209987	A	G	0.0277778	1008
10	rs10904019	T	G	0.284722	1008
10	rs72763768	G	A	0.0386905	1008
10	rs12765094	C	T	0.28869	1008
10	rs966283	G	A	0.287698	1008
10	rs12765323	C	T	0.287698	1008
10	rs11251834	A	G	0.0416667	1008
10	rs12766305	A	G	0.287698	1008
10	rs17291053	T	C	0.284722	1008
10	rs35563450	G	A	0.321429	1008
10	rs34649869	T	C	0.287698	1008
10	rs71502286	C	T	0.286706	1008
10	rs35743300	A	G	0.287698	1008
10	rs34243766	C	A	0.287698	1008
10	rs35253922	G	C	0.287698	1008
10	rs17135017	G	A	0.0416667	1008
10	rs17135023	C	T	0.287698	1008
10	rs12778979	T	C	0.287698	1008
10	rs4881143	G	A	0.284722	1008
10	rs12779341	T	A	0.287698	1008
10	rs12784412	T	C	0.287698	1008
10	rs74228816	C	G	0.00396825	1008
10	rs17135033	C	T	0.287698	1008
10	rs10795021	C	A	0.369048	1008
10	rs17155688	A	C	0.287698	1008
10	rs12766986	T	C	0.28869	1008
10	rs11251836	G	T	0.0416667	1008
10	rs76396547	G	T	0.0386905	1008
10	rs118050114	C	T	0.0436508	1008
10	rs1886759	T	C	0.289683	1008
10	rs72763771	C	T	0.121032	1008
10	rs12356509	C	T	0.282738	1008
10	rs17135046	C	T	0.0416667	1008
10	rs7906885	T	C	0.65873	1008
10	rs72763772	G	A	0.00595238	1008
10	rs4881144	G	A	0.419643	1008
10	rs10736968	G	A	0.418651	1008
10	rs1998768	C	T	0.656746	1008
10	rs12256076	C	T	0.279762	1008
10	rs12764839	C	T	0.229167	1008
10	rs11251842	G	A	0.0416667	1008
10	rs10904021	T	A	0.656746	1008
10	rs118133205	C	T	0.047619	1008
10	rs4881145	G	A	0.656746	1008
10	rs7068631	G	A	0.234127	1008
10	rs9787505	C	G	0.421627	1008
10	rs1886760	C	T	0.227183	1008
10	rs9787654	G	A	0.362103	1008
10	rs1886761	C	T	0.657738	1008
10	rs4881147	T	C	0.418651	1008
10	rs4881148	C	T	0.660714	1008
10	rs4576726	T	C	0.320437	1008
10	rs12357265	C	T	0.0952381	1008
10	rs4881149	T	C	0.660714	1008
10	rs4881150	G	T	0.660714	1008
10	rs77966225	C	T	0.0228175	1008
10	rs10795022	C	T	0.649802	1008
10	rs4881151	A	C	0.380952	1008
10	rs10751918	A	C	0.424603	1008
10	rs10751919	G	A	0.650794	1008
10	rs11251847	G	C	0.34623	1008
10	rs502397	T	C	0.347222	1008
10	rs548827	C	T	0.347222	1008
10	rs528650	G	A	0.347222	1008
10	rs549676	T	C	0.661706	1008
10	rs562636	A	G	0.350198	1008
10	rs477851	C	T	0.354167	1008
10	rs17291583	C	T	0.18254	1008
10	rs17219336	G	A	0.0803571	1008
10	rs11592321	G	C	0.259921	1008
10	rs516386	A	G	0.270833	1008
10	rs143679083	A	G	0.0337302	1008
10	rs61830638	G	A	0.145833	1008
10	rs1337382	G	T	0.146825	1008
10	rs1966200	C	G	0.824405	1008
10	rs1966201	G	A	0.824405	1008
10	rs1966202	A	G	0.824405	1008
10	rs1337380	C	G	0.149802	1008
10	rs73575946	C	T	0.0257937	1008
10	rs7075325	G	A	0.151786	1008
10	rs10795024	T	G	0.822421	1008
10	rs111570083	G	T	0.0257937	1008
10	rs12767138	C	A	0.149802	1008
10	rs112772752	G	T	0.0257937	1008
10	rs12771321	G	C	0.149802	1008
10	rs4336936	C	T	0.824405	1008
10	rs12777735	G	A	0.149802	1008
10	rs147269287	C	T	0.0386905	1008
10	rs58412547	C	T	0.149802	1008
10	rs12780031	C	G	0.149802	1008
10	rs12780211	C	T	0.149802	1008
10	rs737533	G	A	0.824405	1008
10	rs77760296	G	A	0.0257937	1008
10	rs1807437	T	C	0.149802	1008
10	rs912838	A	C	0.0257937	1008
10	rs11251853	A	G	0.31746	1008
10	rs150165709	G	A	0.0257937	1008
10	rs11251854	A	G	0.333333	1008
10	rs12765037	T	G	0.149802	1008
10	rs112272055	A	T	0.0257937	1008
10	rs34870421	A	G	0.149802	1008
10	rs12772610	A	G	0.149802	1008
10	rs11594429	A	G	0.149802	1008
10	rs4881155	C	T	0.824405	1008
10	rs4881156	A	G	0.974206	1008
10	rs74899443	C	A	0.0367063	1008
10	rs1415464	G	A	0.974206	1008
10	rs11598863	C	T	0.149802	1008
10	rs7067602	T	C	0.825397	1008
10	rs1572539	G	C	0.149802	1008
10	rs4881157	T	C	0.824405	1008
10	rs735155	C	T	0.823413	1008
10	rs61829099	T	C	0.0257937	1008
10	rs965241	G	C	0.974206	1008
10	rs10795026	G	A	0.824405	1008
10	rs10904024	T	A	0.824405	1008
10	rs2297761	C	T	0.149802	1008
10	rs78821120	G	A	0.0257937	1008
10	rs12415414	T	C	0.149802	1008
10	rs11597857	T	G	0.150794	1008
10	rs2050616	G	C	0.823413	1008
10	rs11597872	A	G	0.150794	1008
10	rs2038873	T	A	0.821429	1008
10	rs79192466	T	C	0.0257937	1008
10	rs10795027	C	A	0.824405	1008
10	rs10751920	C	T	0.974206	1008
10	rs1033935	G	A	0.822421	1008
10	rs11814386	C	T	0.151786	1008
10	rs11251856	T	C	0.151786	1008
10	rs1033936	G	C	0.974206	1008
10	rs10904025	A	G	0.822421	1008
10	rs11251857	A	G	0.151786	1008
10	rs11251858	C	T	0.151786	1008
10	rs10795028	G	C	0.822421	1008
10	rs11251859	C	G	0.151786	1008
10	rs35191211	C	T	0.144841	1008
10	rs76257629	G	A	0.0257937	1008
10	rs34033143	T	G	0.15377	1008
10	rs10795029	A	G	0.820437	1008
10	rs7895490	A	G	0.15377	1008
10	rs17135065	A	G	0.0248016	1008
10	rs79971240	T	G	0.0248016	1008
10	rs10736969	T	C	0.975198	1008
10	rs10736970	T	C	0.974206	1008
10	rs10736971	G	C	0.975198	1008
10	rs7922520	G	C	0.0248016	1008
10	rs7903644	C	T	0.975198	1008
10	rs7894927	G	C	0.975198	1008
10	rs7894937	G	A	0.975198	1008
10	rs10736972	A	G	0.975198	1008
10	rs116956109	G	C	0.0486111	1008
10	rs118120150	C	T	0.0257937	1008
10	rs1337381	C	T	0.555556	1008
10	rs7069744	T	C	0.0188492	1008
10	rs7079506	G	T	0.15873	1008
10	rs7099623	A	G	0.416667	1008
10	rs1359526	A	G	0.571429	1008
10	rs6602045	A	G	0.630952	1008
10	rs7912405	G	A	0.369048	1008
10	rs7089145	G	A	0.369048	1008
10	rs77282738	T	C	0.047619	1008
10	rs75471568	C	T	0.0198413	1008
10	rs112611894	A	G	0.0505952	1008
10	rs142569527	G	A	0.0198413	1008
10	rs2182195	A	C	0.352183	1008
10	rs7906503	G	A	0.627976	1008
10	rs7893931	A	G	0.628968	1008
10	rs12412589	A	G	0.352183	1008
10	rs12412590	A	G	0.372024	1008
10	rs715873	T	C	0.35119	1008
10	rs1408985	C	T	0.577381	1008
10	rs11251861	G	T	0.577381	1008
10	rs139238135	C	T	0.0198413	1008
10	rs141599021	A	G	0.0198413	1008
10	rs7901930	C	T	0.0515873	1008
10	rs7901949	C	G	0.0505952	1008
10	rs12415036	G	A	0.35119	1008
10	rs4271299	A	G	0.372024	1008
10	rs11251863	A	G	0.352183	1008
10	rs117025592	G	A	0.0198413	1008
10	rs10904026	G	T	0.0753968	1008
10	rs11251864	C	A	0.0109127	1008
10	rs2209500	A	G	0.372024	1008
10	rs144021951	G	A	0.0198413	1008
10	rs10508252	T	C	0.372024	1008
10	rs4881162	G	A	0.0505952	1008
10	rs2104433	A	G	0.578373	1008
10	rs117099053	C	T	0.0198413	1008
10	rs11251865	G	A	0.352183	1008
10	rs4881163	G	C	0.0505952	1008
10	rs10795030	T	C	0.580357	1008
10	rs11251866	T	C	0.37004	1008
10	rs12773260	C	T	0.37004	1008
10	rs12779983	T	C	0.37004	1008
10	rs10904027	C	A	0.350198	1008
10	rs17135159	A	C	0.350198	1008
10	rs10795031	C	T	0.578373	1008
10	rs57292068	C	T	0.0396825	1008
10	rs118116115	G	C	0.0198413	1008
10	rs11251868	C	T	0.35119	1008
10	rs10904028	G	A	0.575397	1008
10	rs79162117	A	G	0.0198413	1008
10	rs117220371	G	A	0.0198413	1008
10	rs118015832	C	T	0.0198413	1008
10	rs6602047	A	T	0.628968	1008
10	rs927750	G	T	0.352183	1008
10	rs7090790	A	G	0.368056	1008
10	rs12781841	C	T	0.367063	1008
10	rs1570854	C	T	0.609127	1008
10	rs78509854	T	G	0.145833	1008
10	rs67117895	G	A	0.00297619	1008
10	rs7085371	G	A	0.367063	1008
10	rs10795032	T	C	0.608135	1008
10	rs143144748	C	G	0.0287698	1008
10	rs11251870	G	A	0.980159	1008
10	rs187984761	A	G	0.0426587	1008
10	rs117451247	C	T	0.0198413	1008
10	rs10904029	G	T	0.368056	1008
10	rs7898173	G	A	0.0486111	1008
10	rs141099683	C	G	0.0198413	1008
10	rs10751923	A	G	0.608135	1008
10	rs10508253	T	G	0.367063	1008
10	rs10904030	T	C	0.367063	1008
10	rs35459638	A	C	0.367063	1008
10	rs4486528	G	A	0.608135	1008
10	rs17135202	T	C	0.0386905	1008
10	rs11251873	A	G	0.37004	1008
10	rs77924281	G	C	0.0684524	1008
10	rs141686037	G	A	0.0198413	1008
10	rs117492282	T	G	0.0198413	1008
10	rs12763688	C	T	0.367063	1008
10	rs193292284	G	A	0.0267857	1008
10	rs66462211	C	T	0.366071	1008
10	rs8181300	G	T	0.649802	1008
10	rs17135209	C	T	0.385913	1008
10	rs61830471	C	T	0.218254	1008
10	rs10508254	G	A	0.44246	1008
10	rs10508255	A	G	0.401786	1008
10	rs10508256	C	G	0.397817	1008
10	rs11251875	C	A	0.25	1008
10	rs7079024	C	T	0.574405	1008
10	rs76719981	A	T	0.418651	1008
10	rs112841237	C	T	0.423611	1008
10	rs112415264	G	A	0.0218254	1008
10	rs10795033	C	T	0.572421	1008
10	rs11591499	A	G	0.119048	1008
10	rs117790106	T	C	0.0208333	1008
10	rs117176105	C	T	0.397817	1008
10	rs148564456	C	A	0.0188492	1008
10	rs79796594	C	T	0.422619	1008
10	rs76152180	C	T	0.00198413	1008
10	rs80001241	T	C	0.424603	1008
10	rs77833791	C	A	0.424603	1008
10	rs7917213	T	C	0.424603	1008
10	rs7913248	A	G	0.424603	1008
10	rs1538098	G	A	0.424603	1008
10	rs58790415	T	C	0.424603	1008
10	rs57470768	C	A	0.424603	1008
10	rs76749458	G	A	0.424603	1008
10	rs4880612	C	T	0.572421	1008
10	rs79287362	C	T	0.424603	1008
10	rs113307267	C	T	0.0208333	1008
10	rs7915980	G	A	0.573413	1008
10	rs11251876	C	T	0.43254	1008
10	rs7903436	A	G	0.575397	1008
10	rs4880615	A	G	0.97619	1008
10	rs4881165	C	T	0.97619	1008
10	rs7901480	C	T	0.975198	1008
10	rs7901618	C	A	0.97619	1008
10	rs10795035	G	A	0.97619	1008
10	rs10795036	T	C	0.97619	1008
10	rs10795038	G	A	0.97619	1008
10	rs10795039	A	G	0.977183	1008
10	rs7068437	G	C	0.977183	1008
10	rs7092993	T	G	0.97619	1008
10	rs7093269	T	G	0.97619	1008
10	rs188812486	A	G	0.0218254	1008
10	rs10904031	A	C	0.97619	1008
10	rs10751927	T	C	0.96131	1008
10	rs2210964	C	T	0.97619	1008
10	rs2210963	T	A	0.97619	1008
10	rs10795040	G	A	0.97619	1008
10	rs10795041	T	G	0.97619	1008
10	rs10795042	G	C	0.97619	1008
10	rs10795043	T	A	0.97619	1008
10	rs10795044	T	C	0.97619	1008
10	rs10751928	T	C	0.97619	1008
10	rs11251880	C	T	0.401786	1008
10	rs10904033	G	A	0.97619	1008
10	rs142572928	C	T	0.0198413	1008
10	rs10904034	T	G	0.97619	1008
10	rs72765335	C	T	0.046627	1008
10	rs4147145	G	A	0.97619	1008
10	rs4147144	G	A	0.97619	1008
10	rs4147143	G	A	0.97619	1008
10	rs10795045	C	A	0.97619	1008
10	rs11251882	G	A	0.0218254	1008
10	rs4881166	G	A	0.97619	1008
10	rs4881167	G	A	0.97619	1008
10	rs111763673	C	T	0.00198413	1008
10	rs17221368	T	C	0.178571	1008
10	rs148650079	C	G	0.0198413	1008
10	rs11819416	C	A	0.176587	1008
10	rs945797	C	T	0.97619	1008
10	rs191449942	T	G	0.0267857	1008
10	rs17135250	A	G	0.0496032	1008
10	rs74896055	T	C	0.0396825	1008
10	rs10904038	C	T	0.97619	1008
10	rs372637936	G	A	0.0456349	1008
10	rs76907951	G	T	0.39881	1008
10	rs11592348	C	T	0.39881	1008
10	rs10904040	G	A	0.347222	1008
10	rs147458592	C	A	0.047619	1008
10	rs117990851	C	G	0.0396825	1008
10	rs77018706	G	A	0.0416667	1008
10	rs7084941	A	G	0.173611	1008
10	rs10795047	C	G	0.661706	1008
10	rs12415614	T	C	0.169643	1008
10	rs7920115	C	T	0.605159	1008
10	rs17135258	G	A	0.478175	1008
10	rs60032423	A	T	0.479167	1008
10	rs11251887	G	A	0.479167	1008
10	rs7067778	C	A	0.500992	1008
10	rs7082678	T	C	0.480159	1008
10	rs11251889	C	T	0.480159	1008
10	rs4881170	A	C	0.518849	1008
10	rs883634	A	G	0.501984	1008
10	rs883633	C	T	0.500992	1008
10	rs143227251	C	T	0.0168651	1008
10	rs11251890	G	A	0.501984	1008
10	rs1890072	G	A	0.481151	1008
10	rs12249944	G	T	0.108135	1008
10	rs7068025	T	C	0.517857	1008
10	rs7068283	T	C	0.501984	1008
10	rs7894316	T	C	0.501984	1008
10	rs55725670	A	G	0.518849	1008
10	rs11251896	G	A	0.484127	1008
10	rs11251897	T	C	0.484127	1008
10	rs4881171	G	A	0.482143	1008
10	rs149488475	C	T	0.0168651	1008
10	rs10795048	T	C	0.501984	1008
10	rs10795049	C	T	0.500992	1008
10	rs10904044	C	T	0.500992	1008
10	rs11251898	G	T	0.685516	1008
10	rs72635999	T	G	0.205357	1008
10	rs4881172	T	C	0.705357	1008
10	rs142413403	T	G	0.0168651	1008
10	rs1890073	G	A	0.204365	1008
10	rs921414	G	C	0.204365	1008
10	rs12049661	A	G	0.642857	1008
10	rs17135269	C	T	0.125	1008
10	rs60977746	A	G	0.643849	1008
10	rs142826332	C	T	0.031746	1008
10	rs61397460	G	T	0.0376984	1008
10	rs140293695	G	C	0.0436508	1008
10	rs189044506	C	T	0.015873	1008
10	rs12250998	A	G	0.642857	1008
10	rs12244869	C	G	0.641865	1008
10	rs141099931	C	T	0.126984	1008
10	rs118066054	C	T	0.015873	1008
10	rs1668532	A	G	0.628968	1008
10	rs58026777	G	C	0.480159	1008
10	rs61830526	G	A	0.498016	1008
10	rs569722034	A	T	0.0208333	1008
10	rs535410330	C	A	0.0208333	1008
10	rs11251903	C	T	0.498016	1008
10	rs7919585	T	A	0.126984	1008
10	rs4881173	G	A	0.481151	1008
10	rs78308798	C	T	0.126984	1008
10	rs12571618	G	A	0.480159	1008
10	rs76435902	T	G	0.126984	1008
10	rs144896916	A	G	0.015873	1008
10	rs12571849	G	A	0.481151	1008
10	rs17135273	T	C	0.126984	1008
10	rs56347778	G	A	0.481151	1008
10	rs12250340	A	G	0.498016	1008
10	rs12217619	C	T	0.480159	1008
10	rs4881175	G	A	0.497024	1008
10	rs72478255	T	C	0.126984	1008
10	rs4881176	G	A	0.497024	1008
10	rs1964428	A	G	0.497024	1008
10	rs1036747	A	G	0.480159	1008
10	rs1961463	G	A	0.627976	1008
10	rs1975417	C	A	0.623016	1008
10	rs61830527	C	T	0.12996	1008
10	rs4881177	G	T	0.494048	1008
10	rs181835272	C	T	0.0257937	1008
10	rs11251904	C	T	0.130952	1008
10	rs2053889	G	T	0.624008	1008
10	rs78867279	G	T	0.0724206	1008
10	rs12264384	T	C	0.628968	1008
10	rs139506682	T	A	0.0337302	1008
10	rs7088850	G	C	0.130952	1008
10	rs78678081	C	T	0.0337302	1008
10	rs117784519	G	T	0.0694444	1008
10	rs144126728	A	G	0.014881	1008
10	rs111823853	C	T	0.47619	1008
10	rs61556018	C	T	0.47619	1008
10	rs143452657	G	A	0.014881	1008
10	rs78896405	T	C	0.0168651	1008
10	rs76581392	G	T	0.015873	1008
10	rs12241260	G	T	0.578373	1008
10	rs11251907	G	C	0.136905	1008
10	rs2165468	C	A	0.467262	1008
10	rs7088009	C	T	0.111111	1008
10	rs11251908	C	T	0.077381	1008
10	rs12573327	A	G	0.0347222	1008
10	rs60568346	A	G	0.136905	1008
10	rs11251909	C	T	0.467262	1008
10	rs11251910	G	A	0.464286	1008
10	rs1543836	T	G	0.138889	1008
10	rs117682242	G	A	0.015873	1008
10	rs590984	A	T	0.380952	1008
10	rs483881	G	A	0.863095	1008
10	rs515984	T	C	0.861111	1008
10	rs609343	T	A	0.861111	1008
10	rs144639713	C	T	0.014881	1008
10	rs622898	A	G	0.380952	1008
10	rs79506913	C	T	0.0823413	1008
10	rs7088080	C	A	0.429563	1008
10	rs11251911	A	C	0.315476	1008
10	rs10904048	C	T	0.445437	1008
10	rs11251912	G	A	0.0138889	1008
10	rs494448	A	G	0.406746	1008
10	rs74825782	G	A	0.0486111	1008
10	rs664760	T	C	0.426587	1008
10	rs1962663	T	G	0.40377	1008
10	rs17313838	G	T	0.0605159	1008
10	rs10904049	G	A	0.328373	1008
10	rs1097232	G	A	0.427579	1008
10	rs17135292	G	A	0.0228175	1008
10	rs620229	G	C	0.428571	1008
10	rs11251914	C	T	0.329365	1008
10	rs11251915	G	A	0.0128968	1008
10	rs74113200	G	A	0.0218254	1008
10	rs7099538	A	G	0.0138889	1008
10	rs7084929	G	T	0.329365	1008
10	rs74778074	C	G	0.0138889	1008
10	rs1660979	T	G	0.405754	1008
10	rs75239870	C	T	0.0138889	1008
10	rs2275414	G	A	0.329365	1008
10	rs1660980	T	G	0.406746	1008
10	rs705455	G	A	0.427579	1008
10	rs7095342	C	T	0.40377	1008
10	rs1070335	A	G	0.428571	1008
10	rs10904050	G	C	0.329365	1008
10	rs627269	T	C	0.426587	1008
10	rs475544	G	A	0.40377	1008
10	rs694782	G	A	0.404762	1008
10	rs7900849	G	A	0.0128968	1008
10	rs7477175	C	T	0.328373	1008
10	rs2017288	C	G	0.402778	1008
10	rs2017279	A	G	0.0744048	1008
10	rs964162	C	T	0.397817	1008
10	rs7082020	T	C	0.397817	1008
10	rs12355804	C	T	0.0168651	1008
10	rs959509	C	T	0.40873	1008
10	rs10795050	C	G	0.39881	1008
10	rs7074352	G	T	0.400794	1008
10	rs7092929	A	C	0.411706	1008
10	rs4881179	A	T	0.0208333	1008
10	rs77278864	G	A	0.0218254	1008
10	rs7097515	A	G	0.411706	1008
10	rs7072195	T	C	0.397817	1008
10	rs117910668	G	A	0.046627	1008
10	rs41313804	G	A	0.0109127	1008
10	rs11251918	T	G	0.323413	1008
10	rs10751929	T	C	0.401786	1008
10	rs7907091	G	A	0.373016	1008
10	rs7896132	A	T	0.00992063	1008
10	rs150567072	A	G	0.046627	1008
10	rs113722875	C	T	0.00992063	1008
10	rs78342847	A	G	0.030754	1008
10	rs77318022	A	C	0.0188492	1008
10	rs74115223	T	C	0.0109127	1008
10	rs55991146	C	G	0.0109127	1008
10	rs79744291	C	A	0.00992063	1008
10	rs17135326	G	C	0.00992063	1008
10	rs4880616	G	A	0.483135	1008
10	rs7910111	A	G	0.323413	1008
10	rs56295491	G	T	0.00992063	1008
10	rs117630908	A	G	0.0208333	1008
10	rs77363481	G	A	0.00992063	1008
10	rs139414518	G	A	0.00992063	1008
10	rs76966804	T	C	0.0119048	1008
10	rs111354248	G	A	0.00992063	1008
10	rs1561697	T	G	0.390873	1008
10	rs705472	C	G	0.40377	1008
10	rs76198393	G	A	0.00992063	1008
10	rs11592500	G	C	0.00992063	1008
10	rs11251924	A	C	0.384921	1008
10	rs10904052	T	G	0.377976	1008
10	rs11598148	C	T	0.00992063	1008
10	rs80284767	G	A	0.00992063	1008
10	rs182586312	C	T	0.0188492	1008
10	rs187293758	G	A	0.0218254	1008
10	rs7071396	C	T	0.015873	1008
10	rs17135332	G	A	0.0119048	1008
10	rs11251926	C	T	0.015873	1008
10	rs11251927	C	T	0.811508	1008
10	rs12248196	A	G	0.0277778	1008
10	rs590338	T	C	0.404762	1008
10	rs75526499	C	T	0.00992063	1008
10	rs593798	C	T	0.356151	1008
10	rs7905709	C	T	0.344246	1008
10	rs591531	G	C	0.406746	1008
10	rs187137060	G	A	0.0208333	1008
10	rs193185361	A	G	0.0208333	1008
10	rs11591484	C	T	0.0109127	1008
10	rs930454	G	A	0.393849	1008
10	rs12356958	T	A	0.015873	1008
10	rs684240	A	G	0.405754	1008
10	rs476079	A	G	0.0119048	1008
10	rs113089274	C	T	0.0109127	1008
10	rs499279	C	T	0.0119048	1008
10	rs835321	A	G	0.0119048	1008
10	rs11594791	A	G	0.00992063	1008
10	rs78037693	G	A	0.0109127	1008
10	rs563341	T	C	0.39881	1008
10	rs645838	A	G	0.39881	1008
10	rs7096078	C	T	0.376984	1008
10	rs630310	A	G	0.390873	1008
10	rs75519720	C	T	0.0486111	1008
10	rs7900844	C	T	0.00198413	1008
10	rs615019	T	C	0.388889	1008
10	rs10795051	G	A	0.378968	1008
10	rs76257349	G	A	0.047619	1008
10	rs10795052	G	A	0.366071	1008
10	rs6601733	G	A	0.377976	1008
10	rs77661181	C	T	0.104167	1008
10	rs4601657	G	A	0.377976	1008
10	rs2066107	T	C	0.380952	1008
10	rs7072196	T	G	0.354167	1008
10	rs6601735	A	G	0.37996	1008
10	rs835325	A	G	0.391865	1008
10	rs611726	T	C	0.390873	1008
10	rs12416630	C	T	0.0456349	1008
10	rs11251931	T	A	0.0744048	1008
10	rs10751930	C	T	0.378968	1008
10	rs10904053	C	T	0.377976	1008
10	rs145634862	G	A	0.0168651	1008
10	rs535539	T	C	0.390873	1008
10	rs667943	C	T	0.390873	1008
10	rs668923	G	T	0.390873	1008
10	rs11251933	A	G	0.00198413	1008
10	rs12220313	G	A	0.371032	1008
10	rs651750	A	G	0.390873	1008
10	rs77747701	G	A	0.0248016	1008
10	rs117398692	A	G	0.00992063	1008
10	rs575738	C	A	0.390873	1008
10	rs7914011	A	C	0.372024	1008
10	rs10795054	G	C	0.371032	1008
10	rs10795055	A	G	0.37996	1008
10	rs705477	A	G	0.390873	1008
10	rs9971129	C	T	0.0119048	1008
10	rs7911273	C	G	0.372024	1008
10	rs117803564	A	G	0.046627	1008
10	rs72765382	T	A	0.124008	1008
10	rs715094	T	C	0.372024	1008
10	rs24401	G	A	0.390873	1008
10	rs611890	T	C	0.390873	1008
10	rs835960	G	C	0.391865	1008
10	rs661019	G	A	0.390873	1008
10	rs10795056	G	A	0.371032	1008
10	rs835957	G	A	0.390873	1008
10	rs835956	T	C	0.390873	1008
10	rs12761614	A	C	0.0178571	1008
10	rs7917582	G	A	0.371032	1008
10	rs1890583	T	C	0.395833	1008
10	rs77410966	G	C	0.0902778	1008
10	rs835954	C	G	0.371032	1008
10	rs149041612	C	T	0.0337302	1008
10	rs117555669	A	T	0.0386905	1008
10	rs140262733	A	G	0.0218254	1008
10	rs10904054	A	C	0.371032	1008
10	rs10795058	C	T	0.371032	1008
10	rs10795059	G	A	0.371032	1008
10	rs10904055	A	G	0.371032	1008
10	rs17135395	T	C	0.0585317	1008
10	rs7911947	G	A	0.371032	1008
10	rs10904056	C	T	0.371032	1008
10	rs7086377	T	G	0.378968	1008
10	rs11251942	G	A	0.371032	1008
10	rs111659487	C	T	0.0565476	1008
10	rs7914587	T	C	0.0565476	1008
10	rs551307	T	C	0.392857	1008
10	rs7899091	C	T	0.0565476	1008
10	rs7898806	G	A	0.0565476	1008
10	rs74113522	G	C	0.0565476	1008
10	rs657478	A	T	0.390873	1008
10	rs11813201	C	T	0.0565476	1008
10	rs527935	T	G	0.314484	1008
10	rs112849185	C	A	0.0565476	1008
10	rs112930714	C	T	0.0565476	1008
10	rs7907711	G	T	0.0565476	1008
10	rs74113523	G	A	0.0565476	1008
10	rs74113524	G	A	0.0565476	1008
10	rs11814314	T	C	0.0565476	1008
10	rs74113525	A	T	0.0565476	1008
10	rs11815365	T	C	0.0565476	1008
10	rs615778	C	G	0.313492	1008
10	rs17224469	G	T	0.0565476	1008
10	rs3120978	C	T	0.0565476	1008
10	rs1441266	A	C	0.0565476	1008
10	rs1441265	A	G	0.0763889	1008
10	rs11816418	T	C	0.0565476	1008
10	rs74113529	T	C	0.0565476	1008
10	rs57010557	C	T	0.0565476	1008
10	rs57173011	T	C	0.0664683	1008
10	rs7910956	A	G	0.0565476	1008
10	rs697430	C	T	0.313492	1008
10	rs17315959	A	G	0.0565476	1008
10	rs79712688	A	G	0.0208333	1008
10	rs705458	A	G	0.389881	1008
10	rs117419434	G	A	0.0396825	1008
10	rs12570734	C	T	0.0565476	1008
10	rs599053	A	G	0.389881	1008
10	rs7092497	G	A	0.0565476	1008
10	rs75615298	A	G	0.0486111	1008
10	rs75640423	G	C	0.0406746	1008
10	rs705459	T	C	0.388889	1008
10	rs116970206	C	A	0.0119048	1008
10	rs588410	T	C	0.389881	1008
10	rs590646	A	G	0.3125	1008
10	rs74113592	C	G	0.0575397	1008
10	rs75451635	C	T	0.0565476	1008
10	rs11812097	G	A	0.0565476	1008
10	rs74799259	T	C	0.0823413	1008
10	rs11251951	C	T	0.611111	1008
10	rs144794282	G	T	0.0198413	1008
10	rs11251952	G	A	0.206349	1008
10	rs7906888	A	G	0.0565476	1008
10	rs72765396	C	A	0.121032	1008
10	rs619009	A	T	0.0753968	1008
10	rs10904059	G	A	0.3125	1008
10	rs12772528	A	G	0.0674603	1008
10	rs11251953	C	G	0.287698	1008
10	rs6601737	C	T	0.0545635	1008
10	rs138322145	C	T	0.0198413	1008
10	rs7079458	G	A	0.0545635	1008
10	rs11251954	G	A	0.292659	1008
10	rs2388792	A	G	0.347222	1008
10	rs488535	C	T	0.359127	1008
10	rs72765398	C	T	0.118056	1008
10	rs146165802	G	A	0.015873	1008
10	rs7068892	G	A	0.289683	1008
10	rs17135430	G	A	0.0257937	1008
10	rs143730017	G	A	0.0168651	1008
10	rs17135433	A	G	0.134921	1008
10	rs17135436	G	A	0.105159	1008
10	rs75469116	G	A	0.0367063	1008
10	rs17135438	T	G	0.131944	1008
10	rs592837	T	C	0.31746	1008
10	rs601074	A	G	0.316468	1008
10	rs60041801	G	C	0.0446429	1008
10	rs78826910	G	A	0.0644841	1008
10	rs74639386	T	C	0.0545635	1008
10	rs117857137	G	A	0.046627	1008
10	rs72765401	G	A	0.110119	1008
10	rs149929239	T	G	0.0575397	1008
10	rs2993773	T	C	0.486111	1008
10	rs1668538	G	A	0.431548	1008
10	rs1668537	T	C	0.486111	1008
10	rs1623441	T	A	0.431548	1008
10	rs3120979	C	A	0.483135	1008
10	rs3098745	C	T	0.484127	1008
10	rs12357508	A	C	0.114087	1008
10	rs56080426	C	T	0.568452	1008
10	rs141195158	C	T	0.125992	1008
10	rs74116107	C	A	0.0535714	1008
10	rs67555085	G	C	0.514881	1008
10	rs835948	G	A	0.316468	1008
10	rs7901181	A	C	0.0535714	1008
10	rs705464	G	A	0.424603	1008
10	rs74116115	A	G	0.0535714	1008
10	rs1808116	C	T	0.105159	1008
10	rs7909115	T	C	0.105159	1008
10	rs17135445	G	A	0.10119	1008
10	rs7477804	A	T	0.0535714	1008
10	rs619778	A	G	0.484127	1008
10	rs583633	T	A	0.482143	1008
10	rs72767106	C	T	0.10119	1008
10	rs705465	G	A	0.325397	1008
10	rs72767107	G	A	0.10119	1008
10	rs705466	G	A	0.484127	1008
10	rs17135469	T	A	0.0505952	1008
10	rs142930699	C	T	0.0128968	1008
10	rs9733532	A	G	0.480159	1008
10	rs190892978	C	T	0.0535714	1008
10	rs113447705	C	T	0.10119	1008
10	rs866262	C	T	0.484127	1008
10	rs72767108	A	G	0.10119	1008
10	rs584700	C	G	0.482143	1008
10	rs17135476	A	C	0.10119	1008
10	rs72767109	G	A	0.10119	1008
10	rs72767110	C	G	0.10119	1008
10	rs72767111	G	A	0.10119	1008
10	rs77171196	G	A	0.10119	1008
10	rs4881182	A	G	0.0208333	1008
10	rs72767113	G	C	0.10119	1008
10	rs11816894	C	T	0.0535714	1008
10	rs629312	T	A	0.482143	1008
10	rs72767115	A	G	0.10119	1008
10	rs77731158	A	G	0.10119	1008
10	rs1070331	C	T	0.428571	1008
10	rs76436049	G	A	0.0535714	1008
10	rs10904060	A	G	0.315476	1008
10	rs12218277	G	A	0.118056	1008
10	rs111704209	A	G	0.118056	1008
10	rs11251964	A	G	0.118056	1008
10	rs17135483	A	T	0.118056	1008
10	rs12573508	C	T	0.296627	1008
10	rs17135485	G	C	0.118056	1008
10	rs11251965	C	T	0.118056	1008
10	rs11251966	A	G	0.118056	1008
10	rs11251967	A	G	0.118056	1008
10	rs12218218	A	G	0.118056	1008
10	rs11251968	C	T	0.118056	1008
10	rs72767120	A	T	0.118056	1008
10	rs536226	G	A	0.298611	1008
10	rs72767121	A	G	0.118056	1008
10	rs705468	A	G	0.480159	1008
10	rs7908207	G	A	0.0535714	1008
10	rs72767123	C	T	0.118056	1008
10	rs72767124	T	C	0.118056	1008
10	rs11251969	A	G	0.118056	1008
10	rs11251970	A	G	0.118056	1008
10	rs7093859	C	G	0.118056	1008
10	rs76237114	T	A	0.0496032	1008
10	rs11251971	T	C	0.118056	1008
10	rs11251972	T	A	0.118056	1008
10	rs72767125	G	A	0.118056	1008
10	rs6601738	T	G	0.0535714	1008
10	rs835955	C	T	0.480159	1008
10	rs72767126	A	G	0.12004	1008
10	rs555978	G	A	0.306548	1008
10	rs7070269	C	T	0.0535714	1008
10	rs72767128	T	C	0.118056	1008
10	rs77545882	A	G	0.0535714	1008
10	rs7919035	T	C	0.0535714	1008
10	rs79021933	G	A	0.0535714	1008
10	rs72767129	G	C	0.118056	1008
10	rs11251973	T	C	0.12004	1008
10	rs11251974	C	T	0.118056	1008
10	rs11251975	C	T	0.118056	1008
10	rs78165935	C	T	0.118056	1008
10	rs74116128	G	C	0.0535714	1008
10	rs705471	A	G	0.297619	1008
10	rs11251976	C	G	0.118056	1008
10	rs11251977	C	T	0.118056	1008
10	rs11251978	G	A	0.173611	1008
10	rs79221132	A	G	0.0535714	1008
10	rs74116130	G	A	0.0545635	1008
10	rs12219707	G	A	0.118056	1008
10	rs7919625	A	G	0.306548	1008
10	rs7070619	T	G	0.480159	1008
10	rs17135522	G	A	0.118056	1008
10	rs72767132	C	T	0.118056	1008
10	rs72767134	G	C	0.12004	1008
10	rs6601739	T	C	0.480159	1008
10	rs11251979	C	T	0.297619	1008
10	rs17135529	G	C	0.0535714	1008
10	rs74116145	C	T	0.0535714	1008
10	rs11251980	T	C	0.118056	1008
10	rs1361329	G	A	0.480159	1008
10	rs59874431	C	T	0.296627	1008
10	rs72767137	T	C	0.118056	1008
10	rs72767139	G	T	0.118056	1008
10	rs60602074	C	T	0.0535714	1008
10	rs17135539	T	C	0.0297619	1008
10	rs1106278	A	G	0.295635	1008
10	rs12220881	G	A	0.118056	1008
10	rs11251981	A	G	0.0257937	1008
10	rs11251982	C	G	0.12004	1008
10	rs2275413	G	A	0.119048	1008
10	rs144405967	T	C	0.0178571	1008
10	rs7916975	T	C	0.479167	1008
10	rs7920083	T	A	0.174603	1008
10	rs7920197	T	C	0.173611	1008
10	rs75976483	C	T	0.0208333	1008
10	rs7098140	T	C	0.173611	1008
10	rs2153235	A	T	0.478175	1008
10	rs147178508	T	A	0.0119048	1008
10	rs149544006	A	C	0.0287698	1008
10	rs7909512	G	A	0.327381	1008
10	rs59679352	C	T	0.319444	1008
10	rs11251984	A	G	0.130952	1008
10	rs112212350	C	A	0.12996	1008
10	rs79262974	G	T	0.0446429	1008
10	rs7899426	C	G	0.505952	1008
10	rs7899593	C	T	0.505952	1008
10	rs7899713	C	T	0.505952	1008
10	rs4881184	G	T	0.505952	1008
10	rs4880619	T	C	0.047619	1008
10	rs77959948	G	A	0.0446429	1008
10	rs75292789	C	T	0.0238095	1008
10	rs78136854	A	C	0.0535714	1008
10	rs10751934	T	C	0.507937	1008
10	rs11251987	G	A	0.133929	1008
10	rs11251988	G	A	0.133929	1008
10	rs11251989	C	T	0.133929	1008
10	rs11251990	C	G	0.131944	1008
10	rs11251991	C	T	0.134921	1008
10	rs74116174	A	G	0.0486111	1008
10	rs12572942	T	C	0.313492	1008
10	rs76678009	C	T	0.0486111	1008
10	rs12573672	G	A	0.447421	1008
10	rs76205087	T	C	0.0486111	1008
10	rs11251992	C	A	0.322421	1008
10	rs10904064	G	C	0.0605159	1008
10	rs7085518	T	C	0.506944	1008
10	rs2397327	G	A	0.0605159	1008
10	rs2397328	A	G	0.507937	1008
10	rs7910525	T	C	0.0605159	1008
10	rs7910529	T	G	0.0605159	1008
10	rs7907254	A	G	0.0605159	1008
10	rs3943151	T	G	0.0585317	1008
10	rs2129441	C	A	0.0575397	1008
10	rs7895754	C	T	0.0575397	1008
10	rs2129442	T	A	0.0575397	1008
10	rs35908220	C	T	0.0575397	1008
10	rs4881186	T	C	0.507937	1008
10	rs149560163	G	A	0.0218254	1008
10	rs12359488	C	T	0.0575397	1008
10	rs12356388	G	A	0.0575397	1008
10	rs11251995	C	T	0.131944	1008
10	rs59476649	A	G	0.506944	1008
10	rs76261989	T	G	0.047619	1008
10	rs17135571	C	A	0.0615079	1008
10	rs12217707	T	C	0.131944	1008
10	rs10904066	A	G	0.5	1008
10	rs12220765	C	T	0.131944	1008
10	rs11251996	G	A	0.0505952	1008
10	rs7919384	G	A	0.131944	1008
10	rs118154653	C	T	0.0416667	1008
10	rs7098197	C	T	0.169643	1008
10	rs11251997	G	T	0.169643	1008
10	rs75573883	T	C	0.00496032	1008
10	rs72767151	A	T	0.170635	1008
10	rs1872752	G	T	0.589286	1008
10	rs7073176	C	T	0.405754	1008
10	rs7090831	A	G	0.414683	1008
10	rs10904068	A	G	0.546627	1008
10	rs10508257	G	A	0.133929	1008
10	rs78733046	C	A	0.133929	1008
10	rs12765657	G	A	0.410714	1008
10	rs74844374	G	C	0.0525794	1008
10	rs17135579	C	T	0.133929	1008
10	rs76411114	T	C	0.167659	1008
10	rs61829741	C	A	0.27877	1008
10	rs61829742	A	G	0.27877	1008
10	rs61294962	G	T	0.133929	1008
10	rs10904069	T	C	0.27877	1008
10	rs12412149	A	C	0.168651	1008
10	rs11593021	T	G	0.399802	1008
10	rs11252000	T	A	0.133929	1008
10	rs61829743	A	C	0.27877	1008
10	rs61829745	A	G	0.27877	1008
10	rs61829746	T	C	0.27877	1008
10	rs6601742	G	A	0.578373	1008
10	rs2397330	T	C	0.27877	1008
10	rs7919717	G	A	0.27877	1008
10	rs150764691	G	A	0.00992063	1008
10	rs75443677	G	A	0.133929	1008
10	rs11592727	C	T	0.399802	1008
10	rs11593209	C	G	0.399802	1008
10	rs7084185	T	C	0.285714	1008
10	rs7095969	G	A	0.284722	1008
10	rs7080692	A	G	0.285714	1008
10	rs6601743	G	A	0.285714	1008
10	rs7912035	T	C	0.483135	1008
10	rs118191421	T	G	0.0654762	1008
10	rs7912146	T	C	0.285714	1008
10	rs11593871	C	A	0.399802	1008
10	rs77459412	C	A	0.109127	1008
10	rs7909212	A	C	0.483135	1008
10	rs7924299	C	T	0.190476	1008
10	rs7912685	T	C	0.487103	1008
10	rs4279919	G	A	0.28373	1008
10	rs10458784	C	T	0.190476	1008
10	rs11252002	G	T	0.39881	1008
10	rs10458785	T	C	0.602183	1008
10	rs10458786	T	C	0.475198	1008
10	rs11252003	T	C	0.475198	1008
10	rs12251769	C	G	0.475198	1008
10	rs7071534	G	A	0.475198	1008
10	rs4503427	T	C	0.592262	1008
10	rs7071810	G	C	0.592262	1008
10	rs117826713	A	G	0.0277778	1008
10	rs7097658	T	C	0.286706	1008
10	rs10904073	C	A	0.280754	1008
10	rs117849113	C	T	0.0376984	1008
10	rs7904600	G	A	0.395833	1008
10	rs12252155	A	G	0.12996	1008
10	rs72767157	C	G	0.00992063	1008
10	rs61831072	C	T	0.124008	1008
10	rs60584803	T	A	0.12004	1008
10	rs12219804	G	A	0.618056	1008
10	rs117435599	C	T	0.0238095	1008
10	rs10795061	C	T	0.790675	1008
10	rs10904074	G	A	0.616071	1008
10	rs11252004	G	T	0.179563	1008
10	rs10508258	G	T	0.791667	1008
10	rs10508259	C	A	0.195437	1008
10	rs6601744	C	A	0.609127	1008
10	rs12256130	T	G	0.0109127	1008
10	rs61831073	T	G	0.198413	1008
10	rs7089769	G	A	0.612103	1008
10	rs117503212	A	G	0.0416667	1008
10	rs11252005	T	C	0.44246	1008
10	rs11252006	T	C	0.558532	1008
10	rs11252007	C	T	0.160714	1008
10	rs9733856	G	A	0.55754	1008
10	rs12571616	C	G	0.44246	1008
10	rs11252010	T	C	0.382937	1008
10	rs4880620	C	T	0.237103	1008
10	rs4633344	C	T	0.55754	1008
10	rs11252011	A	G	0.384921	1008
10	rs183712748	T	C	0.0178571	1008
10	rs143711193	A	G	0.00892857	1008
10	rs10751935	C	G	0.99504	1008
10	rs4567349	G	T	0.808532	1008
10	rs6601745	C	T	0.80754	1008
10	rs11252013	G	A	0.191468	1008
10	rs143627057	A	G	0.0119048	1008
10	rs10904077	G	T	0.808532	1008
10	rs74113415	G	A	0.404762	1008
10	rs11252014	C	G	0.425595	1008
10	rs66731395	T	G	0.417659	1008
10	rs4881189	T	A	0.802579	1008
10	rs4881190	G	A	0.802579	1008
10	rs11252015	C	T	0.418651	1008
10	rs11252016	G	C	0.805556	1008
10	rs11252017	C	T	0.385913	1008
10	rs4880621	A	G	0.804563	1008
10	rs139148383	C	A	0.0396825	1008
10	rs4880622	T	C	0.804563	1008
10	rs10904078	C	A	0.417659	1008
10	rs11252020	G	T	0.190476	1008
10	rs11252021	G	A	0.417659	1008
10	rs75142075	C	T	0.339286	1008
10	rs10904079	T	C	0.362103	1008
10	rs12412703	G	A	0.162698	1008
10	rs873207	T	C	0.16369	1008
10	rs873208	T	C	0.350198	1008
10	rs78281408	T	G	0.0257937	1008
10	rs2388852	A	G	0.349206	1008
10	rs2077643	T	C	0.769841	1008
10	rs3889857	C	A	0.363095	1008
10	rs10736976	G	A	0.769841	1008
10	rs7100092	T	C	0.406746	1008
10	rs7100211	T	C	0.406746	1008
10	rs113925720	G	C	0.162698	1008
10	rs11252024	T	C	0.1875	1008
10	rs11252026	C	T	0.0188492	1008
10	rs11252027	G	A	0.0128968	1008
10	rs17135610	C	T	0.155754	1008
10	rs7101350	A	G	0.769841	1008
10	rs10795063	A	G	0.361111	1008
10	rs4465277	C	T	0.363095	1008
10	rs150115534	T	C	0.0198413	1008
10	rs11252028	G	A	0.344246	1008
10	rs10795064	A	G	0.363095	1008
10	rs11252029	T	C	0.0198413	1008
10	rs12359426	C	G	0.0188492	1008
10	rs10904080	C	G	0.344246	1008
10	rs11252030	A	G	0.0188492	1008
10	rs11252031	G	A	0.344246	1008
10	rs74539728	G	A	0.155754	1008
10	rs72767179	A	T	0.0188492	1008
10	rs11252033	T	C	0.363095	1008
10	rs6601746	G	A	0.406746	1008
10	rs6601747	G	A	0.406746	1008
10	rs10508260	C	T	0.343254	1008
10	rs11252034	G	A	0.363095	1008
10	rs11252035	G	T	0.363095	1008
10	rs11593610	A	G	0.0188492	1008
10	rs2129446	G	A	0.364087	1008
10	rs10508261	T	C	0.770833	1008
10	rs17135648	G	A	0.0555556	1008
10	rs7086246	C	G	0.229167	1008
10	rs4881192	C	T	0.155754	1008
10	rs4881193	G	T	0.155754	1008
10	rs4881194	C	T	0.155754	1008
10	rs11252036	G	A	0.181548	1008
10	rs7903138	T	C	0.43254	1008
10	rs4880623	A	G	0.598214	1008
10	rs77097015	G	T	0.172619	1008
10	rs11252037	G	A	0.165675	1008
10	rs2388853	T	C	0.605159	1008
10	rs11252038	G	A	0.165675	1008
10	rs11252039	C	T	0.16369	1008
10	rs10751937	A	G	0.43254	1008
10	rs1906145	T	C	0.173611	1008
10	rs11252040	A	G	0.164683	1008
10	rs12218418	C	T	0.164683	1008
10	rs7923221	G	A	0.770833	1008
10	rs11252041	G	A	0.165675	1008
10	rs7923636	G	C	0.597222	1008
10	rs7895630	G	A	0.431548	1008
10	rs6601748	A	C	0.597222	1008
10	rs7070699	G	A	0.412698	1008
10	rs6601749	G	T	0.431548	1008
10	rs12779859	T	C	0.229167	1008
10	rs10466268	C	G	0.59623	1008
10	rs4881195	A	C	0.770833	1008
10	rs12571407	C	T	0.173611	1008
10	rs4881197	C	T	0.59623	1008
10	rs4881198	C	A	0.431548	1008
10	rs12572864	T	C	0.173611	1008
10	rs61831102	C	T	0.174603	1008
10	rs79103627	C	T	0.173611	1008
10	rs2220306	G	T	0.770833	1008
10	rs11252042	G	A	0.164683	1008
10	rs78201511	G	A	0.174603	1008
10	rs3852451	C	T	0.173611	1008
10	rs17135672	C	A	0.412698	1008
10	rs12218282	C	A	0.16369	1008
10	rs4001953	C	T	0.769841	1008
10	rs11252043	C	G	0.164683	1008
10	rs12218626	C	T	0.164683	1008
10	rs2892619	G	C	0.769841	1008
10	rs7095480	G	A	0.173611	1008
10	rs6601750	A	C	0.769841	1008
10	rs12572490	A	C	0.172619	1008
10	rs2388854	G	A	0.59623	1008
10	rs1872759	C	T	0.769841	1008
10	rs1872758	G	A	0.769841	1008
10	rs11252044	C	T	0.0198413	1008
10	rs2388855	A	G	0.172619	1008
10	rs2171303	T	C	0.769841	1008
10	rs7893957	A	G	0.230159	1008
10	rs2129445	G	A	0.59623	1008
10	rs145656143	A	T	0.0128968	1008
10	rs7917601	C	T	0.43254	1008
10	rs7906487	T	C	0.59623	1008
10	rs7906744	T	C	0.599206	1008
10	rs17135690	T	C	0.0644841	1008
10	rs10508262	C	G	0.172619	1008
10	rs7915928	A	C	0.775794	1008
10	rs4881203	C	T	0.775794	1008
10	rs17135698	A	G	0.0198413	1008
10	rs7921058	A	G	0.609127	1008
10	rs4881204	C	T	0.223214	1008
10	rs72769304	C	A	0.172619	1008
10	rs4881205	G	A	0.608135	1008
10	rs4131577	C	A	0.414683	1008
10	rs66529620	T	A	0.0198413	1008
10	rs11252045	A	T	0.0496032	1008
10	rs11597829	C	A	0.605159	1008
10	rs7068405	G	A	0.165675	1008
10	rs12570318	T	C	0.171627	1008
10	rs72769311	G	T	0.0198413	1008
10	rs11252048	A	G	0.0198413	1008
10	rs11252049	C	T	0.0198413	1008
10	rs17135711	C	T	0.165675	1008
10	rs17325819	G	A	0.0535714	1008
10	rs56095680	A	C	0.135913	1008
10	rs75261341	C	T	0.41369	1008
10	rs75068396	G	A	0.0347222	1008
10	rs11252052	G	A	0.167659	1008
10	rs55884779	T	C	0.137897	1008
10	rs11252053	C	T	0.166667	1008
10	rs74604582	G	T	0.0257937	1008
10	rs72769322	C	T	0.135913	1008
10	rs17228134	A	C	0.136905	1008
10	rs17325889	G	A	0.136905	1008
10	rs17228197	T	C	0.137897	1008
10	rs17135713	G	A	0.0515873	1008
10	rs147764672	G	A	0.0327381	1008
10	rs4488095	C	T	0.948413	1008
10	rs4528214	C	T	0.782738	1008
10	rs2129448	A	G	0.782738	1008
10	rs2129447	T	C	0.782738	1008
10	rs10751938	A	G	0.780754	1008
10	rs2388861	A	G	0.781746	1008
10	rs6601751	G	T	0.947421	1008
10	rs2388860	T	C	0.782738	1008
10	rs11252054	A	C	0.136905	1008
10	rs9702253	T	C	0.781746	1008
10	rs11252055	A	C	0.645833	1008
10	rs7922282	G	C	0.782738	1008
10	rs9702252	A	G	0.782738	1008
10	rs7908261	A	C	0.782738	1008
10	rs7923384	C	T	0.781746	1008
10	rs10904084	A	G	0.782738	1008
10	rs12570343	A	G	0.135913	1008
10	rs7088889	T	G	0.782738	1008
10	rs4001951	T	C	0.781746	1008
10	rs4001950	A	C	0.782738	1008
10	rs72769338	G	T	0.136905	1008
10	rs140848809	A	G	0.0496032	1008
10	rs11252058	G	A	0.165675	1008
10	rs2388862	C	T	0.781746	1008
10	rs4881207	G	A	0.781746	1008
10	rs7094467	A	G	0.810516	1008
10	rs7077025	C	G	0.775794	1008
10	rs7094797	A	C	0.746032	1008
10	rs7080817	C	T	0.74504	1008
10	rs2171300	C	T	0.744048	1008
10	rs2171299	G	A	0.744048	1008
10	rs58393652	T	A	0.0347222	1008
10	rs4881208	T	G	0.740079	1008
10	rs7069135	A	G	0.358135	1008
10	rs4881209	T	C	0.795635	1008
10	rs7910472	C	T	0.337302	1008
10	rs7898664	T	C	0.348214	1008
10	rs12778968	T	C	0.0347222	1008
10	rs7895469	A	G	0.348214	1008
10	rs11592787	T	C	0.650794	1008
10	rs77161132	C	T	0.0267857	1008
10	rs7909953	G	A	0.35119	1008
10	rs74481813	C	T	0.0267857	1008
10	rs11599366	C	T	0.565476	1008
10	rs56939961	A	G	0.0505952	1008
10	rs11252060	G	A	0.320437	1008
10	rs7074913	A	G	0.0267857	1008
10	rs4881211	T	A	0.651786	1008
10	rs117195914	G	T	0.0168651	1008
10	rs144087644	G	T	0.0267857	1008
10	rs7095458	G	A	0.347222	1008
10	rs7095837	T	C	0.347222	1008
10	rs7075256	C	T	0.321429	1008
10	rs7092991	A	G	0.347222	1008
10	rs10795066	T	C	0.650794	1008
10	rs10795067	T	C	0.650794	1008
10	rs11252061	A	G	0.0505952	1008
10	rs7078522	G	A	0.0267857	1008
10	rs7080166	C	T	0.347222	1008
10	rs2892621	T	A	0.651786	1008
10	rs71477833	C	T	0.0337302	1008
10	rs36089038	G	A	0.0347222	1008
10	rs11252062	C	T	0.314484	1008
10	rs7089959	C	T	0.34127	1008
10	rs10736978	C	G	0.96627	1008
10	rs78409289	T	A	0.0267857	1008
10	rs7094917	C	T	0.34127	1008
10	rs11252063	T	G	0.572421	1008
10	rs6601753	G	A	0.964286	1008
10	rs78691272	A	G	0.0267857	1008
10	rs10904087	G	A	0.574405	1008
10	rs60132804	T	C	0.0267857	1008
10	rs10795068	A	G	0.967262	1008
10	rs12414827	T	C	0.281746	1008
10	rs4881214	A	G	0.965278	1008
10	rs4881215	A	G	0.965278	1008
10	rs4881218	C	T	0.885913	1008
10	rs2894868	A	C	0.964286	1008
10	rs78852454	T	C	0.0277778	1008
10	rs79337291	G	A	0.0267857	1008
10	rs4880630	G	A	0.965278	1008
10	rs12764632	T	C	0.0357143	1008
10	rs12254418	C	T	0.276786	1008
10	rs7068588	C	A	0.964286	1008
10	rs10508263	T	C	0.978175	1008
10	rs77308314	A	T	0.0267857	1008
10	rs11595417	C	A	0.0505952	1008
10	rs10904088	A	G	0.27877	1008
10	rs74968298	C	T	0.0327381	1008
10	rs2171304	G	C	0.545635	1008
10	rs10795069	C	T	0.219246	1008
10	rs138156474	G	A	0.0277778	1008
10	rs138632745	T	C	0.0257937	1008
10	rs72769362	C	T	0.00992063	1008
10	rs10795070	G	A	0.264881	1008
10	rs7911303	G	C	0.414683	1008
10	rs17247987	G	A	0.332341	1008
10	rs11599575	G	A	0.56746	1008
10	rs10904089	G	T	0.353175	1008
10	rs12263723	A	G	0.367063	1008
10	rs10795071	A	G	0.369048	1008
10	rs2279415	G	A	0.348214	1008
10	rs11252068	C	T	0.0555556	1008
10	rs12572121	C	T	0.0763889	1008
10	rs2129440	G	C	0.352183	1008
10	rs2279416	T	C	0.367063	1008
10	rs11252069	A	G	0.0595238	1008
10	rs12218020	G	A	0.0595238	1008
10	rs12241804	T	C	0.0952381	1008
10	rs7085102	G	T	0.299603	1008
10	rs7089722	G	A	0.356151	1008
10	rs11252070	G	T	0.289683	1008
10	rs7089867	G	A	0.296627	1008
10	rs7090260	G	A	0.296627	1008
10	rs35811062	C	A	0.558532	1008
10	rs7918940	C	G	0.287698	1008
10	rs7393221	A	T	0.0853175	1008
10	rs72769375	C	T	0.0595238	1008
10	rs6601755	C	G	0.355159	1008
10	rs117965349	C	T	0.0396825	1008
10	rs2397326	A	G	0.354167	1008
10	rs72769376	A	G	0.0605159	1008
10	rs72769377	G	A	0.0595238	1008
10	rs7896849	C	A	0.286706	1008
10	rs72769378	C	T	0.0595238	1008
10	rs72769379	A	C	0.0595238	1008
10	rs1872749	C	A	0.65377	1008
10	rs1872750	T	C	0.0595238	1008
10	rs1872751	G	A	0.0595238	1008
10	rs72769381	C	T	0.0595238	1008
10	rs72769382	G	A	0.0595238	1008
10	rs2171301	G	T	0.284722	1008
10	rs17327128	C	G	0.0605159	1008
10	rs56086712	T	C	0.33631	1008
10	rs4880631	C	T	0.639881	1008
10	rs72769385	A	C	0.0595238	1008
10	rs72769386	T	G	0.0595238	1008
10	rs3829199	T	C	0.72619	1008
10	rs3750858	T	C	0.0595238	1008
10	rs3750859	C	T	0.724206	1008
10	rs2279417	G	C	0.732143	1008
10	rs2279418	T	G	0.0843254	1008
10	rs2279419	C	T	0.72619	1008
10	rs117432411	C	T	0.0178571	1008
10	rs75676156	C	T	0.0396825	1008
10	rs10508264	G	A	0.0585317	1008
10	rs1872755	G	T	0.0585317	1008
10	rs3829200	G	A	0.0694444	1008
10	rs117447313	T	G	0.0694444	1008
10	rs78037218	C	A	0.0694444	1008
10	rs17327205	T	C	0.0813492	1008
10	rs11252072	G	C	0.587302	1008
10	rs10795073	C	T	0.728175	1008
10	rs78432054	C	T	0.0684524	1008
10	rs7093488	G	A	0.796627	1008
10	rs79266111	G	A	0.0684524	1008
10	rs7078292	A	G	0.796627	1008
10	rs11252073	G	A	0.0347222	1008
10	rs7094145	G	A	0.58631	1008
10	rs7078708	A	G	0.796627	1008
10	rs34559754	C	T	0.584325	1008
10	rs11252075	C	T	0.725198	1008
10	rs11252076	C	T	0.727183	1008
10	rs79573417	C	T	0.0694444	1008
10	rs4242761	G	A	0.727183	1008
10	rs4242762	C	G	0.796627	1008
10	rs4259742	G	A	0.0694444	1008
10	rs4259743	G	A	0.0694444	1008
10	rs78343032	G	A	0.0694444	1008
10	rs191004953	G	A	0.0704365	1008
10	rs183567923	A	T	0.0694444	1008
10	rs7069366	G	A	0.0585317	1008
10	rs75571719	G	A	0.094246	1008
10	rs74815438	G	A	0.0694444	1008
10	rs75396070	T	C	0.0694444	1008
10	rs75401360	T	C	0.0694444	1008
10	rs77668567	G	C	0.0694444	1008
10	rs77966859	C	A	0.0515873	1008
10	rs11252077	G	A	0.195437	1008
10	rs79671842	T	C	0.0694444	1008
10	rs60582545	A	T	0.0694444	1008
10	rs72769389	C	G	0.0585317	1008
10	rs10218947	A	G	0.195437	1008
10	rs11252078	T	C	0.0585317	1008
10	rs7071559	T	C	0.412698	1008
10	rs76034894	A	G	0.030754	1008
10	rs11252080	A	G	0.0585317	1008
10	rs11252081	T	G	0.0585317	1008
10	rs12780313	C	T	0.592262	1008
10	rs10795074	C	G	0.41369	1008
10	rs141639089	A	T	0.00595238	1008
10	rs12762783	A	C	0.588294	1008
10	rs7076536	T	C	0.360119	1008
10	rs7901715	T	C	0.360119	1008
10	rs142935896	T	C	0.0248016	1008
10	rs7898844	A	G	0.204365	1008
10	rs7072597	G	T	0.359127	1008
10	rs6601757	C	T	0.359127	1008
10	rs6601758	C	T	0.359127	1008
10	rs2171302	C	T	0.0525794	1008
10	rs1906143	C	T	0.275794	1008
10	rs10795075	C	T	0.590278	1008
10	rs116967405	G	A	0.0714286	1008
10	rs2129438	T	C	0.0525794	1008
10	rs78477337	G	T	0.0625	1008
10	rs74985784	G	C	0.0595238	1008
10	rs7071909	A	T	0.589286	1008
10	rs11252088	C	T	0.0525794	1008
10	rs2279414	A	G	0.292659	1008
10	rs2129439	C	T	0.195437	1008
10	rs7005	C	T	0.0535714	1008
10	rs1043009	C	T	0.484127	1008
10	rs1043003	T	C	0.489087	1008
10	rs7634	A	T	0.207341	1008
10	rs17731	G	A	0.482143	1008
10	rs12414935	C	G	0.0545635	1008
10	rs57966882	G	A	0.0505952	1008
10	rs12221160	A	G	0.208333	1008
10	rs3829201	G	A	0.0545635	1008
10	rs3750860	C	T	0.0982143	1008
10	rs3750861	C	T	0.0446429	1008
10	rs10795076	G	T	0.180556	1008
10	rs3793919	C	T	0.0515873	1008
10	rs71477837	T	G	0.00595238	1008
10	rs12253538	G	A	0.183532	1008
10	rs17135808	T	C	0.0515873	1008
10	rs3829202	T	C	0.0565476	1008
10	rs3812714	C	A	0.21627	1008
10	rs3812715	G	A	0.479167	1008
10	rs9633755	C	G	0.0515873	1008
10	rs11252093	T	C	0.0515873	1008
10	rs11252094	G	A	0.0515873	1008
10	rs10904094	T	C	0.532738	1008
10	rs11252095	C	G	0.0515873	1008
10	rs10904095	A	G	0.53373	1008
10	rs10904096	C	G	0.207341	1008
10	rs11252096	A	G	0.0515873	1008
10	rs11252097	G	C	0.0515873	1008
10	rs11252098	T	C	0.0515873	1008
10	rs77382321	C	T	0.0426587	1008
10	rs72771208	T	A	0.0515873	1008
10	rs17249262	C	T	0.19246	1008
10	rs11252099	C	G	0.0515873	1008
10	rs11252100	C	T	0.0515873	1008
10	rs11252101	A	G	0.0535714	1008
10	rs7090115	A	G	0.0545635	1008
10	rs55809146	A	T	0.00198413	1008
10	rs7084883	C	T	0.0535714	1008
10	rs11252102	A	G	0.314484	1008
10	rs11252103	C	T	0.15873	1008
10	rs11252104	G	A	0.306548	1008
10	rs72771214	G	A	0.0535714	1008
10	rs12774242	G	A	0.308532	1008
10	rs11595251	A	G	0.0634921	1008
10	rs11597255	G	A	0.0634921	1008
10	rs72771216	G	A	0.0634921	1008
10	rs11596255	T	G	0.0634921	1008
10	rs117279294	G	T	0.0813492	1008
10	rs61829729	C	T	0.0595238	1008
10	rs74492510	A	G	0.111111	1008
10	rs2388850	T	C	0.305556	1008
10	rs11596356	T	C	0.0634921	1008
10	rs5006151	C	T	0.0634921	1008
10	rs5006152	C	T	0.0634921	1008
10	rs5006153	A	G	0.0634921	1008
10	rs77054529	C	G	0.0833333	1008
10	rs5006154	A	G	0.0644841	1008
10	rs1872756	C	T	0.0634921	1008
10	rs72771219	G	A	0.0634921	1008
10	rs11252106	T	G	0.179563	1008
10	rs12773202	A	C	0.285714	1008
10	rs10508265	G	A	0.16369	1008
10	rs67762123	A	G	0.0644841	1008
10	rs12253022	C	A	0.179563	1008
10	rs7919841	T	C	0.37004	1008
10	rs2388851	C	T	0.768849	1008
10	rs74113831	G	A	0.168651	1008
10	rs10508266	G	T	0.309524	1008
10	rs11597036	G	A	0.0634921	1008
10	rs11592875	C	T	0.0634921	1008
10	rs11252108	C	T	0.650794	1008
10	rs10904097	T	C	0.833333	1008
10	rs72771222	A	G	0.0625	1008
10	rs7918147	C	T	0.301587	1008
10	rs17249633	G	C	0.0595238	1008
10	rs7898258	C	A	0.759921	1008
10	rs11252109	G	A	0.167659	1008
10	rs10904098	A	T	0.167659	1008
10	rs7897562	G	A	0.759921	1008
10	rs11596884	A	G	0.285714	1008
10	rs74113833	C	G	0.0525794	1008
10	rs185941715	C	T	0.228175	1008
10	rs72771223	C	T	0.306548	1008
10	rs1872757	T	C	0.0625	1008
10	rs7906552	G	A	0.469246	1008
10	rs10508267	G	C	0.0615079	1008
10	rs11252110	A	G	0.358135	1008
10	rs10508268	A	G	0.0595238	1008
10	rs75879366	A	G	0.0396825	1008
10	rs72771224	G	A	0.0803571	1008
10	rs72771225	A	G	0.0803571	1008
10	rs78288214	A	C	0.21627	1008
10	rs11597698	C	A	0.0803571	1008
10	rs11597718	C	A	0.0803571	1008
10	rs11597765	C	T	0.0803571	1008
10	rs11593360	G	C	0.0803571	1008
10	rs11597781	C	A	0.0803571	1008
10	rs17135848	G	T	0.0803571	1008
10	rs72771228	A	G	0.0803571	1008
10	rs72771231	T	C	0.0803571	1008
10	rs17135854	C	T	0.0803571	1008
10	rs61829733	G	A	0.0595238	1008
10	rs111607796	C	A	0.0803571	1008
10	rs11252111	G	C	0.418651	1008
10	rs149786496	C	A	0.0446429	1008
10	rs76216423	G	T	0.116071	1008
10	rs34180227	G	C	0.22619	1008
10	rs61829734	C	T	0.0585317	1008
10	rs74842723	A	T	0.271825	1008
10	rs4881220	A	G	0.419643	1008
10	rs17842280	T	A	0.118056	1008
10	rs12358872	C	T	0.271825	1008
10	rs12358873	C	T	0.270833	1008
10	rs11252112	T	C	0.271825	1008
10	rs10430773	C	G	0.409722	1008
10	rs72771236	C	T	0.0813492	1008
10	rs11252113	G	A	0.106151	1008
10	rs72771238	C	A	0.0813492	1008
10	rs72771239	T	C	0.0813492	1008
10	rs72771241	G	A	0.0803571	1008
10	rs75204712	A	G	0.0803571	1008
10	rs12245875	T	C	0.107143	1008
10	rs72478256	C	G	0.0813492	1008
10	rs56121803	G	A	0.0873016	1008
10	rs34414469	C	T	0.0555556	1008
10	rs12268277	C	T	0.106151	1008
10	rs7097763	T	C	0.0873016	1008
10	rs11252114	T	G	0.271825	1008
10	rs12248147	T	C	0.0555556	1008
10	rs7094575	A	G	0.0873016	1008
10	rs7077239	C	A	0.0873016	1008
10	rs7076208	G	A	0.189484	1008
10	rs12761012	G	A	0.0555556	1008
10	rs72771245	A	G	0.0873016	1008
10	rs72771246	G	T	0.0873016	1008
10	rs72771247	G	A	0.0873016	1008
10	rs11252116	C	A	0.193452	1008
10	rs72771249	A	T	0.0873016	1008
10	rs17842282	A	C	0.0873016	1008
10	rs7910025	G	A	0.0873016	1008
10	rs72771251	A	G	0.0873016	1008
10	rs11252118	C	T	0.271825	1008
10	rs72771253	G	C	0.0873016	1008
10	rs72771254	T	A	0.0873016	1008
10	rs6601760	T	A	0.426587	1008
10	rs6601761	A	G	0.580357	1008
10	rs6601762	C	T	0.583333	1008
10	rs6601763	C	T	0.580357	1008
10	rs117937083	C	T	0.0406746	1008
10	rs7082849	T	C	0.806548	1008
10	rs72771257	G	A	0.0357143	1008
10	rs11252119	G	A	0.224206	1008
10	rs34354411	T	C	0.309524	1008
10	rs5002977	C	T	0.21627	1008
10	rs7904671	A	G	0.200397	1008
10	rs75311966	C	T	0.0535714	1008
10	rs17842279	C	T	0.237103	1008
10	rs11252121	G	A	0.0714286	1008
10	rs6601764	C	T	0.22123	1008
10	rs12266938	T	C	0.388889	1008
10	rs11252122	C	T	0.672619	1008
10	rs7896984	C	A	0.400794	1008
10	rs58989984	G	C	0.0912698	1008
10	rs7896289	G	C	0.66369	1008
10	rs17328824	G	A	0.0248016	1008
10	rs72771263	G	A	0.0238095	1008
10	rs11252124	C	T	0.669643	1008
10	rs11252125	A	T	0.112103	1008
10	rs10904101	A	G	0.111111	1008
10	rs10904102	T	C	0.111111	1008
10	rs17250304	G	C	0.0267857	1008
10	rs4880634	G	A	0.679563	1008
10	rs67058447	G	A	0.109127	1008
10	rs73582530	T	A	0.0972222	1008
10	rs11594834	G	T	0.0823413	1008
10	rs11599465	C	T	0.0863095	1008
10	rs4880635	A	G	0.327381	1008
10	rs11252126	G	T	0.27877	1008
10	rs77693979	A	G	0.118056	1008
10	rs12569367	C	T	0.295635	1008
10	rs3829203	A	G	0.747024	1008
10	rs3812716	T	A	0.5625	1008
10	rs7914924	T	C	0.104167	1008
10	rs117344189	G	A	0.0555556	1008
10	rs75737817	A	G	0.100198	1008
10	rs74517212	C	T	0.0128968	1008
10	rs35345637	T	C	0.103175	1008
10	rs11252129	G	C	0.205357	1008
10	rs77174898	C	G	0.0575397	1008
10	rs74911337	C	T	0.125	1008
10	rs117483053	G	A	0.0505952	1008
10	rs117692046	C	T	0.0396825	1008
10	rs61829756	T	C	0.14881	1008
10	rs67423220	G	T	0.402778	1008
10	rs78000831	G	A	0.136905	1008
10	rs80316981	A	G	0.0575397	1008
10	rs12569842	A	T	0.409722	1008
10	rs72771267	T	C	0.127976	1008
10	rs72771268	G	A	0.0873016	1008
10	rs6601765	T	C	0.920635	1008
10	rs138053887	T	C	0.0347222	1008
10	rs117311291	C	T	0.0327381	1008
10	rs10904103	C	T	0.255952	1008
10	rs140705248	A	G	0.0426587	1008
10	rs11252131	T	C	0.0892857	1008
10	rs76398457	C	T	0.0208333	1008
10	rs17135857	G	C	0.0357143	1008
10	rs35090005	A	G	0.155754	1008
10	rs12245903	C	T	0.27381	1008
10	rs76818169	G	A	0.0208333	1008
10	rs79879330	G	A	0.0327381	1008
10	rs75057683	T	C	0.0337302	1008
10	rs11597773	G	T	0.40377	1008
10	rs7915257	G	C	0.40377	1008
10	rs34711829	T	G	0.0327381	1008
10	rs11596796	T	C	0.0208333	1008
10	rs76564586	C	T	0.0208333	1008
10	rs4128695	G	C	0.303571	1008
10	rs12252752	T	C	0.311508	1008
10	rs79281390	C	T	0.0208333	1008
10	rs76423498	T	C	0.0337302	1008
10	rs12414007	A	T	0.242063	1008
10	rs11252133	A	G	0.262897	1008
10	rs12415309	G	A	0.242063	1008
10	rs12415319	G	A	0.242063	1008
10	rs12414080	A	T	0.242063	1008
10	rs12765804	G	A	0.0337302	1008
10	rs7919246	C	A	0.362103	1008
10	rs78424159	C	T	0.242063	1008
10	rs61828721	G	A	0.215278	1008
10	rs60558804	A	G	0.242063	1008
10	rs61464031	T	C	0.242063	1008
10	rs11595217	C	T	0.0208333	1008
10	rs113598585	G	A	0.0208333	1008
10	rs12411753	G	A	0.242063	1008
10	rs7901658	C	T	0.296627	1008
10	rs10904104	G	A	0.215278	1008
10	rs10904105	C	T	0.213294	1008
10	rs11252135	A	G	0.262897	1008
10	rs58371660	G	A	0.0218254	1008
10	rs7904986	G	A	0.0198413	1008
10	rs17135881	T	C	0.119048	1008
10	rs79821365	T	C	0.115079	1008
10	rs7906433	C	T	0.0208333	1008
10	rs7897931	T	C	0.235119	1008
10	rs34088469	G	A	0.0347222	1008
10	rs145539968	C	A	0.0109127	1008
10	rs12571402	C	A	0.12004	1008
10	rs12571403	C	A	0.375	1008
10	rs76147238	T	C	0.0347222	1008
10	rs7907906	A	G	0.21627	1008
10	rs7923118	C	T	0.215278	1008
10	rs7911775	T	G	0.218254	1008
10	rs74228825	G	A	0.12004	1008
10	rs116992496	T	C	0.0198413	1008
10	rs17135891	T	G	0.150794	1008
10	rs7896800	T	C	0.367063	1008
10	rs12261560	C	G	0.150794	1008
10	rs78923325	T	C	0.150794	1008
10	rs7912394	G	A	0.217262	1008
10	rs75146689	A	G	0.121032	1008
10	rs11252138	C	T	0.217262	1008
10	rs7905646	T	A	0.217262	1008
10	rs7902434	A	G	0.544643	1008
10	rs10795079	A	G	0.548611	1008
10	rs10904109	C	G	0.12004	1008
10	rs17135901	G	T	0.0109127	1008
10	rs7906724	A	G	0.556548	1008
10	rs114391964	C	T	0.0168651	1008
10	rs17135903	C	T	0.14881	1008
10	rs76561934	C	T	0.0357143	1008
10	rs79797222	A	G	0.0168651	1008
10	rs4600115	G	T	0.373016	1008
10	rs17135906	T	G	0.12004	1008
10	rs77767920	G	A	0.14881	1008
10	rs4351725	A	G	0.509921	1008
10	rs114924452	T	C	0.0168651	1008
10	rs78933330	C	T	0.0168651	1008
10	rs7100255	T	C	0.375	1008
10	rs57383096	A	G	0.119048	1008
10	rs4514308	C	T	0.435516	1008
10	rs60603763	G	C	0.0168651	1008
10	rs4881225	G	A	0.982143	1008
10	rs7918143	C	T	0.518849	1008
10	rs80334106	C	T	0.0396825	1008
10	rs10795080	G	A	0.595238	1008
10	rs10904110	G	A	0.595238	1008
10	rs112192609	C	T	0.0376984	1008
10	rs10795081	G	A	0.595238	1008
10	rs7911769	G	A	0.595238	1008
10	rs7901171	T	A	0.594246	1008
10	rs10904111	G	A	0.594246	1008
10	rs11252143	T	C	0.141865	1008
10	rs10795082	G	C	0.588294	1008
10	rs10795083	T	C	0.588294	1008
10	rs10751942	A	G	0.588294	1008
10	rs7905538	T	C	0.588294	1008
10	rs7902252	A	G	0.588294	1008
10	rs7905560	A	G	0.588294	1008
10	rs78298556	G	A	0.00595238	1008
10	rs7921502	C	A	0.588294	1008
10	rs12414185	A	T	0.141865	1008
10	rs117024696	T	G	0.0109127	1008
10	rs77905334	G	T	0.00595238	1008
10	rs10904112	A	C	0.588294	1008
10	rs146675826	A	G	0.00595238	1008
10	rs10904113	A	G	0.0873016	1008
10	rs4881226	C	A	0.544643	1008
10	rs11252145	C	T	0.507937	1008
10	rs4604781	G	A	0.856151	1008
10	rs1570942	C	G	0.821429	1008
10	rs111627976	G	A	0.0376984	1008
10	rs112491725	C	A	0.0376984	1008
10	rs117804235	G	A	0.0386905	1008
10	rs78797836	T	C	0.0208333	1008
10	rs6601770	C	T	0.861111	1008
10	rs11252146	T	C	0.139881	1008
10	rs17135919	T	C	0.121032	1008
10	rs12775093	C	T	0.188492	1008
10	rs11252147	C	A	0.508929	1008
10	rs6601771	T	G	0.64881	1008
10	rs12357722	C	A	0.508929	1008
10	rs80043621	C	T	0.0386905	1008
10	rs11252148	G	A	0.508929	1008
10	rs117143778	A	G	0.0416667	1008
10	rs10904114	A	G	0.188492	1008
10	rs6601773	A	G	0.589286	1008
10	rs12049718	C	A	0.1875	1008
10	rs10904115	T	G	0.589286	1008
10	rs12267583	A	G	0.509921	1008
10	rs943029	T	C	0.271825	1008
10	rs7915947	C	T	0.509921	1008
10	rs7918233	G	A	0.509921	1008
10	rs7918238	G	A	0.509921	1008
10	rs10795084	G	C	0.270833	1008
10	rs10904116	T	C	0.510913	1008
10	rs139557686	G	A	0.0416667	1008
10	rs10904117	G	T	0.0833333	1008
10	rs9783264	G	C	0.139881	1008
10	rs10904118	A	G	0.509921	1008
10	rs2094179	G	A	0.0833333	1008
10	rs943034	T	C	0.308532	1008
10	rs729440	T	C	0.139881	1008
10	rs79886776	C	G	0.0793651	1008
10	rs117374259	T	G	0.0416667	1008
10	rs11252151	C	T	0.697421	1008
10	rs10904119	C	A	0.0833333	1008
10	rs4881228	T	C	0.0416667	1008
10	rs11252152	C	T	0.0833333	1008
10	rs10904120	G	A	0.503968	1008
10	rs3932533	A	G	0.697421	1008
10	rs4242763	T	C	0.0416667	1008
10	rs150498816	A	G	0.139881	1008
10	rs11252155	C	T	0.0843254	1008
10	rs12772876	A	G	0.738095	1008
10	rs74370947	A	T	0.0416667	1008
10	rs12771235	G	A	0.695437	1008
10	rs11252156	C	T	0.0565476	1008
10	rs7075364	C	T	0.693452	1008
10	rs10904121	C	T	0.0833333	1008
10	rs17135941	A	G	0.123016	1008
10	rs114205980	T	C	0.047619	1008
10	rs11252157	C	A	0.231151	1008
10	rs7903926	G	C	0.543651	1008
10	rs11252158	T	C	0.22123	1008
10	rs12240700	C	T	0.0198413	1008
10	rs11252160	T	C	0.0823413	1008
10	rs10904122	G	A	0.0823413	1008
10	rs10795086	T	C	0.329365	1008
10	rs4881229	T	A	0.423611	1008
10	rs17135942	C	T	0.0406746	1008
10	rs10795087	C	T	0.412698	1008
10	rs10795088	A	G	0.412698	1008
10	rs17135945	T	C	0.0426587	1008
10	rs6601775	C	A	0.414683	1008
10	rs7917039	G	A	0.41369	1008
10	rs10904123	G	C	0.137897	1008
10	rs17135946	G	A	0.121032	1008
10	rs10795089	G	A	0.411706	1008
10	rs11252162	C	T	0.193452	1008
10	rs10904124	C	T	0.411706	1008
10	rs10904126	C	A	0.411706	1008
10	rs5020527	A	G	0.41369	1008
10	rs11252163	T	A	0.116071	1008
10	rs17251434	A	G	0.136905	1008
10	rs4394730	C	T	0.41369	1008
10	rs148830018	T	C	0.0178571	1008
10	rs12412574	T	C	0.238095	1008
10	rs7911268	A	G	0.470238	1008
10	rs10795090	T	C	0.470238	1008
10	rs11252165	T	A	0.0813492	1008
10	rs11252167	G	C	0.137897	1008
10	rs10795091	C	T	0.470238	1008
10	rs10795092	G	T	0.470238	1008
10	rs76168616	G	A	0.0813492	1008
10	rs12414586	G	A	0.122024	1008
10	rs11252168	A	G	0.195437	1008
10	rs11252169	T	G	0.172619	1008
10	rs943024	C	G	0.470238	1008
10	rs943025	T	C	0.470238	1008
10	rs943026	A	G	0.468254	1008
10	rs10904127	G	C	0.171627	1008
10	rs12415433	G	T	0.178571	1008
10	rs11252171	G	A	0.161706	1008
10	rs2148192	T	G	0.410714	1008
10	rs2148193	G	A	0.410714	1008
10	rs11252172	G	A	0.338294	1008
10	rs11252173	A	G	0.338294	1008
10	rs10795093	C	T	0.338294	1008
10	rs4881230	A	G	0.662698	1008
10	rs11252174	T	A	0.0674603	1008
10	rs7902593	C	T	0.661706	1008
10	rs10795094	A	G	0.332341	1008
10	rs12257518	G	A	0.173611	1008
10	rs10904128	G	C	0.311508	1008
10	rs55863175	G	A	0.0843254	1008
10	rs10795095	C	T	0.310516	1008
10	rs10795096	T	C	0.311508	1008
10	rs76068735	T	C	0.0654762	1008
10	rs11252178	C	T	0.171627	1008
10	rs7088249	C	T	0.422619	1008
10	rs10795097	C	T	0.5	1008
10	rs7358215	G	A	0.359127	1008
10	rs7900884	A	G	0.501984	1008
10	rs7076360	A	G	0.577381	1008
10	rs7080086	T	C	0.253968	1008
10	rs118015936	C	T	0.0753968	1008
10	rs12263883	G	A	0.389881	1008
10	rs7076800	A	T	0.499008	1008
10	rs7092293	G	A	0.499008	1008
10	rs4881231	G	A	0.815476	1008
10	rs66572277	A	G	0.184524	1008
10	rs117134461	C	T	0.078373	1008
10	rs34998645	T	C	0.106151	1008
10	rs77421855	C	T	0.0753968	1008
10	rs77453722	A	T	0.078373	1008
10	rs7917483	A	G	0.392857	1008
10	rs4881232	A	C	0.392857	1008
10	rs4880637	A	C	0.392857	1008
10	rs143699081	C	T	0.106151	1008
10	rs10904131	A	G	0.392857	1008
10	rs10795098	T	G	0.472222	1008
10	rs75351206	G	A	0.0644841	1008
10	rs11252179	G	A	0.138889	1008
10	rs10736980	A	C	0.390873	1008
10	rs10751943	T	C	0.390873	1008
10	rs10732922	T	C	0.498016	1008
10	rs10736981	T	C	0.498016	1008
10	rs10736982	T	G	0.498016	1008
10	rs10732923	A	G	0.498016	1008
10	rs75310529	A	G	0.078373	1008
10	rs4880638	G	A	0.423611	1008
10	rs10732924	T	G	0.498016	1008
10	rs74823114	T	C	0.0406746	1008
10	rs181441514	T	C	0.0138889	1008
10	rs7086801	C	A	0.183532	1008
10	rs7085782	G	T	0.183532	1008
10	rs7085797	G	A	0.498016	1008
10	rs10904132	A	G	0.314484	1008
10	rs17135989	T	G	0.107143	1008
10	rs17135992	A	C	0.0684524	1008
10	rs7910348	G	T	0.498016	1008
10	rs79928429	T	C	0.107143	1008
10	rs9651514	T	A	0.184524	1008
10	rs7915142	C	T	0.207341	1008
10	rs7899935	A	G	0.576389	1008
10	rs10904133	G	A	0.12004	1008
10	rs10904134	G	A	0.383929	1008
10	rs4881234	A	G	0.50496	1008
10	rs11252180	C	T	0.138889	1008
10	rs9651513	G	A	0.369048	1008
10	rs11252181	G	A	0.510913	1008
10	rs73592053	G	T	0.0763889	1008
10	rs10795099	G	A	0.717262	1008
10	rs4457649	A	G	0.845238	1008
10	rs10795100	G	A	0.793651	1008
10	rs4328133	A	T	0.922619	1008
10	rs4364955	T	C	0.922619	1008
10	rs10904135	A	T	0.793651	1008
10	rs7912916	A	G	0.873016	1008
10	rs7896124	G	A	0.793651	1008
10	rs11252184	C	T	0.125992	1008
10	rs7901255	C	T	0.792659	1008
10	rs7901795	C	T	0.125	1008
10	rs7350412	C	A	0.793651	1008
10	rs7905528	C	A	0.997024	1008
10	rs17252078	G	C	0.0545635	1008
10	rs12217962	G	T	0.0744048	1008
10	rs10450522	G	A	0.194444	1008
10	rs12764691	A	G	0.196429	1008
10	rs10795101	A	G	0.992063	1008
10	rs4399241	A	G	0.0119048	1008
10	rs74116520	T	G	0.0178571	1008
10	rs10795102	G	A	0.981151	1008
10	rs74689509	T	G	0.0803571	1008
10	rs7908267	G	A	0.981151	1008
10	rs148220923	A	G	0.0178571	1008
10	rs11252187	G	C	0.0188492	1008
10	rs11252188	T	A	0.0178571	1008
10	rs4336929	T	G	0.0178571	1008
10	rs4881235	T	C	0.981151	1008
10	rs1977379	T	C	0.0178571	1008
10	rs1977378	G	T	0.0178571	1008
10	rs1977377	A	G	0.0178571	1008
10	rs1570943	T	C	0.0178571	1008
10	rs12411953	G	T	0.0178571	1008
10	rs12416427	T	G	0.0178571	1008
10	rs7894924	G	A	0.981151	1008
10	rs7894945	G	A	0.981151	1008
10	rs12414789	C	A	0.0178571	1008
10	rs60150218	A	C	0.0178571	1008
10	rs11252189	C	T	0.981151	1008
10	rs11252190	G	A	0.981151	1008
10	rs11252191	C	T	0.981151	1008
10	rs11252192	A	G	0.981151	1008
10	rs141027678	C	T	0.0178571	1008
10	rs12778907	G	A	0.981151	1008
10	rs12762078	T	C	0.981151	1008
10	rs11813552	G	A	0.0178571	1008
10	rs12268546	A	T	0.981151	1008
10	rs7070989	T	C	0.981151	1008
10	rs7083811	C	G	0.981151	1008
10	rs7083277	G	A	0.981151	1008
10	rs4999537	C	T	0.981151	1008
10	rs4999535	A	G	0.980159	1008
10	rs4999534	A	G	0.981151	1008
10	rs4999533	G	A	0.981151	1008
10	rs4999532	A	G	0.981151	1008
10	rs4999531	C	T	0.981151	1008
10	rs4999530	C	G	0.981151	1008
10	rs4999529	G	A	0.981151	1008
10	rs11252193	T	C	0.981151	1008
10	rs4881236	G	T	0.0178571	1008
10	rs11252194	T	G	0.981151	1008
10	rs11252195	T	A	0.981151	1008
10	rs7900682	T	C	0.981151	1008
10	rs6601779	C	A	0.981151	1008
10	rs142448779	C	T	0.0178571	1008
10	rs60274564	G	A	0.0168651	1008
10	rs6601780	A	C	0.982143	1008
10	rs55996407	G	T	0.0178571	1008
10	rs7915710	G	C	0.981151	1008
10	rs7915818	G	T	0.981151	1008
10	rs7901720	A	T	0.981151	1008
10	rs7901836	A	T	0.981151	1008
10	rs7901977	A	G	0.980159	1008
10	rs4880639	C	A	0.981151	1008
10	rs4881238	A	G	0.981151	1008
10	rs4242764	C	G	0.981151	1008
10	rs4881242	A	G	0.0178571	1008
10	rs4880643	C	T	0.0178571	1008
10	rs4242765	G	A	0.981151	1008
10	rs4881243	A	G	0.0178571	1008
10	rs6601782	G	C	0.981151	1008
10	rs7090184	T	G	0.981151	1008
10	rs7068997	C	T	0.981151	1008
10	rs7086533	A	C	0.981151	1008
10	rs17136082	T	C	0.0178571	1008
10	rs943033	G	A	0.981151	1008
10	rs943032	A	C	0.981151	1008
10	rs943031	G	A	0.981151	1008
10	rs4880645	C	T	0.981151	1008
10	rs139785982	G	A	0.0178571	1008
10	rs11814513	A	G	0.0178571	1008
10	rs4242766	A	G	0.981151	1008
10	rs4447063	C	T	0.981151	1008
10	rs4454610	T	C	0.981151	1008
10	rs4504968	T	C	0.981151	1008
10	rs4517419	C	T	0.981151	1008
10	rs6601783	C	T	0.981151	1008
10	rs7095222	A	G	0.980159	1008
10	rs10751944	G	T	0.981151	1008
10	rs55757629	T	C	0.0178571	1008
10	rs112646549	G	T	0.0178571	1008
10	rs7903375	C	T	0.981151	1008
10	rs11252196	G	C	0.0178571	1008
10	rs10904136	C	T	0.981151	1008
10	rs11252197	A	C	0.0178571	1008
10	rs140945151	T	G	0.031746	1008
10	rs11252198	C	T	0.0178571	1008
10	rs9663296	T	C	0.0178571	1008
10	rs9663635	G	A	0.0178571	1008
10	rs9663639	G	A	0.0178571	1008
10	rs11813133	T	A	0.0178571	1008
10	rs7083363	C	T	0.0178571	1008
10	rs7070688	T	A	0.0178571	1008
10	rs148365676	G	T	0.015873	1008
10	rs7082581	G	T	0.0178571	1008
10	rs7083775	C	T	0.0178571	1008
10	rs7082908	G	A	0.0178571	1008
10	rs7074459	T	C	0.0178571	1008
10	rs7086347	G	A	0.0178571	1008
10	rs7074739	T	C	0.0178571	1008
10	rs6601784	G	A	0.980159	1008
10	rs116062106	C	T	0.0168651	1008
10	rs57673096	C	T	0.0168651	1008
10	rs56794049	T	C	0.0178571	1008
10	rs61333199	T	C	0.0178571	1008
10	rs74512350	G	A	0.0178571	1008
10	rs12412205	A	G	0.0178571	1008
10	rs4881244	A	G	0.0178571	1008
10	rs4881245	G	C	0.0178571	1008
10	rs4881246	G	A	0.0178571	1008
10	rs75581144	T	C	0.0525794	1008
10	rs7092791	T	C	0.981151	1008
10	rs17136107	G	A	0.0178571	1008
10	rs17136112	T	C	0.0178571	1008
10	rs73580675	G	A	0.0178571	1008
10	rs73580677	C	T	0.0178571	1008
10	rs74114047	A	G	0.0178571	1008
10	rs7071595	G	A	0.0178571	1008
10	rs7071599	G	T	0.0178571	1008
10	rs7076272	C	G	0.0982143	1008
10	rs17136114	A	T	0.0168651	1008
10	rs2148194	C	T	0.00297619	1008
10	rs11252200	G	T	0.047619	1008
10	rs57468138	C	T	0.117063	1008
10	rs73580693	A	T	0.0168651	1008
10	rs143362705	G	A	0.0426587	1008
10	rs140630857	C	A	0.104167	1008
10	rs111330420	G	A	0.0168651	1008
10	rs113101956	A	G	0.0168651	1008
10	rs73580699	T	C	0.0168651	1008
10	rs190498740	C	T	0.0138889	1008
10	rs10508270	A	T	0.0178571	1008
10	rs10508271	G	C	0.0178571	1008
10	rs150590755	T	C	0.0178571	1008
10	rs59965449	A	T	0.0178571	1008
10	rs60678471	G	A	0.0178571	1008
10	rs61220616	C	T	0.0188492	1008
10	rs58391037	A	C	0.0188492	1008
10	rs368656170	C	G	0.0138889	1008
10	rs79543657	A	T	0.0178571	1008
10	rs73582413	G	A	0.0178571	1008
10	rs7923339	C	G	0.0178571	1008
10	rs7922385	G	A	0.0178571	1008
10	rs192607539	A	C	0.0178571	1008
10	rs7923605	C	T	0.0178571	1008
10	rs137960215	G	A	0.0178571	1008
10	rs7912421	T	C	0.880952	1008
10	rs111342073	G	A	0.0178571	1008
10	rs58639873	T	C	0.0178571	1008
10	rs7893243	C	T	0.881944	1008
10	rs28691053	C	T	0.0198413	1008
10	rs182954358	A	G	0.046627	1008
10	rs28560080	C	G	0.0178571	1008
10	rs12773882	G	C	0.0962302	1008
10	rs11252201	C	T	0.10119	1008
10	rs10751945	T	C	0.980159	1008
10	rs12412514	C	T	0.0188492	1008
10	rs12414193	T	C	0.0178571	1008
10	rs4880646	C	T	0.978175	1008
10	rs4880647	C	T	0.981151	1008
10	rs4881248	A	G	0.981151	1008
10	rs4880648	G	A	0.982143	1008
10	rs149352840	C	T	0.0763889	1008
10	rs34594894	G	A	0.0208333	1008
10	rs116470201	G	T	0.0178571	1008
10	rs148545844	C	T	0.031746	1008
10	rs7081515	C	T	0.0615079	1008
10	rs7921993	A	G	0.886905	1008
10	rs12771928	T	C	0.0724206	1008
10	rs7094139	C	T	0.0218254	1008
10	rs72773000	G	A	0.0198413	1008
10	rs72773001	C	A	0.0198413	1008
10	rs72773002	C	T	0.131944	1008
10	rs2031574	A	G	0.91369	1008
10	rs7099446	C	T	0.768849	1008
10	rs4881251	T	C	0.909722	1008
10	rs7070280	C	T	0.112103	1008
10	rs4881252	C	T	0.750992	1008
10	rs11252207	C	T	0.798611	1008
10	rs10904140	T	G	0.797619	1008
10	rs10904141	A	C	0.779762	1008
10	rs10904142	A	G	0.952381	1008
10	rs10904143	T	G	0.914683	1008
10	rs78839889	T	G	0.112103	1008
10	rs4630187	G	A	0.950397	1008
10	rs4600113	T	G	0.897817	1008
10	rs10904144	G	A	0.046627	1008
10	rs76139627	T	C	0.0456349	1008
10	rs17136141	G	A	0.0396825	1008
10	rs6601785	C	T	0.294643	1008
10	rs17338440	T	C	0.0753968	1008
10	rs4880650	A	G	0.689484	1008
10	rs4880651	G	A	0.685516	1008
10	rs76817112	A	C	0.0763889	1008
10	rs12778841	T	C	0.0347222	1008
10	rs10795104	G	C	0.882937	1008
10	rs7911271	A	G	0.0525794	1008
10	rs11599424	T	A	0.549603	1008
10	rs57306718	G	A	0.0992063	1008
10	rs11813509	G	A	0.128968	1008
10	rs72774706	C	T	0.169643	1008
10	rs7082349	G	A	0.0337302	1008
10	rs4881253	C	T	0.270833	1008
10	rs11252209	A	G	0.170635	1008
10	rs10904145	G	A	0.270833	1008
10	rs117824470	G	A	0.171627	1008
10	rs35695452	G	A	0.0337302	1008
10	rs143047325	C	T	0.0208333	1008
10	rs12221033	C	T	0.0208333	1008
10	rs6601786	C	T	0.89881	1008
10	rs10795105	T	C	0.598214	1008
10	rs4881257	G	A	0.122024	1008
10	rs4881258	A	T	0.141865	1008
10	rs11252210	A	G	0.0198413	1008
10	rs7898409	C	T	0.122024	1008
10	rs7898425	C	T	0.122024	1008
10	rs4881259	G	A	0.225198	1008
10	rs7098821	T	C	0.72123	1008
10	rs4881260	A	G	0.225198	1008
10	rs11252211	C	G	0.426587	1008
10	rs150798283	C	T	0.0248016	1008
10	rs2025682	A	G	0.225198	1008
10	rs4607962	A	G	0.537698	1008
10	rs2031573	C	T	0.0376984	1008
10	rs7895960	A	T	0.780754	1008
10	rs7895964	A	C	0.780754	1008
10	rs142382941	G	A	0.0198413	1008
10	rs56154000	T	C	0.181548	1008
10	rs17338734	T	C	0.123016	1008
10	rs7899906	T	G	0.225198	1008
10	rs1409209	C	G	0.181548	1008
10	rs4593901	C	T	0.225198	1008
10	rs12217980	A	G	0.181548	1008
10	rs12253501	G	C	0.225198	1008
10	rs12219083	G	A	0.181548	1008
10	rs78035282	G	C	0.0218254	1008
10	rs2025680	A	G	0.977183	1008
10	rs4881261	C	T	0.440476	1008
10	rs78812615	C	G	0.103175	1008
10	rs4881262	T	C	0.440476	1008
10	rs4881263	G	C	0.440476	1008
10	rs943027	A	G	0.536706	1008
10	rs6601787	A	G	0.440476	1008
10	rs7910684	G	A	0.440476	1008
10	rs7079191	T	G	0.256944	1008
10	rs7079341	T	C	0.440476	1008
10	rs117753047	A	G	0.0277778	1008
10	rs10904149	A	G	0.462302	1008
10	rs35108768	C	G	0.440476	1008
10	rs117707919	G	A	0.0208333	1008
10	rs58922034	G	A	0.103175	1008
10	rs7089266	A	G	0.426587	1008
10	rs7896628	G	A	0.425595	1008
10	rs7897103	G	A	0.425595	1008
10	rs4881264	T	C	0.447421	1008
10	rs11252215	C	G	0.0218254	1008
10	rs11252216	C	T	0.0198413	1008
10	rs56250932	G	A	0.170635	1008
10	rs7922194	A	G	0.25496	1008
10	rs6601790	C	T	0.425595	1008
10	rs72774717	G	A	0.170635	1008
10	rs10904150	C	T	0.170635	1008
10	rs138729488	A	G	0.0257937	1008
10	rs7074790	A	T	0.427579	1008
10	rs11252217	A	G	0.154762	1008
10	rs79648474	T	C	0.0198413	1008
10	rs11252218	T	A	0.256944	1008
10	rs7079128	T	A	0.447421	1008
10	rs186259184	C	G	0.0198413	1008
10	rs10904151	C	T	0.447421	1008
10	rs7894640	G	A	0.448413	1008
10	rs11814797	C	T	0.170635	1008
10	rs139042537	C	T	0.0198413	1008
10	rs57872033	A	T	0.170635	1008
10	rs76814493	T	C	0.0238095	1008
10	rs4881265	G	T	0.446429	1008
10	rs4881266	G	T	0.446429	1008
10	rs117020411	C	T	0.0198413	1008
10	rs7096204	T	G	0.447421	1008
10	rs7920244	T	C	0.256944	1008
10	rs7917286	A	T	0.447421	1008
10	rs10904152	A	C	0.447421	1008
10	rs10795106	T	C	0.447421	1008
10	rs10795107	G	A	0.447421	1008
10	rs10795108	T	C	0.447421	1008
10	rs10751946	C	T	0.447421	1008
10	rs10904153	A	G	0.256944	1008
10	rs10904157	T	C	0.443452	1008
10	rs11598382	A	G	0.447421	1008
10	rs10904158	C	T	0.447421	1008
10	rs10904159	T	C	0.447421	1008
10	rs10904160	A	G	0.447421	1008
10	rs60224757	G	A	0.103175	1008
10	rs10904161	T	C	0.449405	1008
10	rs11252221	G	T	0.449405	1008
10	rs11252222	C	T	0.155754	1008
10	rs11252225	T	C	0.447421	1008
10	rs72774723	C	T	0.170635	1008
10	rs10904162	T	C	0.449405	1008
10	rs10795109	A	G	0.449405	1008
10	rs10751947	A	G	0.449405	1008
10	rs115465631	C	A	0.103175	1008
10	rs10751948	T	C	0.448413	1008
10	rs12268528	T	A	0.448413	1008
10	rs72774724	T	C	0.0168651	1008
10	rs11252229	A	G	0.448413	1008
10	rs7089590	G	A	0.41369	1008
10	rs11252230	C	T	0.170635	1008
10	rs7094696	C	G	0.448413	1008
10	rs10795110	A	G	0.448413	1008
10	rs10795111	C	T	0.448413	1008
10	rs10795112	A	T	0.448413	1008
10	rs10904163	A	G	0.154762	1008
10	rs11252232	C	T	0.154762	1008
10	rs4880652	A	G	0.154762	1008
10	rs60653339	A	T	0.103175	1008
10	rs10795113	A	G	0.447421	1008
10	rs10904164	A	G	0.154762	1008
10	rs10795114	G	A	0.448413	1008
10	rs10751949	G	A	0.448413	1008
10	rs10751950	T	C	0.448413	1008
10	rs10751951	G	A	0.428571	1008
10	rs11252233	C	T	0.0198413	1008
10	rs10904165	C	A	0.154762	1008
10	rs11252234	C	T	0.0198413	1008
10	rs11252235	C	G	0.27381	1008
10	rs4880653	C	T	0.15377	1008
10	rs146354078	A	C	0.0198413	1008
10	rs11252236	C	T	0.171627	1008
10	rs118035988	A	T	0.0198413	1008
10	rs2031579	A	G	0.449405	1008
10	rs2031578	A	G	0.154762	1008
10	rs7903823	G	A	0.171627	1008
10	rs10795115	A	G	0.154762	1008
10	rs943018	T	A	0.00297619	1008
10	rs12217249	A	T	0.170635	1008
10	rs12217258	A	T	0.27381	1008
10	rs78403419	G	A	0.103175	1008
10	rs11252237	A	G	0.293651	1008
10	rs56142939	C	G	0.170635	1008
10	rs11252238	G	A	0.155754	1008
10	rs11252239	T	C	0.0694444	1008
10	rs10795116	A	T	0.155754	1008
10	rs7918069	T	C	0.449405	1008
10	rs11252240	G	A	0.155754	1008
10	rs11252241	A	T	0.155754	1008
10	rs11252242	A	T	0.155754	1008
10	rs11252243	A	G	0.155754	1008
10	rs2148189	G	A	0.155754	1008
10	rs2148188	A	G	0.155754	1008
10	rs17136237	G	T	0.171627	1008
10	rs80051214	C	G	0.0267857	1008
10	rs7475801	G	C	0.103175	1008
10	rs12570958	T	A	0.548611	1008
10	rs4242767	G	T	0.157738	1008
10	rs10795117	G	T	0.152778	1008
10	rs10795118	G	A	0.156746	1008
10	rs4634983	G	T	0.896825	1008
10	rs7072577	A	G	0.71627	1008
10	rs11598225	C	T	0.514881	1008
10	rs4881268	A	G	0.897817	1008
10	rs4881269	G	A	0.513889	1008
10	rs4480434	T	G	0.897817	1008
10	rs67630759	G	A	0.518849	1008
10	rs11252246	C	T	0.0238095	1008
10	rs11252247	C	T	0.0238095	1008
10	rs12571162	T	C	0.518849	1008
10	rs72774728	C	G	0.201389	1008
10	rs12219589	G	C	0.0238095	1008
10	rs4881270	T	C	0.899802	1008
10	rs11252248	T	C	0.0238095	1008
10	rs10430774	A	T	0.0238095	1008
10	rs11252249	C	T	0.0892857	1008
10	rs2894883	G	A	0.899802	1008
10	rs2478063	G	A	0.100198	1008
10	rs61519757	A	G	0.200397	1008
10	rs9664331	A	C	0.201389	1008
10	rs117498665	G	A	0.030754	1008
10	rs4880655	G	A	0.0416667	1008
10	rs943017	T	C	0.196429	1008
10	rs943016	A	G	0.894841	1008
10	rs12218553	A	G	0.0238095	1008
10	rs7094872	A	G	0.610119	1008
10	rs12219136	T	G	0.0238095	1008
10	rs2397396	C	T	0.894841	1008
10	rs4364956	T	C	0.58631	1008
10	rs61829223	G	A	0.0406746	1008
10	rs6601792	T	A	0.610119	1008
10	rs11252251	C	T	0.0238095	1008
10	rs11252252	C	T	0.587302	1008
10	rs11252253	G	A	0.0238095	1008
10	rs11252254	C	G	0.0238095	1008
10	rs1540992	G	T	0.597222	1008
10	rs1540991	T	C	0.597222	1008
10	rs1540990	T	C	0.597222	1008
10	rs1540989	T	C	0.621032	1008
10	rs3927883	C	T	0.622024	1008
10	rs11252255	A	C	0.0238095	1008
10	rs11252256	G	A	0.0238095	1008
10	rs4880656	C	T	0.0803571	1008
10	rs4880657	C	T	0.0803571	1008
10	rs6601793	C	A	0.599206	1008
10	rs4880658	C	T	0.0803571	1008
10	rs10904168	C	G	0.598214	1008
10	rs4881271	G	T	0.621032	1008
10	rs7084380	G	C	0.0238095	1008
10	rs7068909	A	T	0.0238095	1008
10	rs7073584	A	C	0.625	1008
10	rs72774737	T	C	0.185516	1008
10	rs6601794	T	C	0.600198	1008
10	rs11252259	T	C	0.0803571	1008
10	rs9888070	C	T	0.0228175	1008
10	rs117741437	C	T	0.0218254	1008
10	rs7917771	C	A	0.600198	1008
10	rs11252260	T	C	0.60119	1008
10	rs11252261	G	T	0.0238095	1008
10	rs2148195	A	T	0.624008	1008
10	rs2031577	A	G	0.624008	1008
10	rs2031576	C	T	0.600198	1008
10	rs2031575	T	G	0.705357	1008
10	rs7098287	G	C	0.705357	1008
10	rs7098303	G	C	0.60119	1008
10	rs1570947	G	T	0.705357	1008
10	rs11252262	G	A	0.0238095	1008
10	rs11252263	G	T	0.0238095	1008
10	rs7916530	A	C	0.894841	1008
10	rs6601795	C	A	0.894841	1008
10	rs148637775	G	A	0.0238095	1008
10	rs7075855	C	A	0.625992	1008
10	rs2645215	T	G	0.272817	1008
10	rs10751952	G	T	0.704365	1008
10	rs2397398	T	G	0.706349	1008
10	rs77101268	G	A	0.078373	1008
10	rs7077002	A	G	0.0803571	1008
10	rs11252266	A	G	0.0238095	1008
10	rs11252267	T	C	0.0297619	1008
10	rs11597838	C	G	0.610119	1008
10	rs67401362	C	T	0.190476	1008
10	rs10795119	A	G	0.896825	1008
10	rs10795120	G	A	0.896825	1008
10	rs10508272	G	A	0.190476	1008
10	rs4881273	T	C	0.896825	1008
10	rs4242769	A	C	0.0763889	1008
10	rs17131877	T	C	0.190476	1008
10	rs75624729	A	G	0.203373	1008
10	rs10795121	G	C	0.0753968	1008
10	rs10751953	T	A	0.0992063	1008
10	rs11252269	G	A	0.0238095	1008
10	rs11252271	G	T	0.0992063	1008
10	rs12241918	C	G	0.0753968	1008
10	rs74507386	G	A	0.103175	1008
10	rs17131879	G	A	0.896825	1008
10	rs10904169	A	G	0.10119	1008
10	rs10904170	G	T	0.077381	1008
10	rs7092266	G	A	0.707341	1008
10	rs11252272	C	G	0.0238095	1008
10	rs67567624	G	T	0.605159	1008
10	rs7905449	A	G	0.895833	1008
10	rs7919822	G	A	0.077381	1008
10	rs150305841	C	A	0.0238095	1008
10	rs7921113	C	G	0.895833	1008
10	rs17131884	C	G	0.0873016	1008
10	rs75076425	G	A	0.0297619	1008
10	rs8181410	T	G	0.0982143	1008
10	rs12769283	G	T	0.614087	1008
10	rs72774752	A	T	0.188492	1008
10	rs8181281	G	A	0.0228175	1008
10	rs11252275	A	G	0.614087	1008
10	rs11252276	C	T	0.0228175	1008
10	rs77378623	C	T	0.188492	1008
10	rs11252277	G	A	0.212302	1008
10	rs11252278	C	T	0.0228175	1008
10	rs11252279	C	G	0.077381	1008
10	rs11252280	C	T	0.0555556	1008
10	rs2249755	A	T	0.356151	1008
10	rs943020	A	G	0.181548	1008
10	rs943019	C	G	0.0813492	1008
10	rs144771423	A	T	0.0168651	1008
10	rs2765658	T	C	0.328373	1008
10	rs11252282	A	G	0.0168651	1008
10	rs2453895	A	G	0.24504	1008
10	rs11252283	A	G	0.166667	1008
10	rs2765657	T	C	0.329365	1008
10	rs7896765	C	A	0.0664683	1008
10	rs2765656	G	A	0.345238	1008
10	rs2765655	C	T	0.179563	1008
10	rs11252284	C	T	0.0833333	1008
10	rs2765654	G	A	0.179563	1008
10	rs2031581	T	C	0.262897	1008
10	rs1008061	A	G	0.263889	1008
10	rs12246482	C	T	0.0654762	1008
10	rs2250229	T	C	0.262897	1008
10	rs2250230	G	A	0.180556	1008
10	rs2291788	G	A	0.0823413	1008
10	rs1540988	T	C	0.262897	1008
10	rs2645219	T	C	0.263889	1008
10	rs7068914	T	C	0.0823413	1008
10	rs2765653	G	C	0.179563	1008
10	rs2645220	A	G	0.263889	1008
10	rs2765652	C	T	0.179563	1008
10	rs1886948	T	C	0.262897	1008
10	rs2031580	C	T	0.196429	1008
10	rs2765651	T	C	0.345238	1008
10	rs2765650	C	T	0.262897	1008
10	rs77942826	G	A	0.0376984	1008
10	rs117747242	G	A	0.0446429	1008
10	rs2645221	G	A	0.263889	1008
10	rs1540987	C	T	0.263889	1008
10	rs1540986	C	T	0.258929	1008
10	rs79461870	G	C	0.175595	1008
10	rs2645222	C	T	0.258929	1008
10	rs2765649	G	A	0.258929	1008
10	rs1886946	T	C	0.347222	1008
10	rs1886945	T	G	0.175595	1008
10	rs1886944	T	A	0.258929	1008
10	rs117046307	G	A	0.0168651	1008
10	rs2765648	T	C	0.258929	1008
10	rs2765647	G	A	0.19246	1008
10	rs2645223	A	G	0.258929	1008
10	rs10904171	C	G	0.0863095	1008
10	rs11252287	A	G	0.047619	1008
10	rs2645224	T	C	0.259921	1008
10	rs2645226	T	G	0.259921	1008
10	rs2645227	A	G	0.259921	1008
10	rs139814451	A	G	0.0168651	1008
10	rs61829237	A	G	0.0654762	1008
10	rs57365628	T	A	0.0654762	1008
10	rs7093608	G	T	0.654762	1008
10	rs117987434	C	T	0.0436508	1008
10	rs11252289	T	G	0.0168651	1008
10	rs7474736	G	A	0.0555556	1008
10	rs4480439	G	A	0.0555556	1008
10	rs2765646	A	G	0.315476	1008
10	rs11252292	C	T	0.0178571	1008
10	rs147863317	G	A	0.0178571	1008
10	rs74381267	T	C	0.0575397	1008
10	rs2935283	C	G	0.193452	1008
10	rs2765660	G	A	0.175595	1008
10	rs11252293	G	A	0.0168651	1008
10	rs2478064	G	A	0.175595	1008
10	rs2453893	A	G	0.257937	1008
10	rs2478065	A	G	0.175595	1008
10	rs2013181	T	G	0.175595	1008
10	rs56009417	G	A	0.0406746	1008
10	rs2765662	A	G	0.343254	1008
10	rs17131971	C	G	0.0615079	1008
10	rs2765663	G	T	0.9375	1008
10	rs11252296	C	T	0.0168651	1008
10	rs7087457	G	C	0.893849	1008
10	rs7092668	C	T	0.0803571	1008
10	rs10904174	C	T	0.71131	1008
10	rs12412777	T	C	0.0486111	1008
10	rs1325998	T	G	0.8125	1008
10	rs11252298	G	A	0.0208333	1008
10	rs117016076	T	C	0.0962302	1008
10	rs11252299	T	G	0.0218254	1008
10	rs2645211	A	G	0.793651	1008
10	rs4881276	T	A	0.714286	1008
10	rs4880661	G	A	0.885913	1008
10	rs2765665	T	C	0.96131	1008
10	rs4147111	T	C	0.0763889	1008
10	rs7904836	A	G	0.809524	1008
10	rs118053927	T	C	0.0198413	1008
10	rs2645210	A	G	0.888889	1008
10	rs10751954	C	A	0.707341	1008
10	rs2251005	G	T	0.959325	1008
10	rs2935284	A	G	0.910714	1008
10	rs79145429	A	G	0.0238095	1008
10	rs79691220	G	A	0.0515873	1008
10	rs7078122	T	C	0.618056	1008
10	rs2986183	T	C	0.959325	1008
10	rs118002705	T	C	0.0198413	1008
10	rs148790886	C	T	0.0218254	1008
10	rs141167816	G	T	0.0218254	1008
10	rs17131994	C	T	0.0962302	1008
10	rs11252310	G	A	0.0218254	1008
10	rs11252311	C	T	0.0218254	1008
10	rs117420465	C	T	0.0218254	1008
10	rs142448061	G	A	0.0198413	1008
10	rs117108864	A	G	0.0228175	1008
10	rs12220113	C	T	0.0218254	1008
10	rs34718208	A	T	0.227183	1008
10	rs72774769	C	G	0.0744048	1008
10	rs11252314	C	A	0.0218254	1008
10	rs12242929	G	C	0.0248016	1008
10	rs72774770	T	A	0.0744048	1008
10	rs10904177	A	C	0.624008	1008
10	rs2067541	C	T	0.0704365	1008
10	rs189324068	C	T	0.0168651	1008
10	rs2003416	G	A	0.624008	1008
10	rs12774305	T	G	0.553571	1008
10	rs7914320	T	C	0.624008	1008
10	rs11252317	T	C	0.166667	1008
10	rs11252318	C	T	0.550595	1008
10	rs10508274	G	A	0.833333	1008
10	rs10508275	A	G	0.0704365	1008
10	rs140153734	T	C	0.0218254	1008
10	rs17132010	C	T	0.0396825	1008
10	rs11812916	C	T	0.094246	1008
10	rs77563117	C	A	0.0505952	1008
10	rs11252320	C	T	0.168651	1008
10	rs79035388	A	G	0.0505952	1008
10	rs11252321	T	C	0.0694444	1008
10	rs75362681	G	A	0.0674603	1008
10	rs80337058	G	T	0.0218254	1008
10	rs72774774	G	A	0.0694444	1008
10	rs118093342	C	T	0.0218254	1008
10	rs2397711	C	G	0.300595	1008
10	rs117153579	T	C	0.0535714	1008
10	rs55764337	G	C	0.0396825	1008
10	rs12413622	G	C	0.555556	1008
10	rs4880662	T	C	0.97619	1008
10	rs7341996	C	A	0.299603	1008
10	rs59302676	C	T	0.0694444	1008
10	rs7074316	C	T	0.166667	1008
10	rs2397710	T	C	0.625	1008
10	rs76141358	A	G	0.0218254	1008
10	rs11252322	G	A	0.0684524	1008
10	rs10736984	C	T	0.299603	1008
10	rs11252324	G	T	0.0684524	1008
10	rs11252325	T	A	0.0218254	1008
10	rs76387678	T	G	0.0734127	1008
10	rs117574083	C	T	0.0505952	1008
10	rs72774785	G	A	0.0694444	1008
10	rs146345718	G	T	0.0218254	1008
10	rs2069178	C	T	0.624008	1008
10	rs11252328	T	A	0.0218254	1008
10	rs17341886	A	G	0.0694444	1008
10	rs76940149	C	T	0.0505952	1008
10	rs61829256	C	T	0.0396825	1008
10	rs17132028	C	T	0.093254	1008
10	rs11252329	T	C	0.860119	1008
10	rs11252330	G	A	0.0218254	1008
10	rs11252331	T	G	0.860119	1008
10	rs181973328	A	T	0.014881	1008
10	rs140169075	C	T	0.047619	1008
10	rs6601800	C	T	0.0684524	1008
10	rs7096904	C	G	0.0228175	1008
10	rs34455514	T	G	0.654762	1008
10	rs117207129	C	G	0.047619	1008
10	rs11252333	A	G	0.906746	1008
10	rs118164228	G	A	0.0396825	1008
10	rs11252334	A	C	0.906746	1008
10	rs10904179	A	G	0.859127	1008
10	rs75884443	G	T	0.0218254	1008
10	rs61829257	C	T	0.0376984	1008
10	rs4881279	C	A	0.927579	1008
10	rs4881280	A	T	0.927579	1008
10	rs4881281	G	A	0.927579	1008
10	rs12049792	G	C	0.0248016	1008
10	rs6601804	T	C	0.859127	1008
10	rs12049638	G	A	0.0228175	1008
10	rs6601805	A	G	0.859127	1008
10	rs4880663	C	T	0.859127	1008
10	rs4881282	A	G	0.858135	1008
10	rs10795123	T	A	0.859127	1008
10	rs7090083	C	A	0.860119	1008
10	rs7090084	C	T	0.860119	1008
10	rs34274419	C	G	0.173611	1008
10	rs7090107	C	T	0.860119	1008
10	rs7073670	A	G	0.859127	1008
10	rs7073684	A	T	0.859127	1008
10	rs7073835	A	G	0.859127	1008
10	rs7089374	G	A	0.859127	1008
10	rs4298799	C	T	0.859127	1008
10	rs4298800	C	T	0.173611	1008
10	rs4297363	G	A	0.859127	1008
10	rs79356044	T	C	0.047619	1008
10	rs78061230	T	C	0.0337302	1008
10	rs7078368	A	G	0.859127	1008
10	rs72776505	G	A	0.0684524	1008
10	rs10904180	T	G	0.173611	1008
10	rs79193401	G	A	0.0228175	1008
10	rs12220390	C	T	0.0228175	1008
10	rs12569758	T	C	0.0654762	1008
10	rs79701342	C	A	0.047619	1008
10	rs10795125	T	C	0.902778	1008
10	rs10904181	A	T	0.0684524	1008
10	rs10904182	T	C	0.821429	1008
10	rs7087387	T	C	0.0386905	1008
10	rs75175656	G	A	0.047619	1008
10	rs7091317	T	A	0.0376984	1008
10	rs6601809	T	C	0.859127	1008
10	rs12769932	C	T	0.174603	1008
10	rs10904183	G	A	0.858135	1008
10	rs6601810	C	T	0.0684524	1008
10	rs11252338	C	G	0.858135	1008
10	rs11252339	C	T	0.0248016	1008
10	rs10904184	C	G	0.858135	1008
10	rs78494610	A	G	0.0684524	1008
10	rs61831581	A	G	0.0376984	1008
10	rs79465181	T	G	0.0654762	1008
10	rs56214219	G	A	0.0376984	1008
10	rs7350428	G	C	0.859127	1008
10	rs146634884	G	A	0.047619	1008
10	rs75772234	A	C	0.0396825	1008
10	rs10904185	C	T	0.859127	1008
10	rs11597117	C	G	0.859127	1008
10	rs4881283	A	T	0.484127	1008
10	rs4881284	T	A	0.859127	1008
10	rs143624512	G	A	0.047619	1008
10	rs4881285	A	T	0.859127	1008
10	rs4881286	A	T	0.859127	1008
10	rs4881287	A	T	0.859127	1008
10	rs11252343	G	A	0.0228175	1008
10	rs11252344	C	T	0.0684524	1008
10	rs2894884	A	G	0.858135	1008
10	rs117886173	T	C	0.0486111	1008
10	rs17257679	G	C	0.571429	1008
10	rs10904186	C	T	0.858135	1008
10	rs13313101	A	G	0.0684524	1008
10	rs7074508	C	T	0.859127	1008
10	rs11252345	G	A	0.0684524	1008
10	rs17342732	G	A	0.0684524	1008
10	rs145465522	A	G	0.0257937	1008
10	rs191620482	G	A	0.014881	1008
10	rs7079146	C	T	0.116071	1008
10	rs116982273	G	T	0.0396825	1008
10	rs17132103	T	C	0.0376984	1008
10	rs77232729	A	G	0.047619	1008
10	rs4268419	T	A	0.859127	1008
10	rs11252346	G	A	0.0248016	1008
10	rs17132117	G	A	0.0218254	1008
10	rs11252347	G	A	0.0248016	1008
10	rs10904187	G	A	0.859127	1008
10	rs7897482	A	G	0.140873	1008
10	rs11252349	C	T	0.800595	1008
10	rs12219866	G	A	0.256944	1008
10	rs10795127	T	C	0.0684524	1008
10	rs11252350	G	A	0.0228175	1008
10	rs10751958	G	A	0.140873	1008
10	rs10904188	G	A	0.0684524	1008
10	rs11252351	T	C	0.0238095	1008
10	rs10795128	A	G	0.140873	1008
10	rs4881291	G	A	0.797619	1008
10	rs10795129	C	A	0.139881	1008
10	rs10795130	T	G	0.116071	1008
10	rs10795131	A	G	0.859127	1008
10	rs11819294	C	T	0.0218254	1008
10	rs10736986	T	C	0.140873	1008
10	rs74943255	C	A	0.047619	1008
10	rs4880665	G	A	0.550595	1008
10	rs142959428	C	T	0.047619	1008
10	rs10904189	T	G	0.0228175	1008
10	rs76370491	A	G	0.0287698	1008
10	rs2397408	A	G	0.859127	1008
10	rs117926779	G	C	0.0327381	1008
10	rs76379817	A	G	0.0396825	1008
10	rs10904190	T	C	0.0823413	1008
10	rs117361222	C	T	0.0218254	1008
10	rs188227526	G	A	0.047619	1008
10	rs10751959	G	C	0.859127	1008
10	rs11252353	C	T	0.0674603	1008
10	rs2397410	A	G	0.800595	1008
10	rs10904191	C	T	0.0228175	1008
10	rs79427583	A	C	0.047619	1008
10	rs7070987	G	A	0.860119	1008
10	rs11594373	C	T	0.0228175	1008
10	rs75166763	C	T	0.0376984	1008
10	rs10795132	C	T	0.800595	1008
10	rs11594410	C	T	0.0228175	1008
10	rs117275474	G	A	0.047619	1008
10	rs10795133	G	A	0.860119	1008
10	rs117089016	T	G	0.047619	1008
10	rs10795134	C	T	0.139881	1008
10	rs72776526	C	A	0.0376984	1008
10	rs10904192	T	A	0.860119	1008
10	rs11252354	A	G	0.0218254	1008
10	rs11252356	A	G	0.0228175	1008
10	rs727994	C	T	0.860119	1008
10	rs117238853	A	G	0.047619	1008
10	rs12269604	G	A	0.0496032	1008
10	rs11598350	T	C	0.25496	1008
10	rs1923402	A	C	0.911706	1008
10	rs723219	T	C	0.0257937	1008
10	rs1923403	A	G	0.866071	1008
10	rs723220	C	T	0.521825	1008
10	rs77713061	G	C	0.046627	1008
10	rs77862923	C	T	0.046627	1008
10	rs75093486	G	A	0.0218254	1008
10	rs2146058	G	A	0.953373	1008
10	rs78995073	C	T	0.046627	1008
10	rs75249288	C	T	0.046627	1008
10	rs78561266	C	T	0.046627	1008
10	rs117303778	G	A	0.0228175	1008
10	rs7090739	G	A	0.0218254	1008
10	rs72776531	A	G	0.0595238	1008
10	rs79694914	A	G	0.046627	1008
10	rs113258137	G	A	0.030754	1008
10	rs1033778	G	A	0.8125	1008
10	rs1033779	A	C	0.90873	1008
10	rs11252359	A	G	0.0277778	1008
10	rs11252360	G	A	0.0605159	1008
10	rs10904194	G	A	0.107143	1008
10	rs17132150	T	C	0.0218254	1008
10	rs11592324	C	T	0.030754	1008
10	rs1885477	T	C	0.922619	1008
10	rs10904195	C	T	0.834325	1008
10	rs76189168	G	A	0.046627	1008
10	rs6601814	A	G	0.953373	1008
10	rs76190129	G	A	0.030754	1008
10	rs11252361	T	A	0.0654762	1008
10	rs6601815	T	C	0.953373	1008
10	rs7069371	A	G	0.953373	1008
10	rs147992365	C	G	0.0228175	1008
10	rs76690564	A	T	0.030754	1008
10	rs11595827	A	G	0.031746	1008
10	rs10751960	C	T	0.953373	1008
10	rs10751961	T	C	0.953373	1008
10	rs72776537	T	C	0.0654762	1008
10	rs77069256	A	G	0.046627	1008
10	rs11252362	G	T	0.0654762	1008
10	rs10795136	G	A	0.834325	1008
10	rs7082307	T	G	0.953373	1008
10	rs78493458	T	C	0.046627	1008
10	rs76802240	G	A	0.030754	1008
10	rs11252363	A	G	0.0654762	1008
10	rs11252364	G	A	0.0654762	1008
10	rs1885475	A	C	0.953373	1008
10	rs112554743	G	A	0.0694444	1008
10	rs35897259	A	T	0.52381	1008
10	rs117543404	G	A	0.0228175	1008
10	rs77282453	G	A	0.030754	1008
10	rs77978797	G	A	0.0347222	1008
10	rs9732075	T	C	0.0634921	1008
10	rs4881297	C	A	0.834325	1008
10	rs72776538	A	T	0.0634921	1008
10	rs10508276	C	T	0.030754	1008
10	rs10904197	A	C	0.953373	1008
10	rs17132162	G	T	0.0218254	1008
10	rs17258608	G	A	0.113095	1008
10	rs11252368	C	T	0.0228175	1008
10	rs75030011	T	G	0.046627	1008
10	rs10751962	C	T	0.866071	1008
10	rs10795138	T	G	0.934524	1008
10	rs17132167	C	A	0.030754	1008
10	rs17132172	A	G	0.0208333	1008
10	rs76877430	T	C	0.0396825	1008
10	rs61829376	G	A	0.209325	1008
10	rs57986186	T	G	0.0694444	1008
10	rs143417415	A	G	0.0128968	1008
10	rs68172044	C	T	0.0803571	1008
10	rs72776543	A	T	0.0823413	1008
10	rs17258741	T	C	0.0823413	1008
10	rs59778746	C	G	0.151786	1008
10	rs12247651	G	A	0.0823413	1008
10	rs12244138	T	C	0.0823413	1008
10	rs76895616	A	G	0.0605159	1008
10	rs79864245	G	A	0.0694444	1008
10	rs112912834	C	T	0.0694444	1008
10	rs151062210	C	T	0.0763889	1008
10	rs143104808	T	C	0.0386905	1008
10	rs77645612	C	G	0.0694444	1008
10	rs55640115	A	G	0.0823413	1008
10	rs11252372	T	A	0.0694444	1008
10	rs4881298	C	A	0.150794	1008
10	rs72776546	C	T	0.0615079	1008
10	rs78045773	T	C	0.0188492	1008
10	rs12243807	T	A	0.0803571	1008
10	rs74451489	C	T	0.0694444	1008
10	rs111285638	G	A	0.0694444	1008
10	rs11252374	G	A	0.0694444	1008
10	rs72776549	T	A	0.0803571	1008
10	rs4881299	A	G	0.500992	1008
10	rs7071854	G	A	0.149802	1008
10	rs4881300	C	T	0.149802	1008
10	rs6601817	A	G	0.214286	1008
10	rs11252376	T	C	0.00396825	1008
10	rs73599500	C	A	0.0694444	1008
10	rs145010821	C	A	0.0198413	1008
10	rs68154769	A	G	0.149802	1008
10	rs72776555	C	G	0.077381	1008
10	rs113758611	G	A	0.0704365	1008
10	rs140424307	G	A	0.0486111	1008
10	rs7923955	T	C	0.143849	1008
10	rs116986976	T	G	0.0218254	1008
10	rs78893550	G	A	0.0694444	1008
10	rs72776556	G	A	0.0744048	1008
10	rs77616370	T	C	0.0882937	1008
10	rs77786183	T	C	0.0436508	1008
10	rs75435651	G	A	0.0535714	1008
10	rs73601413	G	C	0.0694444	1008
10	rs73601414	G	A	0.0694444	1008
10	rs111253786	C	T	0.0694444	1008
10	rs11252377	C	T	0.144841	1008
10	rs78385716	T	G	0.078373	1008
10	rs61829377	C	A	0.0634921	1008
10	rs12259410	A	G	0.1875	1008
10	rs116945492	T	A	0.0694444	1008
10	rs7913465	C	T	0.0843254	1008
10	rs76895180	C	T	0.0694444	1008
10	rs10904200	C	T	0.217262	1008
10	rs12263895	A	G	0.0386905	1008
10	rs7912112	C	T	0.014881	1008
10	rs7897041	A	G	0.014881	1008
10	rs17132227	G	C	0.0386905	1008
10	rs73601421	G	A	0.0386905	1008
10	rs114144999	T	C	0.0386905	1008
10	rs73601427	C	T	0.0178571	1008
10	rs7916036	G	A	0.0178571	1008
10	rs11252381	T	C	0.218254	1008
10	rs7901893	A	G	0.0178571	1008
10	rs12570163	G	A	0.093254	1008
10	rs7905739	T	G	0.0386905	1008
10	rs80045869	A	G	0.0277778	1008
10	rs1998329	A	G	0.0367063	1008
10	rs118052532	T	C	0.0208333	1008
10	rs139269422	G	A	0.0406746	1008
10	rs79828831	T	C	0.0436508	1008
10	rs10508273	C	A	0.102183	1008
10	rs7069837	C	T	0.0793651	1008
10	rs2104169	G	A	0.0565476	1008
10	rs6601819	T	G	0.077381	1008
10	rs7907648	C	T	0.0575397	1008
10	rs4881301	G	A	0.0565476	1008
10	rs4880666	T	C	0.0565476	1008
10	rs61829381	C	T	0.00198413	1008
10	rs7088561	T	A	0.0565476	1008
10	rs116990079	C	G	0.0813492	1008
10	rs7901753	C	T	0.0218254	1008
10	rs7901790	C	T	0.0337302	1008
10	rs17259303	C	T	0.0218254	1008
10	rs17132251	A	C	0.0208333	1008
10	rs11252385	A	G	0.077381	1008
10	rs72776559	G	A	0.0208333	1008
10	rs148539291	G	A	0.0257937	1008
10	rs142845866	A	G	0.0128968	1008
10	rs57763566	G	T	0.0208333	1008
10	rs4275521	A	C	0.479167	1008
10	rs78404447	C	T	0.0853175	1008
10	rs17350653	C	T	0.141865	1008
10	rs1033783	G	T	0.477183	1008
10	rs1033784	C	T	0.623016	1008
10	rs12570198	A	G	0.479167	1008
10	rs55966175	C	A	0.145833	1008
10	rs12573516	C	T	0.623016	1008
10	rs12267612	C	G	0.145833	1008
10	rs2181123	T	C	0.625992	1008
10	rs7071998	C	T	0.015873	1008
10	rs7072145	C	T	0.668651	1008
10	rs1923405	C	T	0.570437	1008
10	rs144214211	A	C	0.0327381	1008
10	rs12256055	A	C	0.0625	1008
10	rs12256198	A	G	0.0634921	1008
10	rs75627548	A	G	0.0625	1008
10	rs75176967	G	A	0.047619	1008
10	rs7916165	A	G	0.0625	1008
10	rs79413275	G	A	0.0218254	1008
10	rs17132264	C	T	0.0198413	1008
10	rs76048479	G	C	0.0545635	1008
10	rs12357579	A	G	0.480159	1008
10	rs7903024	A	G	0.0734127	1008
10	rs7903027	A	T	0.0734127	1008
10	rs7918294	C	A	0.0734127	1008
10	rs1885476	G	A	0.147817	1008
10	rs1108079	G	T	0.60119	1008
10	rs7922038	C	T	0.531746	1008
10	rs1108080	A	G	0.661706	1008
10	rs143029254	T	G	0.0238095	1008
10	rs77082383	G	A	0.0267857	1008
10	rs2397411	T	G	0.292659	1008
10	rs77684340	C	T	0.0178571	1008
10	rs911739	T	A	0.350198	1008
10	rs911740	A	C	0.326389	1008
10	rs9664133	C	T	0.0634921	1008
10	rs74114655	T	C	0.030754	1008
10	rs7083871	C	A	0.077381	1008
10	rs116936211	G	A	0.0416667	1008
10	rs76034287	A	G	0.0208333	1008
10	rs10795140	A	G	0.0972222	1008
10	rs34160202	T	C	0.0962302	1008
10	rs9664754	C	T	0.0793651	1008
10	rs9665736	T	C	0.093254	1008
10	rs35395842	T	C	0.12004	1008
10	rs879913	T	C	0.093254	1008
10	rs1810649	C	T	0.0813492	1008
10	rs12262867	A	G	0.0823413	1008
10	rs10751963	A	C	0.740079	1008
10	rs2181124	A	C	0.0823413	1008
10	rs66969311	C	G	0.0823413	1008
10	rs7096293	A	C	0.0823413	1008
10	rs11252395	A	G	0.739087	1008
10	rs7070864	T	C	0.0823413	1008
10	rs6601820	T	C	0.0813492	1008
10	rs112321917	G	A	0.0803571	1008
10	rs11813752	G	A	0.0803571	1008
10	rs11817625	C	T	0.0803571	1008
10	rs35875887	C	T	0.0803571	1008
10	rs2397412	C	T	0.0813492	1008
10	rs2397413	G	A	0.0803571	1008
10	rs2397414	C	T	0.0803571	1008
10	rs56838118	G	A	0.0803571	1008
10	rs75152325	A	T	0.0803571	1008
10	rs12263917	C	A	0.0813492	1008
10	rs12263922	C	T	0.0803571	1008
10	rs12248884	G	A	0.0813492	1008
10	rs57444140	C	T	0.0813492	1008
10	rs11598755	C	T	0.0833333	1008
10	rs61829400	T	C	0.0823413	1008
10	rs7072619	C	T	0.0823413	1008
10	rs7073078	C	T	0.0823413	1008
10	rs7094295	T	C	0.0823413	1008
10	rs7094307	T	G	0.0833333	1008
10	rs7918189	A	G	0.0833333	1008
10	rs10904201	G	C	0.0833333	1008
10	rs56124039	G	A	0.0813492	1008
10	rs117303353	G	A	0.0198413	1008
10	rs79173900	A	G	0.0813492	1008
10	rs76280516	C	T	0.0684524	1008
10	rs3829152	T	A	0.0446429	1008
10	rs11815151	T	C	0.0753968	1008
10	rs11815129	A	C	0.0753968	1008
10	rs58150014	G	A	0.0753968	1008
10	rs7914643	G	A	0.014881	1008
10	rs7914906	G	T	0.0823413	1008
10	rs7915862	C	T	0.014881	1008
10	rs7900699	A	G	0.0823413	1008
10	rs7914920	G	A	0.0823413	1008
10	rs77229846	T	C	0.0892857	1008
10	rs12243151	A	G	0.0902778	1008
10	rs12264997	C	T	0.0902778	1008
10	rs74921964	A	G	0.0674603	1008
10	rs4589181	G	C	0.014881	1008
10	rs17132306	T	G	0.0674603	1008
10	rs1077711	T	C	0.014881	1008
10	rs113473505	C	A	0.0674603	1008
10	rs78362889	G	A	0.0654762	1008
10	rs750400	G	A	0.0763889	1008
10	rs7893487	C	T	0.0238095	1008
10	rs7909661	A	C	0.0228175	1008
10	rs6601822	C	T	0.0208333	1008
10	rs17351057	T	C	0.014881	1008
10	rs139354809	G	A	0.0198413	1008
10	rs75855882	C	A	0.0654762	1008
10	rs1923406	T	C	0.014881	1008
10	rs117959969	C	T	0.0625	1008
10	rs117382646	C	T	0.0625	1008
10	rs1923407	G	T	0.0238095	1008
10	rs7902314	T	A	0.0634921	1008
10	rs75716584	C	G	0.0634921	1008
10	rs78368128	G	A	0.0644841	1008
10	rs12248154	C	T	0.014881	1008
10	rs12257390	T	C	0.015873	1008
10	rs79466746	T	G	0.0644841	1008
10	rs1475097	T	C	0.0644841	1008
10	rs1475098	T	C	0.0803571	1008
10	rs12264756	G	A	0.015873	1008
10	rs112274544	T	G	0.0634921	1008
10	rs58813206	C	T	0.0654762	1008
10	rs10508277	T	C	0.0674603	1008
10	rs77439956	G	T	0.0644841	1008
10	rs17132334	C	A	0.132937	1008
10	rs17132337	A	G	0.0952381	1008
10	rs76510865	G	A	0.0714286	1008
10	rs145318014	C	A	0.0575397	1008
10	rs1998327	T	C	0.964286	1008
10	rs146672977	T	C	0.0267857	1008
10	rs77945501	G	T	0.0575397	1008
10	rs7089420	G	T	0.169643	1008
10	rs725697	A	G	0.194444	1008
10	rs117143662	G	A	0.0565476	1008
10	rs118077272	A	G	0.0575397	1008
10	rs17132343	C	G	0.0575397	1008
10	rs10508278	C	G	0.772817	1008
10	rs74611411	G	A	0.112103	1008
10	rs79510680	T	C	0.0565476	1008
10	rs7475965	C	T	0.770833	1008
10	rs1998328	T	C	0.194444	1008
10	rs11252397	A	T	0.0208333	1008
10	rs7895961	T	A	0.136905	1008
10	rs117351816	T	C	0.0505952	1008
10	rs117655738	C	T	0.112103	1008
10	rs10904203	T	A	0.842262	1008
10	rs77898362	C	T	0.0575397	1008
10	rs17132367	A	G	0.0575397	1008
10	rs10795142	A	G	0.968254	1008
10	rs11252398	A	T	0.769841	1008
10	rs148838427	C	T	0.0575397	1008
10	rs77652996	T	C	0.0565476	1008
10	rs75261582	C	G	0.0575397	1008
10	rs117129803	A	C	0.0575397	1008
10	rs1022765	A	T	0.103175	1008
10	rs1022766	G	T	0.157738	1008
10	rs17132371	A	G	0.0575397	1008
10	rs7913680	T	C	0.126984	1008
10	rs76375974	T	C	0.0575397	1008
10	rs17132378	G	A	0.159722	1008
10	rs7078830	C	G	0.0575397	1008
10	rs76548332	A	T	0.047619	1008
10	rs74678177	C	T	0.0575397	1008
10	rs58303728	C	A	0.103175	1008
10	rs79294904	C	G	0.0575397	1008
10	rs12262827	T	C	0.0575397	1008
10	rs6601823	G	T	0.105159	1008
10	rs117840496	C	G	0.0595238	1008
10	rs117955211	C	T	0.0595238	1008
10	rs12262394	A	G	0.0763889	1008
10	rs10795143	A	C	0.968254	1008
10	rs12264229	T	G	0.0763889	1008
10	rs12264237	T	C	0.135913	1008
10	rs17132420	C	T	0.0753968	1008
10	rs57647983	T	C	0.0763889	1008
10	rs117699012	T	G	0.0496032	1008
10	rs138413161	C	T	0.00595238	1008
10	rs4584476	G	A	0.890873	1008
10	rs143421403	A	G	0.0515873	1008
10	rs117980420	A	G	0.0456349	1008
10	rs148013632	T	C	0.0525794	1008
10	rs17132424	C	G	0.046627	1008
10	rs138650970	A	G	0.0525794	1008
10	rs141900969	T	C	0.0525794	1008
10	rs17132427	T	C	0.0525794	1008
10	rs149772011	A	T	0.046627	1008
10	rs10904204	G	A	0.892857	1008
10	rs116993661	G	A	0.0535714	1008
10	rs10904205	A	C	0.840278	1008
10	rs10795144	T	C	0.840278	1008
10	rs11252402	C	T	0.837302	1008
10	rs10904206	A	C	0.892857	1008
10	rs10904207	A	G	0.840278	1008
10	rs147275691	G	C	0.0456349	1008
10	rs10904208	T	A	0.840278	1008
10	rs117167812	A	T	0.0515873	1008
10	rs4881303	A	G	0.892857	1008
10	rs10795145	A	G	0.840278	1008
10	rs10795146	G	A	0.840278	1008
10	rs10751964	A	T	0.840278	1008
10	rs115615743	T	A	0.0515873	1008
10	rs74921316	A	G	0.0367063	1008
10	rs1570291	T	C	0.891865	1008
10	rs6601824	A	G	0.892857	1008
10	rs6601825	G	A	0.839286	1008
10	rs12264861	C	T	0.728175	1008
10	rs144726983	G	A	0.0565476	1008
10	rs117902411	C	G	0.0456349	1008
10	rs148102175	C	A	0.0714286	1008
10	rs1923391	C	T	0.840278	1008
10	rs10904210	T	G	0.843254	1008
10	rs2146056	C	T	0.84127	1008
10	rs149051869	T	C	0.00595238	1008
10	rs1535446	C	T	0.840278	1008
10	rs1535447	G	A	0.0714286	1008
10	rs1535448	A	C	0.892857	1008
10	rs191465728	C	G	0.0515873	1008
10	rs182694039	G	T	0.0515873	1008
10	rs78365280	C	T	0.0208333	1008
10	rs12260287	G	A	0.0714286	1008
10	rs74114714	G	A	0.123016	1008
10	rs141325898	A	G	0.0386905	1008
10	rs2397705	C	G	0.0714286	1008
10	rs184279815	T	C	0.0128968	1008
10	rs77001234	C	T	0.0515873	1008
10	rs7081360	A	T	0.842262	1008
10	rs118016691	C	T	0.0515873	1008
10	rs2025163	C	G	0.840278	1008
10	rs2295863	A	C	0.114087	1008
10	rs927411	T	C	0.893849	1008
10	rs1570292	C	T	0.0714286	1008
10	rs1033780	G	A	0.968254	1008
10	rs145832396	T	A	0.00694444	1008
10	rs10904211	G	A	0.798611	1008
10	rs10508279	C	G	0.842262	1008
10	rs2065089	T	C	0.84127	1008
10	rs7902922	C	T	0.0625	1008
10	rs4880667	G	A	0.0386905	1008
10	rs4880668	T	C	0.0376984	1008
10	rs10904212	T	C	0.105159	1008
10	rs11252408	C	T	0.536706	1008
10	rs4142672	C	T	0.509921	1008
10	rs4142673	A	G	0.762897	1008
10	rs4142674	C	T	0.875992	1008
10	rs2065090	A	T	0.641865	1008
10	rs12414707	T	C	0.115079	1008
10	rs10904213	T	C	0.642857	1008
10	rs17132458	A	G	0.114087	1008
10	rs3934212	G	A	0.639881	1008
10	rs4880673	G	A	0.641865	1008
10	rs10795147	A	T	0.641865	1008
10	rs10732925	C	T	0.834325	1008
10	rs10795148	G	C	0.641865	1008
10	rs11595086	C	T	0.0515873	1008
10	rs11252425	T	C	0.0823413	1008
10	rs10904214	C	G	0.641865	1008
10	rs10904215	G	A	0.641865	1008
10	rs10904216	A	G	0.641865	1008
10	rs10795149	A	G	0.0823413	1008
10	rs10904217	G	T	0.641865	1008
10	rs7086966	C	T	0.642857	1008
10	rs10904218	G	A	0.641865	1008
10	rs10904219	G	C	0.641865	1008
10	rs1923394	C	T	0.640873	1008
10	rs148224617	A	T	0.030754	1008
10	rs2181121	G	A	0.0545635	1008
10	rs1570293	G	A	0.0803571	1008
10	rs11252426	A	G	0.0287698	1008
10	rs72778418	T	A	0.0277778	1008
10	rs144212835	G	C	0.0277778	1008
10	rs1543493	G	A	0.0218254	1008
10	rs10904220	A	G	0.0674603	1008
10	rs12766787	C	T	0.0674603	1008
10	rs7089481	A	G	0.142857	1008
10	rs118178882	A	T	0.0277778	1008
10	rs139689607	C	A	0.030754	1008
10	rs2397706	C	A	0.918651	1008
10	rs12416154	A	C	0.0793651	1008
10	rs72780532	A	C	0.0238095	1008
10	rs56254661	G	A	0.0238095	1008
10	rs56728252	T	C	0.0744048	1008
10	rs77448112	T	C	0.0744048	1008
10	rs7912330	A	C	0.0654762	1008
10	rs7896160	C	T	0.0644841	1008
10	rs74228844	G	A	0.0992063	1008
10	rs79638305	G	T	0.167659	1008
10	rs11252432	A	T	0.833333	1008
10	rs4881309	T	A	0.972222	1008
10	rs4881310	G	A	0.0644841	1008
10	rs79067095	G	A	0.0744048	1008
10	rs7097687	A	G	0.973214	1008
10	rs185817616	G	A	0.015873	1008
10	rs7898137	T	C	0.139881	1008
10	rs11252435	C	A	0.00496032	1008
10	rs1923395	T	C	0.130952	1008
10	rs1923396	C	T	0.0565476	1008
10	rs141403798	C	T	0.014881	1008
```
