## Supplementary material for "Characterization of shared and ancestry-specific signals driving complex traits using multi-ancestry fine-mapping": s2_ref.bim

```
10	rs10904011	0	3321721	T	C
10	rs2147939	0	3322307	C	A
10	rs1325586	0	3323773	T	C
10	rs12415965	0	3324408	C	G
10	rs12413180	0	3324433	G	T
10	rs11251828	0	3324729	T	C
10	rs11251829	0	3325026	C	T
10	rs11251830	0	3325156	C	T
10	rs11251831	0	3325416	C	T
10	rs10795018	0	3326329	G	A
10	rs7094215	0	3326422	G	A
10	rs10904012	0	3326652	C	T
10	rs59774628	0	3326826	G	A
10	rs59213567	0	3326832	A	G
10	rs11251832	0	3327039	G	A
10	rs12161688	0	3327136	T	C
10	rs11251833	0	3327192	C	T
10	rs10904013	0	3327273	A	G
10	rs10904014	0	3327358	T	A
10	rs10904015	0	3327415	A	G
10	rs10904016	0	3327601	G	C
10	rs10904017	0	3327813	T	C
10	rs17135001	0	3327931	C	A
10	rs180747820	0	3328298	A	G
10	rs4881140	0	3328354	C	T
10	rs57180542	0	3328386	A	G
10	rs58633702	0	3328387	T	C
10	rs116923041	0	3329404	C	G
10	rs7899905	0	3329621	G	C
10	rs7918585	0	3329666	A	T
10	rs12763582	0	3329773	T	A
10	rs7912532	0	3329798	C	G
10	rs77171408	0	3330014	A	G
10	rs10795019	0	3330127	G	A
10	rs10795020	0	3330274	A	G
10	rs10904018	0	3330360	T	G
10	rs7079507	0	3330405	G	C
10	rs7099588	0	3330448	A	G
10	rs7070043	0	3330501	T	C
10	rs7070200	0	3330587	T	C
10	rs728938	0	3330983	G	A
10	rs728939	0	3331092	C	T
10	rs11593627	0	3331201	T	C
10	rs736052	0	3331318	A	G
10	rs736051	0	3331449	G	C
10	rs736050	0	3331460	T	C
10	rs736049	0	3331471	C	G
10	rs74774427	0	3331595	C	T
10	rs966282	0	3331859	A	G
10	rs79209987	0	3331872	A	G
10	rs10904019	0	3331873	T	G
10	rs72763768	0	3332021	G	A
10	rs12765094	0	3332235	C	T
10	rs966283	0	3332249	G	A
10	rs12765323	0	3332360	C	T
10	rs11251834	0	3332438	A	G
10	rs12766305	0	3332494	A	G
10	rs17291053	0	3332623	T	C
10	rs35563450	0	3332639	G	A
10	rs34649869	0	3332847	T	C
10	rs71502286	0	3332998	C	T
10	rs35743300	0	3333118	A	G
10	rs34243766	0	3333398	C	A
10	rs35253922	0	3333431	G	C
10	rs17135017	0	3333530	G	A
10	rs17135023	0	3333553	C	T
10	rs12778979	0	3333784	T	C
10	rs4881143	0	3333806	G	A
10	rs12779341	0	3333916	T	A
10	rs12784412	0	3334041	T	C
10	rs74228816	0	3334148	C	G
10	rs17135033	0	3334308	C	T
10	rs10795021	0	3334645	C	A
10	rs17155688	0	3334815	A	C
10	rs12766986	0	3335061	T	C
10	rs11251836	0	3335447	G	T
10	rs76396547	0	3335964	G	T
10	rs118050114	0	3336111	C	T
10	rs1886759	0	3336415	T	C
10	rs72763771	0	3336438	C	T
10	rs12356509	0	3336760	C	T
10	rs17135046	0	3338089	C	T
10	rs7906885	0	3338183	T	C
10	rs72763772	0	3338390	G	A
10	rs4881144	0	3338705	G	A
10	rs10736968	0	3338974	G	A
10	rs1998768	0	3339061	C	T
10	rs12256076	0	3339212	C	T
10	rs12764839	0	3339394	C	T
10	rs11251842	0	3339580	G	A
10	rs10904021	0	3339705	T	A
10	rs118133205	0	3339792	C	T
10	rs4881145	0	3340418	G	A
10	rs7068631	0	3340767	G	A
10	rs9787505	0	3340812	C	G
10	rs1886760	0	3341120	C	T
10	rs9787654	0	3341237	G	A
10	rs1886761	0	3341263	C	T
10	rs4881147	0	3342774	T	C
10	rs4881148	0	3343141	C	T
10	rs4576726	0	3343672	T	C
10	rs12357265	0	3343797	C	T
10	rs4881149	0	3344048	T	C
10	rs4881150	0	3344154	G	T
10	rs77966225	0	3344775	C	T
10	rs10795022	0	3344974	C	T
10	rs4881151	0	3345509	A	C
10	rs10751918	0	3346148	A	C
10	rs10751919	0	3346457	G	A
10	rs11251847	0	3346975	G	C
10	rs502397	0	3347548	T	C
10	rs548827	0	3348048	C	T
10	rs528650	0	3348064	G	A
10	rs549676	0	3348124	T	C
10	rs562636	0	3349492	A	G
10	rs477851	0	3350003	C	T
10	rs17291583	0	3350027	C	T
10	rs17219336	0	3350441	G	A
10	rs11592321	0	3351829	G	C
10	rs516386	0	3351864	A	G
10	rs143679083	0	3351909	A	G
10	rs61830638	0	3353681	G	A
10	rs1337382	0	3355303	G	T
10	rs1966200	0	3357735	C	G
10	rs1966201	0	3357862	G	A
10	rs1966202	0	3357864	A	G
10	rs1337380	0	3358052	C	G
10	rs73575946	0	3359362	C	T
10	rs7075325	0	3359961	G	A
10	rs10795024	0	3359982	T	G
10	rs111570083	0	3360016	G	T
10	rs12767138	0	3360858	C	A
10	rs112772752	0	3360889	G	T
10	rs12771321	0	3361392	G	C
10	rs4336936	0	3362045	C	T
10	rs12777735	0	3362085	G	A
10	rs147269287	0	3362225	C	T
10	rs58412547	0	3362366	C	T
10	rs12780031	0	3362441	C	G
10	rs12780211	0	3362503	C	T
10	rs737533	0	3363137	G	A
10	rs77760296	0	3363175	G	A
10	rs1807437	0	3363208	T	C
10	rs912838	0	3363675	A	C
10	rs11251853	0	3364252	A	G
10	rs150165709	0	3364522	G	A
10	rs11251854	0	3365918	A	G
10	rs12765037	0	3366559	T	G
10	rs112272055	0	3367147	A	T
10	rs34870421	0	3367236	A	G
10	rs12772610	0	3368171	A	G
10	rs11594429	0	3368555	A	G
10	rs4881155	0	3368595	C	T
10	rs4881156	0	3368596	A	G
10	rs74899443	0	3368879	C	A
10	rs1415464	0	3369708	G	A
10	rs11598863	0	3370108	C	T
10	rs7067602	0	3372159	T	C
10	rs1572539	0	3373163	G	C
10	rs4881157	0	3373977	T	C
10	rs735155	0	3374178	C	T
10	rs61829099	0	3374901	T	C
10	rs965241	0	3375152	G	C
10	rs10795026	0	3375666	G	A
10	rs10904024	0	3376280	T	A
10	rs2297761	0	3377859	C	T
10	rs78821120	0	3377868	G	A
10	rs12415414	0	3378151	T	C
10	rs11597857	0	3378897	T	G
10	rs2050616	0	3378957	G	C
10	rs11597872	0	3379133	A	G
10	rs2038873	0	3379780	T	A
10	rs79192466	0	3380599	T	C
10	rs10795027	0	3381200	C	A
10	rs10751920	0	3381474	C	T
10	rs1033935	0	3381830	G	A
10	rs11814386	0	3381890	C	T
10	rs11251856	0	3381912	T	C
10	rs1033936	0	3381987	G	C
10	rs10904025	0	3382097	A	G
10	rs11251857	0	3382156	A	G
10	rs11251858	0	3382188	C	T
10	rs10795028	0	3382237	G	C
10	rs11251859	0	3382482	C	G
10	rs35191211	0	3382518	C	T
10	rs76257629	0	3382717	G	A
10	rs34033143	0	3382723	T	G
10	rs10795029	0	3383158	A	G
10	rs7895490	0	3384133	A	G
10	rs17135065	0	3385393	A	G
10	rs79971240	0	3385438	T	G
10	rs10736969	0	3386998	T	C
10	rs10736970	0	3387104	T	C
10	rs10736971	0	3387193	G	C
10	rs7922520	0	3387951	G	C
10	rs7903644	0	3387978	C	T
10	rs7894927	0	3388324	G	C
10	rs7894937	0	3388334	G	A
10	rs10736972	0	3389023	A	G
10	rs116956109	0	3389692	G	C
10	rs118120150	0	3389807	C	T
10	rs1337381	0	3390320	C	T
10	rs7069744	0	3390506	T	C
10	rs7079506	0	3390575	G	T
10	rs7099623	0	3390704	A	G
10	rs1359526	0	3390982	A	G
10	rs6602045	0	3391621	A	G
10	rs7912405	0	3392204	G	A
10	rs7089145	0	3392591	G	A
10	rs77282738	0	3393635	T	C
10	rs75471568	0	3394472	C	T
10	rs112611894	0	3394728	A	G
10	rs142569527	0	3394737	G	A
10	rs2182195	0	3395216	A	C
10	rs7906503	0	3396090	G	A
10	rs7893931	0	3396130	A	G
10	rs12412589	0	3396471	A	G
10	rs12412590	0	3396472	A	G
10	rs715873	0	3397341	T	C
10	rs1408985	0	3397417	C	T
10	rs11251861	0	3397728	G	T
10	rs139238135	0	3398355	C	T
10	rs141599021	0	3398356	A	G
10	rs7901930	0	3399877	C	T
10	rs7901949	0	3399915	C	G
10	rs12415036	0	3399934	G	A
10	rs4271299	0	3400516	A	G
10	rs11251863	0	3401059	A	G
10	rs117025592	0	3401135	G	A
10	rs10904026	0	3401654	G	T
10	rs11251864	0	3401902	C	A
10	rs2209500	0	3402334	A	G
10	rs144021951	0	3402412	G	A
10	rs10508252	0	3402591	T	C
10	rs4881162	0	3403140	G	A
10	rs2104433	0	3403669	A	G
10	rs117099053	0	3404157	C	T
10	rs11251865	0	3404219	G	A
10	rs4881163	0	3405755	G	C
10	rs10795030	0	3406037	T	C
10	rs11251866	0	3407280	T	C
10	rs12773260	0	3407329	C	T
10	rs12779983	0	3407661	T	C
10	rs10904027	0	3408316	C	A
10	rs17135159	0	3408947	A	C
10	rs10795031	0	3409961	C	T
10	rs57292068	0	3410598	C	T
10	rs118116115	0	3411158	G	C
10	rs11251868	0	3411423	C	T
10	rs10904028	0	3411616	G	A
10	rs79162117	0	3412116	A	G
10	rs117220371	0	3414277	G	A
10	rs118015832	0	3414492	C	T
10	rs6602047	0	3414676	A	T
10	rs927750	0	3415125	G	T
10	rs7090790	0	3416737	A	G
10	rs12781841	0	3417554	C	T
10	rs1570854	0	3418124	C	T
10	rs78509854	0	3418816	T	G
10	rs67117895	0	3419023	G	A
10	rs7085371	0	3419952	G	A
10	rs10795032	0	3420399	T	C
10	rs143144748	0	3424268	C	G
10	rs11251870	0	3424440	G	A
10	rs187984761	0	3424722	A	G
10	rs117451247	0	3425835	C	T
10	rs10904029	0	3429289	G	T
10	rs7898173	0	3429328	G	A
10	rs141099683	0	3429897	C	G
10	rs10751923	0	3430759	A	G
10	rs10508253	0	3430951	T	G
10	rs10904030	0	3431424	T	C
10	rs35459638	0	3432703	A	C
10	rs4486528	0	3433224	G	A
10	rs17135202	0	3434230	T	C
10	rs11251873	0	3436109	A	G
10	rs77924281	0	3436483	G	C
10	rs141686037	0	3437669	G	A
10	rs117492282	0	3438611	T	G
10	rs12763688	0	3439835	C	T
10	rs193292284	0	3440164	G	A
10	rs66462211	0	3440382	C	T
10	rs8181300	0	3441806	G	T
10	rs17135209	0	3442533	C	T
10	rs61830471	0	3442998	C	T
10	rs10508254	0	3444489	G	A
10	rs10508255	0	3444851	A	G
10	rs10508256	0	3445054	C	G
10	rs11251875	0	3445104	C	A
10	rs7079024	0	3445668	C	T
10	rs76719981	0	3445952	A	T
10	rs112841237	0	3446632	C	T
10	rs112415264	0	3447062	G	A
10	rs10795033	0	3447072	C	T
10	rs11591499	0	3448187	A	G
10	rs117790106	0	3448449	T	C
10	rs117176105	0	3449087	C	T
10	rs148564456	0	3449626	C	A
10	rs79796594	0	3450818	C	T
10	rs76152180	0	3451620	C	T
10	rs80001241	0	3451843	T	C
10	rs77833791	0	3452055	C	A
10	rs7917213	0	3453177	T	C
10	rs7913248	0	3453203	A	G
10	rs1538098	0	3454147	G	A
10	rs58790415	0	3454407	T	C
10	rs57470768	0	3454524	C	A
10	rs76749458	0	3454996	G	A
10	rs4880612	0	3455154	C	T
10	rs79287362	0	3455213	C	T
10	rs113307267	0	3455407	C	T
10	rs7915980	0	3456223	G	A
10	rs11251876	0	3456317	C	T
10	rs7903436	0	3456461	A	G
10	rs4880615	0	3457047	A	G
10	rs4881165	0	3457097	C	T
10	rs7901480	0	3457288	C	T
10	rs7901618	0	3457386	C	A
10	rs10795035	0	3457876	G	A
10	rs10795036	0	3458282	T	C
10	rs10795038	0	3458540	G	A
10	rs10795039	0	3458563	A	G
10	rs7068437	0	3458603	G	C
10	rs7092993	0	3458722	T	G
10	rs7093269	0	3458842	T	G
10	rs188812486	0	3459391	A	G
10	rs10904031	0	3459734	A	C
10	rs10751927	0	3460157	T	C
10	rs2210964	0	3460926	C	T
10	rs2210963	0	3461010	T	A
10	rs10795040	0	3461323	G	A
10	rs10795041	0	3461480	T	G
10	rs10795042	0	3461486	G	C
10	rs10795043	0	3461501	T	A
10	rs10795044	0	3461722	T	C
10	rs10751928	0	3462223	T	C
10	rs11251880	0	3462706	C	T
10	rs10904033	0	3463404	G	A
10	rs142572928	0	3463452	C	T
10	rs10904034	0	3463511	T	G
10	rs72765335	0	3463569	C	T
10	rs4147145	0	3464129	G	A
10	rs4147144	0	3464250	G	A
10	rs4147143	0	3464325	G	A
10	rs10795045	0	3464568	C	A
10	rs11251882	0	3464640	G	A
10	rs4881166	0	3464722	G	A
10	rs4881167	0	3464770	G	A
10	rs111763673	0	3465856	C	T
10	rs17221368	0	3465866	T	C
10	rs148650079	0	3466357	C	G
10	rs11819416	0	3466499	C	A
10	rs945797	0	3467189	C	T
10	rs191449942	0	3468097	T	G
10	rs17135250	0	3469264	A	G
10	rs74896055	0	3471315	T	C
10	rs10904038	0	3472054	C	T
10	rs372637936	0	3473491	G	A
10	rs76907951	0	3473734	G	T
10	rs11592348	0	3474053	C	T
10	rs10904040	0	3475318	G	A
10	rs147458592	0	3475783	C	A
10	rs117990851	0	3479077	C	G
10	rs77018706	0	3480975	G	A
10	rs7084941	0	3482498	A	G
10	rs10795047	0	3484352	C	G
10	rs12415614	0	3484416	T	C
10	rs7920115	0	3484881	C	T
10	rs17135258	0	3485229	G	A
10	rs60032423	0	3485609	A	T
10	rs11251887	0	3485839	G	A
10	rs7067778	0	3485920	C	A
10	rs7082678	0	3486273	T	C
10	rs11251889	0	3486900	C	T
10	rs4881170	0	3487425	A	C
10	rs883634	0	3488484	A	G
10	rs883633	0	3488513	C	T
10	rs143227251	0	3488785	C	T
10	rs11251890	0	3488883	G	A
10	rs1890072	0	3489133	G	A
10	rs12249944	0	3489903	G	T
10	rs7068025	0	3490398	T	C
10	rs7068283	0	3490587	T	C
10	rs7894316	0	3490932	T	C
10	rs55725670	0	3491719	A	G
10	rs11251896	0	3492476	G	A
10	rs11251897	0	3492570	T	C
10	rs4881171	0	3492888	G	A
10	rs149488475	0	3493135	C	T
10	rs10795048	0	3493666	T	C
10	rs10795049	0	3493718	C	T
10	rs10904044	0	3494097	C	T
10	rs11251898	0	3494886	G	T
10	rs72635999	0	3494971	T	G
10	rs4881172	0	3495037	T	C
10	rs142413403	0	3495352	T	G
10	rs1890073	0	3495382	G	A
10	rs921414	0	3495525	G	C
10	rs12049661	0	3496301	A	G
10	rs17135269	0	3496426	C	T
10	rs60977746	0	3496772	A	G
10	rs142826332	0	3496848	C	T
10	rs61397460	0	3497004	G	T
10	rs140293695	0	3498513	G	C
10	rs189044506	0	3498563	C	T
10	rs12250998	0	3498982	A	G
10	rs12244869	0	3499052	C	G
10	rs141099931	0	3499603	C	T
10	rs118066054	0	3499829	C	T
10	rs1668532	0	3500154	A	G
10	rs58026777	0	3500350	G	C
10	rs61830526	0	3500809	G	A
10	rs569722034	0	3501002	A	T
10	rs535410330	0	3501003	C	A
10	rs11251903	0	3501358	C	T
10	rs7919585	0	3501960	T	A
10	rs4881173	0	3502282	G	A
10	rs78308798	0	3502673	C	T
10	rs12571618	0	3502944	G	A
10	rs76435902	0	3502965	T	G
10	rs144896916	0	3503182	A	G
10	rs12571849	0	3503186	G	A
10	rs17135273	0	3503615	T	C
10	rs56347778	0	3503929	G	A
10	rs12250340	0	3503962	A	G
10	rs12217619	0	3504081	C	T
10	rs4881175	0	3504440	G	A
10	rs72478255	0	3504658	T	C
10	rs4881176	0	3504711	G	A
10	rs1964428	0	3505030	A	G
10	rs1036747	0	3506070	A	G
10	rs1961463	0	3506218	G	A
10	rs1975417	0	3506691	C	A
10	rs61830527	0	3507687	C	T
10	rs4881177	0	3507739	G	T
10	rs181835272	0	3508440	C	T
10	rs11251904	0	3508711	C	T
10	rs2053889	0	3509300	G	T
10	rs78867279	0	3509434	G	T
10	rs12264384	0	3509915	T	C
10	rs139506682	0	3511158	T	A
10	rs7088850	0	3511630	G	C
10	rs78678081	0	3511877	C	T
10	rs117784519	0	3511884	G	T
10	rs144126728	0	3511941	A	G
10	rs111823853	0	3513493	C	T
10	rs61556018	0	3514023	C	T
10	rs143452657	0	3514286	G	A
10	rs78896405	0	3514711	T	C
10	rs76581392	0	3515246	G	T
10	rs12241260	0	3515440	G	T
10	rs11251907	0	3516061	G	C
10	rs2165468	0	3516105	C	A
10	rs7088009	0	3516359	C	T
10	rs11251908	0	3516512	C	T
10	rs12573327	0	3516551	A	G
10	rs60568346	0	3517575	A	G
10	rs11251909	0	3518557	C	T
10	rs11251910	0	3518880	G	A
10	rs1543836	0	3518893	T	G
10	rs117682242	0	3519527	G	A
10	rs590984	0	3519828	A	T
10	rs483881	0	3520151	G	A
10	rs515984	0	3521459	T	C
10	rs609343	0	3521579	T	A
10	rs144639713	0	3521727	C	T
10	rs622898	0	3522302	A	G
10	rs79506913	0	3522708	C	T
10	rs7088080	0	3523623	C	A
10	rs11251911	0	3523779	A	C
10	rs10904048	0	3523872	C	T
10	rs11251912	0	3524449	G	A
10	rs494448	0	3524502	A	G
10	rs74825782	0	3524778	G	A
10	rs664760	0	3524823	T	C
10	rs1962663	0	3524893	T	G
10	rs17313838	0	3524970	G	T
10	rs10904049	0	3525645	G	A
10	rs1097232	0	3525694	G	A
10	rs17135292	0	3526096	G	A
10	rs620229	0	3526363	G	C
10	rs11251914	0	3526686	C	T
10	rs11251915	0	3527047	G	A
10	rs74113200	0	3527844	G	A
10	rs7099538	0	3527900	A	G
10	rs7084929	0	3528222	G	T
10	rs74778074	0	3528781	C	G
10	rs1660979	0	3528928	T	G
10	rs75239870	0	3528977	C	T
10	rs2275414	0	3529033	G	A
10	rs1660980	0	3529103	T	G
10	rs705455	0	3529625	G	A
10	rs7095342	0	3530108	C	T
10	rs1070335	0	3531426	A	G
10	rs10904050	0	3531982	G	C
10	rs627269	0	3533044	T	C
10	rs475544	0	3533364	G	A
10	rs694782	0	3533684	G	A
10	rs7900849	0	3533874	G	A
10	rs7477175	0	3534342	C	T
10	rs2017288	0	3534629	C	G
10	rs2017279	0	3534725	A	G
10	rs964162	0	3535233	C	T
10	rs7082020	0	3535672	T	C
10	rs12355804	0	3535854	C	T
10	rs959509	0	3536296	C	T
10	rs10795050	0	3538655	C	G
10	rs7074352	0	3538749	G	T
10	rs7092929	0	3538794	A	C
10	rs4881179	0	3538907	A	T
10	rs77278864	0	3539450	G	A
10	rs7097515	0	3539690	A	G
10	rs7072195	0	3540748	T	C
10	rs117910668	0	3541437	G	A
10	rs41313804	0	3544637	G	A
10	rs11251918	0	3545288	T	G
10	rs10751929	0	3545431	T	C
10	rs7907091	0	3545917	G	A
10	rs7896132	0	3546025	A	T
10	rs150567072	0	3546675	A	G
10	rs113722875	0	3547796	C	T
10	rs78342847	0	3547811	A	G
10	rs77318022	0	3547924	A	C
10	rs74115223	0	3548704	T	C
10	rs55991146	0	3548715	C	G
10	rs79744291	0	3548841	C	A
10	rs17135326	0	3548876	G	C
10	rs4880616	0	3549366	G	A
10	rs7910111	0	3549609	A	G
10	rs56295491	0	3549768	G	T
10	rs117630908	0	3550012	A	G
10	rs77363481	0	3550049	G	A
10	rs139414518	0	3550148	G	A
10	rs76966804	0	3550245	T	C
10	rs111354248	0	3550314	G	A
10	rs1561697	0	3550395	T	G
10	rs705472	0	3551484	C	G
10	rs76198393	0	3552471	G	A
10	rs11592500	0	3552630	G	C
10	rs11251924	0	3553125	A	C
10	rs10904052	0	3554020	T	G
10	rs11598148	0	3554186	C	T
10	rs80284767	0	3554672	G	A
10	rs182586312	0	3555023	C	T
10	rs187293758	0	3555080	G	A
10	rs7071396	0	3555131	C	T
10	rs17135332	0	3555578	G	A
10	rs11251926	0	3556513	C	T
10	rs11251927	0	3556594	C	T
10	rs12248196	0	3557077	A	G
10	rs590338	0	3557100	T	C
10	rs75526499	0	3557125	C	T
10	rs593798	0	3557204	C	T
10	rs7905709	0	3557410	C	T
10	rs591531	0	3557731	G	C
10	rs187137060	0	3557859	G	A
10	rs193185361	0	3557937	A	G
10	rs11591484	0	3557971	C	T
10	rs930454	0	3558705	G	A
10	rs12356958	0	3558708	T	A
10	rs684240	0	3558799	A	G
10	rs476079	0	3558971	A	G
10	rs113089274	0	3559024	C	T
10	rs499279	0	3559173	C	T
10	rs835321	0	3559357	A	G
10	rs11594791	0	3559601	A	G
10	rs78037693	0	3559837	G	A
10	rs563341	0	3560223	T	C
10	rs645838	0	3560515	A	G
10	rs7096078	0	3560644	C	T
10	rs630310	0	3562193	A	G
10	rs75519720	0	3563018	C	T
10	rs7900844	0	3563237	C	T
10	rs615019	0	3563318	T	C
10	rs10795051	0	3564592	G	A
10	rs76257349	0	3564610	G	A
10	rs10795052	0	3565039	G	A
10	rs6601733	0	3565283	G	A
10	rs77661181	0	3565490	C	T
10	rs4601657	0	3567445	G	A
10	rs2066107	0	3569417	T	C
10	rs7072196	0	3570836	T	G
10	rs6601735	0	3571137	A	G
10	rs835325	0	3571175	A	G
10	rs611726	0	3572073	T	C
10	rs12416630	0	3572634	C	T
10	rs11251931	0	3573252	T	A
10	rs10751930	0	3573466	C	T
10	rs10904053	0	3573644	C	T
10	rs145634862	0	3573647	G	A
10	rs535539	0	3574757	T	C
10	rs667943	0	3575417	C	T
10	rs668923	0	3575664	G	T
10	rs11251933	0	3576159	A	G
10	rs12220313	0	3576394	G	A
10	rs651750	0	3577178	A	G
10	rs77747701	0	3577220	G	A
10	rs117398692	0	3579207	A	G
10	rs575738	0	3579283	C	A
10	rs7914011	0	3580253	A	C
10	rs10795054	0	3580420	G	C
10	rs10795055	0	3581221	A	G
10	rs705477	0	3582161	A	G
10	rs9971129	0	3582543	C	T
10	rs7911273	0	3583378	C	G
10	rs117803564	0	3583474	A	G
10	rs72765382	0	3583507	T	A
10	rs715094	0	3584566	T	C
10	rs24401	0	3584829	G	A
10	rs611890	0	3585733	T	C
10	rs835960	0	3586532	G	C
10	rs661019	0	3586581	G	A
10	rs10795056	0	3588014	G	A
10	rs835957	0	3588319	G	A
10	rs835956	0	3588390	T	C
10	rs12761614	0	3590026	A	C
10	rs7917582	0	3590092	G	A
10	rs1890583	0	3590269	T	C
10	rs77410966	0	3590804	G	C
10	rs835954	0	3590948	C	G
10	rs149041612	0	3591290	C	T
10	rs117555669	0	3591564	A	T
10	rs140262733	0	3591607	A	G
10	rs10904054	0	3591799	A	C
10	rs10795058	0	3591922	C	T
10	rs10795059	0	3592082	G	A
10	rs10904055	0	3592654	A	G
10	rs17135395	0	3594126	T	C
10	rs7911947	0	3594187	G	A
10	rs10904056	0	3595235	C	T
10	rs7086377	0	3596526	T	G
10	rs11251942	0	3596947	G	A
10	rs111659487	0	3597375	C	T
10	rs7914587	0	3597405	T	C
10	rs551307	0	3597542	T	C
10	rs7899091	0	3598085	C	T
10	rs7898806	0	3598540	G	A
10	rs74113522	0	3599021	G	C
10	rs657478	0	3599244	A	T
10	rs11813201	0	3599481	C	T
10	rs527935	0	3600077	T	G
10	rs112849185	0	3600248	C	A
10	rs112930714	0	3600278	C	T
10	rs7907711	0	3600533	G	T
10	rs74113523	0	3601067	G	A
10	rs74113524	0	3601319	G	A
10	rs11814314	0	3602371	T	C
10	rs74113525	0	3603883	A	T
10	rs11815365	0	3604355	T	C
10	rs615778	0	3604374	C	G
10	rs17224469	0	3604422	G	T
10	rs3120978	0	3605214	C	T
10	rs1441266	0	3605695	A	C
10	rs1441265	0	3606072	A	G
10	rs11816418	0	3606475	T	C
10	rs74113529	0	3607029	T	C
10	rs57010557	0	3607484	C	T
10	rs57173011	0	3607941	T	C
10	rs7910956	0	3608003	A	G
10	rs697430	0	3609194	C	T
10	rs17315959	0	3609546	A	G
10	rs79712688	0	3610185	A	G
10	rs705458	0	3611415	A	G
10	rs117419434	0	3611835	G	A
10	rs12570734	0	3612160	C	T
10	rs599053	0	3612271	A	G
10	rs7092497	0	3612928	G	A
10	rs75615298	0	3614186	A	G
10	rs75640423	0	3615236	G	C
10	rs705459	0	3615477	T	C
10	rs116970206	0	3617107	C	A
10	rs588410	0	3618792	T	C
10	rs590646	0	3619272	A	G
10	rs74113592	0	3619826	C	G
10	rs75451635	0	3620050	C	T
10	rs11812097	0	3620969	G	A
10	rs74799259	0	3621605	T	C
10	rs11251951	0	3622867	C	T
10	rs144794282	0	3623328	G	T
10	rs11251952	0	3623961	G	A
10	rs7906888	0	3624116	A	G
10	rs72765396	0	3624451	C	A
10	rs619009	0	3624672	A	T
10	rs10904059	0	3625494	G	A
10	rs12772528	0	3625624	A	G
10	rs11251953	0	3626557	C	G
10	rs6601737	0	3627483	C	T
10	rs138322145	0	3627714	C	T
10	rs7079458	0	3627733	G	A
10	rs11251954	0	3628517	G	A
10	rs2388792	0	3629849	A	G
10	rs488535	0	3629908	C	T
10	rs72765398	0	3630790	C	T
10	rs146165802	0	3631573	G	A
10	rs7068892	0	3632419	G	A
10	rs17135430	0	3634119	G	A
10	rs143730017	0	3634693	G	A
10	rs17135433	0	3635185	A	G
10	rs17135436	0	3635369	G	A
10	rs75469116	0	3635371	G	A
10	rs17135438	0	3635518	T	G
10	rs592837	0	3637566	T	C
10	rs601074	0	3638054	A	G
10	rs60041801	0	3638104	G	C
10	rs78826910	0	3638439	G	A
10	rs74639386	0	3639178	T	C
10	rs117857137	0	3639802	G	A
10	rs72765401	0	3639915	G	A
10	rs149929239	0	3640328	T	G
10	rs2993773	0	3640424	T	C
10	rs1668538	0	3640752	G	A
10	rs1668537	0	3640922	T	C
10	rs1623441	0	3641130	T	A
10	rs3120979	0	3641467	C	A
10	rs3098745	0	3641475	C	T
10	rs12357508	0	3641512	A	C
10	rs56080426	0	3641579	C	T
10	rs141195158	0	3641596	C	T
10	rs74116107	0	3642031	C	A
10	rs67555085	0	3642047	G	C
10	rs835948	0	3642246	G	A
10	rs7901181	0	3642555	A	C
10	rs705464	0	3643035	G	A
10	rs74116115	0	3643301	A	G
10	rs1808116	0	3643563	C	T
10	rs7909115	0	3643713	T	C
10	rs17135445	0	3644678	G	A
10	rs7477804	0	3644689	A	T
10	rs619778	0	3644879	A	G
10	rs583633	0	3644934	T	A
10	rs72767106	0	3645056	C	T
10	rs705465	0	3645633	G	A
10	rs72767107	0	3645923	G	A
10	rs705466	0	3646050	G	A
10	rs17135469	0	3646194	T	A
10	rs142930699	0	3646272	C	T
10	rs9733532	0	3646361	A	G
10	rs190892978	0	3646594	C	T
10	rs113447705	0	3646696	C	T
10	rs866262	0	3647032	C	T
10	rs72767108	0	3648200	A	G
10	rs584700	0	3648206	C	G
10	rs17135476	0	3649101	A	C
10	rs72767109	0	3649483	G	A
10	rs72767110	0	3649591	C	G
10	rs72767111	0	3649847	G	A
10	rs77171196	0	3649921	G	A
10	rs4881182	0	3650940	A	G
10	rs72767113	0	3651460	G	C
10	rs11816894	0	3652078	C	T
10	rs629312	0	3652271	T	A
10	rs72767115	0	3652322	A	G
10	rs77731158	0	3653410	A	G
10	rs1070331	0	3653464	C	T
10	rs76436049	0	3653768	G	A
10	rs10904060	0	3654200	A	G
10	rs12218277	0	3654911	G	A
10	rs111704209	0	3655112	A	G
10	rs11251964	0	3655890	A	G
10	rs17135483	0	3656199	A	T
10	rs12573508	0	3656268	C	T
10	rs17135485	0	3656594	G	C
10	rs11251965	0	3657243	C	T
10	rs11251966	0	3657262	A	G
10	rs11251967	0	3657375	A	G
10	rs12218218	0	3657969	A	G
10	rs11251968	0	3658059	C	T
10	rs72767120	0	3658092	A	T
10	rs536226	0	3658172	G	A
10	rs72767121	0	3658288	A	G
10	rs705468	0	3658434	A	G
10	rs7908207	0	3658707	G	A
10	rs72767123	0	3658997	C	T
10	rs72767124	0	3659105	T	C
10	rs11251969	0	3659252	A	G
10	rs11251970	0	3659791	A	G
10	rs7093859	0	3660171	C	G
10	rs76237114	0	3660777	T	A
10	rs11251971	0	3661064	T	C
10	rs11251972	0	3661099	T	A
10	rs72767125	0	3662153	G	A
10	rs6601738	0	3662181	T	G
10	rs835955	0	3662241	C	T
10	rs72767126	0	3662506	A	G
10	rs555978	0	3662558	G	A
10	rs7070269	0	3662635	C	T
10	rs72767128	0	3663259	T	C
10	rs77545882	0	3663309	A	G
10	rs7919035	0	3663352	T	C
10	rs79021933	0	3663728	G	A
10	rs72767129	0	3664025	G	C
10	rs11251973	0	3664150	T	C
10	rs11251974	0	3664351	C	T
10	rs11251975	0	3664358	C	T
10	rs78165935	0	3664801	C	T
10	rs74116128	0	3664950	G	C
10	rs705471	0	3667726	A	G
10	rs11251976	0	3667771	C	G
10	rs11251977	0	3667774	C	T
10	rs11251978	0	3668002	G	A
10	rs79221132	0	3668164	A	G
10	rs74116130	0	3669784	G	A
10	rs12219707	0	3669815	G	A
10	rs7919625	0	3669970	A	G
10	rs7070619	0	3670803	T	G
10	rs17135522	0	3671190	G	A
10	rs72767132	0	3671513	C	T
10	rs72767134	0	3671925	G	C
10	rs6601739	0	3672306	T	C
10	rs11251979	0	3673153	C	T
10	rs17135529	0	3673600	G	C
10	rs74116145	0	3674152	C	T
10	rs11251980	0	3674184	T	C
10	rs1361329	0	3674474	G	A
10	rs59874431	0	3675733	C	T
10	rs72767137	0	3676216	T	C
10	rs72767139	0	3676508	G	T
10	rs60602074	0	3676597	C	T
10	rs17135539	0	3677290	T	C
10	rs1106278	0	3677358	A	G
10	rs12220881	0	3678533	G	A
10	rs11251981	0	3678983	A	G
10	rs11251982	0	3679102	C	G
10	rs2275413	0	3680436	G	A
10	rs144405967	0	3680569	T	C
10	rs7916975	0	3680942	T	C
10	rs7920083	0	3681045	T	A
10	rs7920197	0	3681159	T	C
10	rs75976483	0	3681488	C	T
10	rs7098140	0	3682002	T	C
10	rs2153235	0	3682523	A	T
10	rs147178508	0	3682775	T	A
10	rs149544006	0	3683522	A	C
10	rs7909512	0	3683786	G	A
10	rs59679352	0	3684211	C	T
10	rs11251984	0	3684739	A	G
10	rs112212350	0	3685228	C	A
10	rs79262974	0	3686150	G	T
10	rs7899426	0	3686167	C	G
10	rs7899593	0	3686300	C	T
10	rs7899713	0	3686327	C	T
10	rs4881184	0	3686435	G	T
10	rs4880619	0	3686485	T	C
10	rs77959948	0	3687748	G	A
10	rs75292789	0	3688411	C	T
10	rs78136854	0	3688649	A	C
10	rs10751934	0	3689448	T	C
10	rs11251987	0	3689449	G	A
10	rs11251988	0	3689466	G	A
10	rs11251989	0	3689480	C	T
10	rs11251990	0	3689590	C	G
10	rs11251991	0	3689611	C	T
10	rs74116174	0	3690023	A	G
10	rs12572942	0	3690057	T	C
10	rs76678009	0	3690149	C	T
10	rs12573672	0	3690181	G	A
10	rs76205087	0	3690339	T	C
10	rs11251992	0	3690408	C	A
10	rs10904064	0	3690678	G	C
10	rs7085518	0	3691029	T	C
10	rs2397327	0	3691304	G	A
10	rs2397328	0	3691429	A	G
10	rs7910525	0	3691791	T	C
10	rs7910529	0	3691793	T	G
10	rs7907254	0	3691806	A	G
10	rs3943151	0	3691963	T	G
10	rs2129441	0	3692191	C	A
10	rs7895754	0	3692923	C	T
10	rs2129442	0	3693792	T	A
10	rs35908220	0	3694164	C	T
10	rs4881186	0	3694459	T	C
10	rs149560163	0	3694755	G	A
10	rs12359488	0	3695003	C	T
10	rs12356388	0	3695278	G	A
10	rs11251995	0	3695386	C	T
10	rs59476649	0	3695498	A	G
10	rs76261989	0	3695507	T	G
10	rs17135571	0	3695568	C	A
10	rs12217707	0	3695733	T	C
10	rs10904066	0	3695782	A	G
10	rs12220765	0	3695797	C	T
10	rs11251996	0	3695798	G	A
10	rs7919384	0	3696207	G	A
10	rs118154653	0	3696656	C	T
10	rs7098197	0	3696983	C	T
10	rs11251997	0	3696998	G	T
10	rs75573883	0	3697030	T	C
10	rs72767151	0	3697271	A	T
10	rs1872752	0	3697851	G	T
10	rs7073176	0	3698452	C	T
10	rs7090831	0	3698574	A	G
10	rs10904068	0	3699620	A	G
10	rs10508257	0	3699729	G	A
10	rs78733046	0	3699789	C	A
10	rs12765657	0	3700290	G	A
10	rs74844374	0	3700364	G	C
10	rs17135579	0	3700438	C	T
10	rs76411114	0	3700499	T	C
10	rs61829741	0	3701067	C	A
10	rs61829742	0	3701243	A	G
10	rs61294962	0	3701417	G	T
10	rs10904069	0	3701470	T	C
10	rs12412149	0	3701654	A	C
10	rs11593021	0	3701981	T	G
10	rs11252000	0	3702052	T	A
10	rs61829743	0	3702213	A	C
10	rs61829745	0	3702857	A	G
10	rs61829746	0	3702876	T	C
10	rs6601742	0	3703206	G	A
10	rs2397330	0	3703638	T	C
10	rs7919717	0	3703719	G	A
10	rs150764691	0	3704121	G	A
10	rs75443677	0	3704355	G	A
10	rs11592727	0	3705887	C	T
10	rs11593209	0	3706028	C	G
10	rs7084185	0	3706865	T	C
10	rs7095969	0	3706894	G	A
10	rs7080692	0	3706930	A	G
10	rs6601743	0	3707116	G	A
10	rs7912035	0	3707315	T	C
10	rs118191421	0	3707355	T	G
10	rs7912146	0	3707359	T	C
10	rs11593871	0	3707479	C	A
10	rs77459412	0	3707568	C	A
10	rs7909212	0	3707650	A	C
10	rs7924299	0	3707666	C	T
10	rs7912685	0	3707748	T	C
10	rs4279919	0	3708015	G	A
10	rs10458784	0	3708040	C	T
10	rs11252002	0	3708099	G	T
10	rs10458785	0	3708264	T	C
10	rs10458786	0	3708595	T	C
10	rs11252003	0	3708688	T	C
10	rs12251769	0	3708702	C	G
10	rs7071534	0	3708798	G	A
10	rs4503427	0	3708876	T	C
10	rs7071810	0	3708979	G	C
10	rs117826713	0	3709153	A	G
10	rs7097658	0	3709316	T	C
10	rs10904073	0	3709741	C	A
10	rs117849113	0	3709929	C	T
10	rs7904600	0	3710080	G	A
10	rs12252155	0	3710148	A	G
10	rs72767157	0	3710200	C	G
10	rs61831072	0	3710201	C	T
10	rs60584803	0	3710436	T	A
10	rs12219804	0	3710626	G	A
10	rs117435599	0	3710826	C	T
10	rs10795061	0	3710887	C	T
10	rs10904074	0	3710962	G	A
10	rs11252004	0	3711074	G	T
10	rs10508258	0	3711122	G	T
10	rs10508259	0	3711459	C	A
10	rs6601744	0	3711563	C	A
10	rs12256130	0	3711794	T	G
10	rs61831073	0	3711939	T	G
10	rs7089769	0	3712035	G	A
10	rs117503212	0	3712767	A	G
10	rs11252005	0	3714170	T	C
10	rs11252006	0	3714893	T	C
10	rs11252007	0	3715036	C	T
10	rs9733856	0	3715205	G	A
10	rs12571616	0	3715263	C	G
10	rs11252010	0	3715765	T	C
10	rs4880620	0	3716155	C	T
10	rs4633344	0	3716205	C	T
10	rs11252011	0	3716976	A	G
10	rs183712748	0	3717380	T	C
10	rs143711193	0	3717392	A	G
10	rs10751935	0	3717423	C	G
10	rs4567349	0	3718285	G	T
10	rs6601745	0	3719164	C	T
10	rs11252013	0	3719692	G	A
10	rs143627057	0	3719874	A	G
10	rs10904077	0	3720304	G	T
10	rs74113415	0	3720398	G	A
10	rs11252014	0	3720528	C	G
10	rs66731395	0	3720903	T	G
10	rs4881189	0	3721248	T	A
10	rs4881190	0	3721261	G	A
10	rs11252015	0	3721768	C	T
10	rs11252016	0	3721781	G	C
10	rs11252017	0	3721900	C	T
10	rs4880621	0	3721991	A	G
10	rs139148383	0	3722007	C	A
10	rs4880622	0	3722280	T	C
10	rs10904078	0	3723217	C	A
10	rs11252020	0	3723609	G	T
10	rs11252021	0	3723698	G	A
10	rs75142075	0	3724236	C	T
10	rs10904079	0	3724490	T	C
10	rs12412703	0	3724611	G	A
10	rs873207	0	3724752	T	C
10	rs873208	0	3724931	T	C
10	rs78281408	0	3724961	T	G
10	rs2388852	0	3726391	A	G
10	rs2077643	0	3726611	T	C
10	rs3889857	0	3726919	C	A
10	rs10736976	0	3727039	G	A
10	rs7100092	0	3727913	T	C
10	rs7100211	0	3727947	T	C
10	rs113925720	0	3728452	G	C
10	rs11252024	0	3728503	T	C
10	rs11252026	0	3728834	C	T
10	rs11252027	0	3728948	G	A
10	rs17135610	0	3728965	C	T
10	rs7101350	0	3728986	A	G
10	rs10795063	0	3729202	A	G
10	rs4465277	0	3729242	C	T
10	rs150115534	0	3729313	T	C
10	rs11252028	0	3729727	G	A
10	rs10795064	0	3730051	A	G
10	rs11252029	0	3730104	T	C
10	rs12359426	0	3730563	C	G
10	rs10904080	0	3730704	C	G
10	rs11252030	0	3731067	A	G
10	rs11252031	0	3731269	G	A
10	rs74539728	0	3731394	G	A
10	rs72767179	0	3731533	A	T
10	rs11252033	0	3731656	T	C
10	rs6601746	0	3732050	G	A
10	rs6601747	0	3732215	G	A
10	rs10508260	0	3732747	C	T
10	rs11252034	0	3732975	G	A
10	rs11252035	0	3733041	G	T
10	rs11593610	0	3733275	A	G
10	rs2129446	0	3733386	G	A
10	rs10508261	0	3733731	T	C
10	rs17135648	0	3734000	G	A
10	rs7086246	0	3734123	C	G
10	rs4881192	0	3734454	C	T
10	rs4881193	0	3734547	G	T
10	rs4881194	0	3734857	C	T
10	rs11252036	0	3735372	G	A
10	rs7903138	0	3735375	T	C
10	rs4880623	0	3735552	A	G
10	rs77097015	0	3735711	G	T
10	rs11252037	0	3735772	G	A
10	rs2388853	0	3735925	T	C
10	rs11252038	0	3736463	G	A
10	rs11252039	0	3736485	C	T
10	rs10751937	0	3736805	A	G
10	rs1906145	0	3737199	T	C
10	rs11252040	0	3737388	A	G
10	rs12218418	0	3737615	C	T
10	rs7923221	0	3737678	G	A
10	rs11252041	0	3737864	G	A
10	rs7923636	0	3737978	G	C
10	rs7895630	0	3738103	G	A
10	rs6601748	0	3738246	A	C
10	rs7070699	0	3738283	G	A
10	rs6601749	0	3738284	G	T
10	rs12779859	0	3738517	T	C
10	rs10466268	0	3738912	C	G
10	rs4881195	0	3739439	A	C
10	rs12571407	0	3739489	C	T
10	rs4881197	0	3739510	C	T
10	rs4881198	0	3739629	C	A
10	rs12572864	0	3739802	T	C
10	rs61831102	0	3739921	C	T
10	rs79103627	0	3740059	C	T
10	rs2220306	0	3740909	G	T
10	rs11252042	0	3741223	G	A
10	rs78201511	0	3741605	G	A
10	rs3852451	0	3741889	C	T
10	rs17135672	0	3742044	C	A
10	rs12218282	0	3742161	C	A
10	rs4001953	0	3743050	C	T
10	rs11252043	0	3743058	C	G
10	rs12218626	0	3743084	C	T
10	rs2892619	0	3743379	G	C
10	rs7095480	0	3743894	G	A
10	rs6601750	0	3744258	A	C
10	rs12572490	0	3744446	A	C
10	rs2388854	0	3744575	G	A
10	rs1872759	0	3744748	C	T
10	rs1872758	0	3744925	G	A
10	rs11252044	0	3745801	C	T
10	rs2388855	0	3746104	A	G
10	rs2171303	0	3746114	T	C
10	rs7893957	0	3746447	A	G
10	rs2129445	0	3746775	G	A
10	rs145656143	0	3746971	A	T
10	rs7917601	0	3748215	C	T
10	rs7906487	0	3748756	T	C
10	rs7906744	0	3748936	T	C
10	rs17135690	0	3749628	T	C
10	rs10508262	0	3751274	C	G
10	rs7915928	0	3751408	A	C
10	rs4881203	0	3752351	C	T
10	rs17135698	0	3752730	A	G
10	rs7921058	0	3752985	A	G
10	rs4881204	0	3753044	C	T
10	rs72769304	0	3753239	C	A
10	rs4881205	0	3753307	G	A
10	rs4131577	0	3753699	C	A
10	rs66529620	0	3753772	T	A
10	rs11252045	0	3754315	A	T
10	rs11597829	0	3754781	C	A
10	rs7068405	0	3755965	G	A
10	rs12570318	0	3756252	T	C
10	rs72769311	0	3756277	G	T
10	rs11252048	0	3757012	A	G
10	rs11252049	0	3757013	C	T
10	rs17135711	0	3760813	C	T
10	rs17325819	0	3761111	G	A
10	rs56095680	0	3761322	A	C
10	rs75261341	0	3761829	C	T
10	rs75068396	0	3761833	G	A
10	rs11252052	0	3761990	G	A
10	rs55884779	0	3762183	T	C
10	rs11252053	0	3762287	C	T
10	rs74604582	0	3763279	G	T
10	rs72769322	0	3763582	C	T
10	rs17228134	0	3764060	A	C
10	rs17325889	0	3764131	G	A
10	rs17228197	0	3764605	T	C
10	rs17135713	0	3764857	G	A
10	rs147764672	0	3764957	G	A
10	rs4488095	0	3765346	C	T
10	rs4528214	0	3765356	C	T
10	rs2129448	0	3765639	A	G
10	rs2129447	0	3765644	T	C
10	rs10751938	0	3766472	A	G
10	rs2388861	0	3766644	A	G
10	rs6601751	0	3766696	G	T
10	rs2388860	0	3766811	T	C
10	rs11252054	0	3766814	A	C
10	rs9702253	0	3766944	T	C
10	rs11252055	0	3766959	A	C
10	rs7922282	0	3767058	G	C
10	rs9702252	0	3767126	A	G
10	rs7908261	0	3767147	A	C
10	rs7923384	0	3767186	C	T
10	rs10904084	0	3767441	A	G
10	rs12570343	0	3767522	A	G
10	rs7088889	0	3767923	T	G
10	rs4001951	0	3768173	T	C
10	rs4001950	0	3768175	A	C
10	rs72769338	0	3768468	G	T
10	rs140848809	0	3768782	A	G
10	rs11252058	0	3769134	G	A
10	rs2388862	0	3769239	C	T
10	rs4881207	0	3769322	G	A
10	rs7094467	0	3769727	A	G
10	rs7077025	0	3769785	C	G
10	rs7094797	0	3770014	A	C
10	rs7080817	0	3770085	C	T
10	rs2171300	0	3770562	C	T
10	rs2171299	0	3770571	G	A
10	rs58393652	0	3770670	T	A
10	rs4881208	0	3770880	T	G
10	rs7069135	0	3771084	A	G
10	rs4881209	0	3771168	T	C
10	rs7910472	0	3771714	C	T
10	rs7898664	0	3771717	T	C
10	rs12778968	0	3771730	T	C
10	rs7895469	0	3771752	A	G
10	rs11592787	0	3771779	T	C
10	rs77161132	0	3771817	C	T
10	rs7909953	0	3771933	G	A
10	rs74481813	0	3772008	C	T
10	rs11599366	0	3772249	C	T
10	rs56939961	0	3772777	A	G
10	rs11252060	0	3772783	G	A
10	rs7074913	0	3772797	A	G
10	rs4881211	0	3772834	T	A
10	rs117195914	0	3773323	G	T
10	rs144087644	0	3773917	G	T
10	rs7095458	0	3773951	G	A
10	rs7095837	0	3774156	T	C
10	rs7075256	0	3774530	C	T
10	rs7092991	0	3774720	A	G
10	rs10795066	0	3774755	T	C
10	rs10795067	0	3774758	T	C
10	rs11252061	0	3774779	A	G
10	rs7078522	0	3775164	G	A
10	rs7080166	0	3775612	C	T
10	rs2892621	0	3776003	T	A
10	rs71477833	0	3776575	C	T
10	rs36089038	0	3777293	G	A
10	rs11252062	0	3777404	C	T
10	rs7089959	0	3777662	C	T
10	rs10736978	0	3778250	C	G
10	rs78409289	0	3778277	T	A
10	rs7094917	0	3778825	C	T
10	rs11252063	0	3779274	T	G
10	rs6601753	0	3780780	G	A
10	rs78691272	0	3781052	A	G
10	rs10904087	0	3781745	G	A
10	rs60132804	0	3781849	T	C
10	rs10795068	0	3782419	A	G
10	rs12414827	0	3783239	T	C
10	rs4881214	0	3783431	A	G
10	rs4881215	0	3783461	A	G
10	rs4881218	0	3783521	C	T
10	rs2894868	0	3784363	A	C
10	rs78852454	0	3784409	T	C
10	rs79337291	0	3784532	G	A
10	rs4880630	0	3784687	G	A
10	rs12764632	0	3785146	T	C
10	rs12254418	0	3785290	C	T
10	rs7068588	0	3785510	C	A
10	rs10508263	0	3785605	T	C
10	rs77308314	0	3785843	A	T
10	rs11595417	0	3785968	C	A
10	rs10904088	0	3786476	A	G
10	rs74968298	0	3786726	C	T
10	rs2171304	0	3787961	G	C
10	rs10795069	0	3788316	C	T
10	rs138156474	0	3788494	G	A
10	rs138632745	0	3788581	T	C
10	rs72769362	0	3788702	C	T
10	rs10795070	0	3789223	G	A
10	rs7911303	0	3789846	G	C
10	rs17247987	0	3790348	G	A
10	rs11599575	0	3790926	G	A
10	rs10904089	0	3791224	G	T
10	rs12263723	0	3791884	A	G
10	rs10795071	0	3792130	A	G
10	rs2279415	0	3792608	G	A
10	rs11252068	0	3792676	C	T
10	rs12572121	0	3792738	C	T
10	rs2129440	0	3792844	G	C
10	rs2279416	0	3793187	T	C
10	rs11252069	0	3794127	A	G
10	rs12218020	0	3794205	G	A
10	rs12241804	0	3794265	T	C
10	rs7085102	0	3794279	G	T
10	rs7089722	0	3795076	G	A
10	rs11252070	0	3795085	G	T
10	rs7089867	0	3795187	G	A
10	rs7090260	0	3795522	G	A
10	rs35811062	0	3795629	C	A
10	rs7918940	0	3796222	C	G
10	rs7393221	0	3796361	A	T
10	rs72769375	0	3796544	C	T
10	rs6601755	0	3796569	C	G
10	rs117965349	0	3797335	C	T
10	rs2397326	0	3797577	A	G
10	rs72769376	0	3797864	A	G
10	rs72769377	0	3798204	G	A
10	rs7896849	0	3798495	C	A
10	rs72769378	0	3798643	C	T
10	rs72769379	0	3799174	A	C
10	rs1872749	0	3799495	C	A
10	rs1872750	0	3799547	T	C
10	rs1872751	0	3799594	G	A
10	rs72769381	0	3799694	C	T
10	rs72769382	0	3799725	G	A
10	rs2171301	0	3799730	G	T
10	rs17327128	0	3800076	C	G
10	rs56086712	0	3800240	T	C
10	rs4880631	0	3800295	C	T
10	rs72769385	0	3800525	A	C
10	rs72769386	0	3801127	T	G
10	rs3829199	0	3801384	T	C
10	rs3750858	0	3801413	T	C
10	rs3750859	0	3801549	C	T
10	rs2279417	0	3802112	G	C
10	rs2279418	0	3802460	T	G
10	rs2279419	0	3802761	C	T
10	rs117432411	0	3803203	C	T
10	rs75676156	0	3803778	C	T
10	rs10508264	0	3804257	G	A
10	rs1872755	0	3805018	G	T
10	rs3829200	0	3805609	G	A
10	rs117447313	0	3805690	T	G
10	rs78037218	0	3805734	C	A
10	rs17327205	0	3806034	T	C
10	rs11252072	0	3806078	G	C
10	rs10795073	0	3806127	C	T
10	rs78432054	0	3806184	C	T
10	rs7093488	0	3806216	G	A
10	rs79266111	0	3806333	G	A
10	rs7078292	0	3806376	A	G
10	rs11252073	0	3806417	G	A
10	rs7094145	0	3806645	G	A
10	rs7078708	0	3806656	A	G
10	rs34559754	0	3806697	C	T
10	rs11252075	0	3806700	C	T
10	rs11252076	0	3807145	C	T
10	rs79573417	0	3807316	C	T
10	rs4242761	0	3807517	G	A
10	rs4242762	0	3807541	C	G
10	rs4259742	0	3807544	G	A
10	rs4259743	0	3807852	G	A
10	rs78343032	0	3808002	G	A
10	rs191004953	0	3808054	G	A
10	rs183567923	0	3808055	A	T
10	rs7069366	0	3808352	G	A
10	rs75571719	0	3808436	G	A
10	rs74815438	0	3808536	G	A
10	rs75396070	0	3808543	T	C
10	rs75401360	0	3808925	T	C
10	rs77668567	0	3808941	G	C
10	rs77966859	0	3808950	C	A
10	rs11252077	0	3809243	G	A
10	rs79671842	0	3809246	T	C
10	rs60582545	0	3809342	A	T
10	rs72769389	0	3809383	C	G
10	rs10218947	0	3810104	A	G
10	rs11252078	0	3810499	T	C
10	rs7071559	0	3811042	T	C
10	rs76034894	0	3811056	A	G
10	rs11252080	0	3811212	A	G
10	rs11252081	0	3811244	T	G
10	rs12780313	0	3811492	C	T
10	rs10795074	0	3811740	C	G
10	rs141639089	0	3811752	A	T
10	rs12762783	0	3812082	A	C
10	rs7076536	0	3812240	T	C
10	rs7901715	0	3812484	T	C
10	rs142935896	0	3812816	T	C
10	rs7898844	0	3812857	A	G
10	rs7072597	0	3814236	G	T
10	rs6601757	0	3814644	C	T
10	rs6601758	0	3814773	C	T
10	rs2171302	0	3815292	C	T
10	rs1906143	0	3815373	C	T
10	rs10795075	0	3816180	C	T
10	rs116967405	0	3816330	G	A
10	rs2129438	0	3816851	T	C
10	rs78477337	0	3816919	G	T
10	rs74985784	0	3817404	G	C
10	rs7071909	0	3817494	A	T
10	rs11252088	0	3817515	C	T
10	rs2279414	0	3818058	A	G
10	rs2129439	0	3818497	C	T
10	rs7005	0	3819209	C	T
10	rs1043009	0	3819714	C	T
10	rs1043003	0	3820787	T	C
10	rs7634	0	3821327	A	T
10	rs17731	0	3821561	G	A
10	rs12414935	0	3823188	C	G
10	rs57966882	0	3823326	G	A
10	rs12221160	0	3823419	A	G
10	rs3829201	0	3823531	G	A
10	rs3750860	0	3823636	C	T
10	rs3750861	0	3824433	C	T
10	rs10795076	0	3825343	G	T
10	rs3793919	0	3825801	C	T
10	rs71477837	0	3826151	T	G
10	rs12253538	0	3827859	G	A
10	rs17135808	0	3828115	T	C
10	rs3829202	0	3828154	T	C
10	rs3812714	0	3828220	C	A
10	rs3812715	0	3828281	G	A
10	rs9633755	0	3829186	C	G
10	rs11252093	0	3829469	T	C
10	rs11252094	0	3829996	G	A
10	rs10904094	0	3830122	T	C
10	rs11252095	0	3830346	C	G
10	rs10904095	0	3830538	A	G
10	rs10904096	0	3830964	C	G
10	rs11252096	0	3831656	A	G
10	rs11252097	0	3831690	G	C
10	rs11252098	0	3831768	T	C
10	rs77382321	0	3832082	C	T
10	rs72771208	0	3832665	T	A
10	rs17249262	0	3833232	C	T
10	rs11252099	0	3833267	C	G
10	rs11252100	0	3833286	C	T
10	rs11252101	0	3833674	A	G
10	rs7090115	0	3833996	A	G
10	rs55809146	0	3834033	A	T
10	rs7084883	0	3834285	C	T
10	rs11252102	0	3834471	A	G
10	rs11252103	0	3834528	C	T
10	rs11252104	0	3835302	G	A
10	rs72771214	0	3835352	G	A
10	rs12774242	0	3835710	G	A
10	rs11595251	0	3836471	A	G
10	rs11597255	0	3836585	G	A
10	rs72771216	0	3836803	G	A
10	rs11596255	0	3837173	T	G
10	rs117279294	0	3837471	G	T
10	rs61829729	0	3837506	C	T
10	rs74492510	0	3837555	A	G
10	rs2388850	0	3837689	T	C
10	rs11596356	0	3837699	T	C
10	rs5006151	0	3837766	C	T
10	rs5006152	0	3837781	C	T
10	rs5006153	0	3837807	A	G
10	rs77054529	0	3837817	C	G
10	rs5006154	0	3837857	A	G
10	rs1872756	0	3838216	C	T
10	rs72771219	0	3838791	G	A
10	rs11252106	0	3838821	T	G
10	rs12773202	0	3838993	A	C
10	rs10508265	0	3839024	G	A
10	rs67762123	0	3839155	A	G
10	rs12253022	0	3839520	C	A
10	rs7919841	0	3839642	T	C
10	rs2388851	0	3839746	C	T
10	rs74113831	0	3839836	G	A
10	rs10508266	0	3840014	G	T
10	rs11597036	0	3841337	G	A
10	rs11592875	0	3841480	C	T
10	rs11252108	0	3842321	C	T
10	rs10904097	0	3842600	T	C
10	rs72771222	0	3842780	A	G
10	rs7918147	0	3843677	C	T
10	rs17249633	0	3843745	G	C
10	rs7898258	0	3844038	C	A
10	rs11252109	0	3844113	G	A
10	rs10904098	0	3844216	A	T
10	rs7897562	0	3844242	G	A
10	rs11596884	0	3844274	A	G
10	rs74113833	0	3844387	C	G
10	rs185941715	0	3845096	C	T
10	rs72771223	0	3845218	C	T
10	rs1872757	0	3845365	T	C
10	rs7906552	0	3846327	G	A
10	rs10508267	0	3846959	G	C
10	rs11252110	0	3848340	A	G
10	rs10508268	0	3848431	A	G
10	rs75879366	0	3848659	A	G
10	rs72771224	0	3848734	G	A
10	rs72771225	0	3848992	A	G
10	rs78288214	0	3848995	A	C
10	rs11597698	0	3849241	C	A
10	rs11597718	0	3849302	C	A
10	rs11597765	0	3849534	C	T
10	rs11593360	0	3849583	G	C
10	rs11597781	0	3849608	C	A
10	rs17135848	0	3850303	G	T
10	rs72771228	0	3850660	A	G
10	rs72771231	0	3850680	T	C
10	rs17135854	0	3850780	C	T
10	rs61829733	0	3850876	G	A
10	rs111607796	0	3850990	C	A
10	rs11252111	0	3851115	G	C
10	rs149786496	0	3851647	C	A
10	rs76216423	0	3851654	G	T
10	rs34180227	0	3851749	G	C
10	rs61829734	0	3852542	C	T
10	rs74842723	0	3852879	A	T
10	rs4881220	0	3853031	A	G
10	rs17842280	0	3853529	T	A
10	rs12358872	0	3854018	C	T
10	rs12358873	0	3854069	C	T
10	rs11252112	0	3854204	T	C
10	rs10430773	0	3854358	C	G
10	rs72771236	0	3854524	C	T
10	rs11252113	0	3854556	G	A
10	rs72771238	0	3854581	C	A
10	rs72771239	0	3854706	T	C
10	rs72771241	0	3854724	G	A
10	rs75204712	0	3856188	A	G
10	rs12245875	0	3856293	T	C
10	rs72478256	0	3856481	C	G
10	rs56121803	0	3856960	G	A
10	rs34414469	0	3857165	C	T
10	rs12268277	0	3857337	C	T
10	rs7097763	0	3857395	T	C
10	rs11252114	0	3857437	T	G
10	rs12248147	0	3857605	T	C
10	rs7094575	0	3857656	A	G
10	rs7077239	0	3857746	C	A
10	rs7076208	0	3857816	G	A
10	rs12761012	0	3858051	G	A
10	rs72771245	0	3858166	A	G
10	rs72771246	0	3858467	G	T
10	rs72771247	0	3858748	G	A
10	rs11252116	0	3858778	C	A
10	rs72771249	0	3858788	A	T
10	rs17842282	0	3859037	A	C
10	rs7910025	0	3859843	G	A
10	rs72771251	0	3860123	A	G
10	rs11252118	0	3860167	C	T
10	rs72771253	0	3860192	G	C
10	rs72771254	0	3860289	T	A
10	rs6601760	0	3860702	T	A
10	rs6601761	0	3860746	A	G
10	rs6601762	0	3860835	C	T
10	rs6601763	0	3860858	C	T
10	rs117937083	0	3861184	C	T
10	rs7082849	0	3861214	T	C
10	rs72771257	0	3861338	G	A
10	rs11252119	0	3861344	G	A
10	rs34354411	0	3861446	T	C
10	rs5002977	0	3861663	C	T
10	rs7904671	0	3861861	A	G
10	rs75311966	0	3862097	C	T
10	rs17842279	0	3862320	C	T
10	rs11252121	0	3862514	G	A
10	rs6601764	0	3862542	C	T
10	rs12266938	0	3862940	T	C
10	rs11252122	0	3863098	C	T
10	rs7896984	0	3863572	C	A
10	rs58989984	0	3863726	G	C
10	rs7896289	0	3863750	G	C
10	rs17328824	0	3863901	G	A
10	rs72771263	0	3864071	G	A
10	rs11252124	0	3864942	C	T
10	rs11252125	0	3864978	A	T
10	rs10904101	0	3865519	A	G
10	rs10904102	0	3865566	T	C
10	rs17250304	0	3865793	G	C
10	rs4880634	0	3866284	G	A
10	rs67058447	0	3866303	G	A
10	rs73582530	0	3866680	T	A
10	rs11594834	0	3867784	G	T
10	rs11599465	0	3867802	C	T
10	rs4880635	0	3868056	A	G
10	rs11252126	0	3868082	G	T
10	rs77693979	0	3868096	A	G
10	rs12569367	0	3868173	C	T
10	rs3829203	0	3868226	A	G
10	rs3812716	0	3868293	T	A
10	rs7914924	0	3868392	T	C
10	rs117344189	0	3868528	G	A
10	rs75737817	0	3868557	A	G
10	rs74517212	0	3868911	C	T
10	rs35345637	0	3869005	T	C
10	rs11252129	0	3869483	G	C
10	rs77174898	0	3870059	C	G
10	rs74911337	0	3870503	C	T
10	rs117483053	0	3870504	G	A
10	rs117692046	0	3870533	C	T
10	rs61829756	0	3870633	T	C
10	rs67423220	0	3870719	G	T
10	rs78000831	0	3870873	G	A
10	rs80316981	0	3871062	A	G
10	rs12569842	0	3871296	A	T
10	rs72771267	0	3871518	T	C
10	rs72771268	0	3871790	G	A
10	rs6601765	0	3872341	T	C
10	rs138053887	0	3872476	T	C
10	rs117311291	0	3872642	C	T
10	rs10904103	0	3872876	C	T
10	rs140705248	0	3872985	A	G
10	rs11252131	0	3874869	T	C
10	rs76398457	0	3874895	C	T
10	rs17135857	0	3875513	G	C
10	rs35090005	0	3875914	A	G
10	rs12245903	0	3876063	C	T
10	rs76818169	0	3876183	G	A
10	rs79879330	0	3876187	G	A
10	rs75057683	0	3877384	T	C
10	rs11597773	0	3877968	G	T
10	rs7915257	0	3878314	G	C
10	rs34711829	0	3878511	T	G
10	rs11596796	0	3878568	T	C
10	rs76564586	0	3879052	C	T
10	rs4128695	0	3879748	G	C
10	rs12252752	0	3880629	T	C
10	rs79281390	0	3881210	C	T
10	rs76423498	0	3881878	T	C
10	rs12414007	0	3882089	A	T
10	rs11252133	0	3882497	A	G
10	rs12415309	0	3882550	G	A
10	rs12415319	0	3882667	G	A
10	rs12414080	0	3882668	A	T
10	rs12765804	0	3883275	G	A
10	rs7919246	0	3884273	C	A
10	rs78424159	0	3884797	C	T
10	rs61828721	0	3884806	G	A
10	rs60558804	0	3885571	A	G
10	rs61464031	0	3885746	T	C
10	rs11595217	0	3885987	C	T
10	rs113598585	0	3886249	G	A
10	rs12411753	0	3887162	G	A
10	rs7901658	0	3887605	C	T
10	rs10904104	0	3887689	G	A
10	rs10904105	0	3887818	C	T
10	rs11252135	0	3887923	A	G
10	rs58371660	0	3888368	G	A
10	rs7904986	0	3888519	G	A
10	rs17135881	0	3888684	T	C
10	rs79821365	0	3888809	T	C
10	rs7906433	0	3888845	C	T
10	rs7897931	0	3889060	T	C
10	rs34088469	0	3889090	G	A
10	rs145539968	0	3890921	C	A
10	rs12571402	0	3890923	C	A
10	rs12571403	0	3890925	C	A
10	rs76147238	0	3891397	T	C
10	rs7907906	0	3892083	A	G
10	rs7923118	0	3892180	C	T
10	rs7911775	0	3892471	T	G
10	rs74228825	0	3893110	G	A
10	rs116992496	0	3893374	T	C
10	rs17135891	0	3893457	T	G
10	rs7896800	0	3894160	T	C
10	rs12261560	0	3894591	C	G
10	rs78923325	0	3894931	T	C
10	rs7912394	0	3895333	G	A
10	rs75146689	0	3895368	A	G
10	rs11252138	0	3896066	C	T
10	rs7905646	0	3896168	T	A
10	rs7902434	0	3896229	A	G
10	rs10795079	0	3896351	A	G
10	rs10904109	0	3896686	C	G
10	rs17135901	0	3897114	G	T
10	rs7906724	0	3897181	A	G
10	rs114391964	0	3897745	C	T
10	rs17135903	0	3898018	C	T
10	rs76561934	0	3898315	C	T
10	rs79797222	0	3898743	A	G
10	rs4600115	0	3898839	G	T
10	rs17135906	0	3899157	T	G
10	rs77767920	0	3899392	G	A
10	rs4351725	0	3899607	A	G
10	rs114924452	0	3899643	T	C
10	rs78933330	0	3899809	C	T
10	rs7100255	0	3900125	T	C
10	rs57383096	0	3900509	A	G
10	rs4514308	0	3901034	C	T
10	rs60603763	0	3901226	G	C
10	rs4881225	0	3902525	G	A
10	rs7918143	0	3903834	C	T
10	rs80334106	0	3904320	C	T
10	rs10795080	0	3905115	G	A
10	rs10904110	0	3905188	G	A
10	rs112192609	0	3905303	C	T
10	rs10795081	0	3905321	G	A
10	rs7911769	0	3905714	G	A
10	rs7901171	0	3905883	T	A
10	rs10904111	0	3906070	G	A
10	rs11252143	0	3906261	T	C
10	rs10795082	0	3906268	G	C
10	rs10795083	0	3906337	T	C
10	rs10751942	0	3906558	A	G
10	rs7905538	0	3906835	T	C
10	rs7902252	0	3906911	A	G
10	rs7905560	0	3907086	A	G
10	rs78298556	0	3907338	G	A
10	rs7921502	0	3907669	C	A
10	rs12414185	0	3907819	A	T
10	rs117024696	0	3908530	T	G
10	rs77905334	0	3908778	G	T
10	rs10904112	0	3908942	A	C
10	rs146675826	0	3909526	A	G
10	rs10904113	0	3909978	A	G
10	rs4881226	0	3910198	C	A
10	rs11252145	0	3910816	C	T
10	rs4604781	0	3910894	G	A
10	rs1570942	0	3911918	C	G
10	rs111627976	0	3911924	G	A
10	rs112491725	0	3912092	C	A
10	rs117804235	0	3912120	G	A
10	rs78797836	0	3913509	T	C
10	rs6601770	0	3913700	C	T
10	rs11252146	0	3913834	T	C
10	rs17135919	0	3914449	T	C
10	rs12775093	0	3914828	C	T
10	rs11252147	0	3914986	C	A
10	rs6601771	0	3915501	T	G
10	rs12357722	0	3916682	C	A
10	rs80043621	0	3917236	C	T
10	rs11252148	0	3917237	G	A
10	rs117143778	0	3917341	A	G
10	rs10904114	0	3917353	A	G
10	rs6601773	0	3917602	A	G
10	rs12049718	0	3917693	C	A
10	rs10904115	0	3918174	T	G
10	rs12267583	0	3918469	A	G
10	rs943029	0	3918640	T	C
10	rs7915947	0	3919001	C	T
10	rs7918233	0	3919071	G	A
10	rs7918238	0	3919081	G	A
10	rs10795084	0	3919243	G	C
10	rs10904116	0	3919765	T	C
10	rs139557686	0	3920467	G	A
10	rs10904117	0	3920586	G	T
10	rs9783264	0	3920602	G	C
10	rs10904118	0	3920681	A	G
10	rs2094179	0	3920818	G	A
10	rs943034	0	3921082	T	C
10	rs729440	0	3921137	T	C
10	rs79886776	0	3922073	C	G
10	rs117374259	0	3923486	T	G
10	rs11252151	0	3923656	C	T
10	rs10904119	0	3924328	C	A
10	rs4881228	0	3924383	T	C
10	rs11252152	0	3924743	C	T
10	rs10904120	0	3925238	G	A
10	rs3932533	0	3925728	A	G
10	rs4242763	0	3925729	T	C
10	rs150498816	0	3925957	A	G
10	rs11252155	0	3926536	C	T
10	rs12772876	0	3926646	A	G
10	rs74370947	0	3926818	A	T
10	rs12771235	0	3926920	G	A
10	rs11252156	0	3927115	C	T
10	rs7075364	0	3927451	C	T
10	rs10904121	0	3927988	C	T
10	rs17135941	0	3928287	A	G
10	rs114205980	0	3928372	T	C
10	rs11252157	0	3928464	C	A
10	rs7903926	0	3928528	G	C
10	rs11252158	0	3928657	T	C
10	rs12240700	0	3928995	C	T
10	rs11252160	0	3929006	T	C
10	rs10904122	0	3929075	G	A
10	rs10795086	0	3929526	T	C
10	rs4881229	0	3929820	T	A
10	rs17135942	0	3930260	C	T
10	rs10795087	0	3930326	C	T
10	rs10795088	0	3930424	A	G
10	rs17135945	0	3930571	T	C
10	rs6601775	0	3931196	C	A
10	rs7917039	0	3931326	G	A
10	rs10904123	0	3931524	G	C
10	rs17135946	0	3931625	G	A
10	rs10795089	0	3931840	G	A
10	rs11252162	0	3931878	C	T
10	rs10904124	0	3931904	C	T
10	rs10904126	0	3932025	C	A
10	rs5020527	0	3932360	A	G
10	rs11252163	0	3932397	T	A
10	rs17251434	0	3932531	A	G
10	rs4394730	0	3932606	C	T
10	rs148830018	0	3932746	T	C
10	rs12412574	0	3932870	T	C
10	rs7911268	0	3933171	A	G
10	rs10795090	0	3933404	T	C
10	rs11252165	0	3934379	T	A
10	rs11252167	0	3934490	G	C
10	rs10795091	0	3934526	C	T
10	rs10795092	0	3934581	G	T
10	rs76168616	0	3934846	G	A
10	rs12414586	0	3935291	G	A
10	rs11252168	0	3935402	A	G
10	rs11252169	0	3935589	T	G
10	rs943024	0	3935887	C	G
10	rs943025	0	3935933	T	C
10	rs943026	0	3935964	A	G
10	rs10904127	0	3937537	G	C
10	rs12415433	0	3937966	G	T
10	rs11252171	0	3938370	G	A
10	rs2148192	0	3938695	T	G
10	rs2148193	0	3938771	G	A
10	rs11252172	0	3939516	G	A
10	rs11252173	0	3939543	A	G
10	rs10795093	0	3939728	C	T
10	rs4881230	0	3939916	A	G
10	rs11252174	0	3939951	T	A
10	rs7902593	0	3940063	C	T
10	rs10795094	0	3940263	A	G
10	rs12257518	0	3940373	G	A
10	rs10904128	0	3940427	G	C
10	rs55863175	0	3940545	G	A
10	rs10795095	0	3940618	C	T
10	rs10795096	0	3940706	T	C
10	rs76068735	0	3941198	T	C
10	rs11252178	0	3941340	C	T
10	rs7088249	0	3942527	C	T
10	rs10795097	0	3942756	C	T
10	rs7358215	0	3943142	G	A
10	rs7900884	0	3943217	A	G
10	rs7076360	0	3943504	A	G
10	rs7080086	0	3943508	T	C
10	rs118015936	0	3943605	C	T
10	rs12263883	0	3943627	G	A
10	rs7076800	0	3943749	A	T
10	rs7092293	0	3943763	G	A
10	rs4881231	0	3944167	G	A
10	rs66572277	0	3944404	A	G
10	rs117134461	0	3944442	C	T
10	rs34998645	0	3944649	T	C
10	rs77421855	0	3944713	C	T
10	rs77453722	0	3944896	A	T
10	rs7917483	0	3945053	A	G
10	rs4881232	0	3945400	A	C
10	rs4880637	0	3945485	A	C
10	rs143699081	0	3945911	C	T
10	rs10904131	0	3945981	A	G
10	rs10795098	0	3946102	T	G
10	rs75351206	0	3946161	G	A
10	rs11252179	0	3946311	G	A
10	rs10736980	0	3946467	A	C
10	rs10751943	0	3946505	T	C
10	rs10732922	0	3946610	T	C
10	rs10736981	0	3946730	T	C
10	rs10736982	0	3946744	T	G
10	rs10732923	0	3946808	A	G
10	rs75310529	0	3946884	A	G
10	rs4880638	0	3946951	G	A
10	rs10732924	0	3946975	T	G
10	rs74823114	0	3947129	T	C
10	rs181441514	0	3947516	T	C
10	rs7086801	0	3947552	C	A
10	rs7085782	0	3947561	G	T
10	rs7085797	0	3947582	G	A
10	rs10904132	0	3947583	A	G
10	rs17135989	0	3947787	T	G
10	rs17135992	0	3947827	A	C
10	rs7910348	0	3947943	G	T
10	rs79928429	0	3947947	T	C
10	rs9651514	0	3948254	T	A
10	rs7915142	0	3948429	C	T
10	rs7899935	0	3948464	A	G
10	rs10904133	0	3948793	G	A
10	rs10904134	0	3948928	G	A
10	rs4881234	0	3949016	A	G
10	rs11252180	0	3949085	C	T
10	rs9651513	0	3949166	G	A
10	rs11252181	0	3949293	G	A
10	rs73592053	0	3949554	G	T
10	rs10795099	0	3949884	G	A
10	rs4457649	0	3950093	A	G
10	rs10795100	0	3950427	G	A
10	rs4328133	0	3950441	A	T
10	rs4364955	0	3950446	T	C
10	rs10904135	0	3950767	A	T
10	rs7912916	0	3951241	A	G
10	rs7896124	0	3951492	G	A
10	rs11252184	0	3952114	C	T
10	rs7901255	0	3952247	C	T
10	rs7901795	0	3952680	C	T
10	rs7350412	0	3952714	C	A
10	rs7905528	0	3953218	C	A
10	rs17252078	0	3953539	G	C
10	rs12217962	0	3954953	G	T
10	rs10450522	0	3955005	G	A
10	rs12764691	0	3955084	A	G
10	rs10795101	0	3955406	A	G
10	rs4399241	0	3956148	A	G
10	rs74116520	0	3956461	T	G
10	rs10795102	0	3956541	G	A
10	rs74689509	0	3958996	T	G
10	rs7908267	0	3959614	G	A
10	rs148220923	0	3960699	A	G
10	rs11252187	0	3961409	G	C
10	rs11252188	0	3961550	T	A
10	rs4336929	0	3961733	T	G
10	rs4881235	0	3962232	T	C
10	rs1977379	0	3962769	T	C
10	rs1977378	0	3963038	G	T
10	rs1977377	0	3963106	A	G
10	rs1570943	0	3963141	T	C
10	rs12411953	0	3963580	G	T
10	rs12416427	0	3963682	T	G
10	rs7894924	0	3963757	G	A
10	rs7894945	0	3963795	G	A
10	rs12414789	0	3963914	C	A
10	rs60150218	0	3963959	A	C
10	rs11252189	0	3964142	C	T
10	rs11252190	0	3964150	G	A
10	rs11252191	0	3964161	C	T
10	rs11252192	0	3964169	A	G
10	rs141027678	0	3964306	C	T
10	rs12778907	0	3964307	G	A
10	rs12762078	0	3964365	T	C
10	rs11813552	0	3964453	G	A
10	rs12268546	0	3964482	A	T
10	rs7070989	0	3964624	T	C
10	rs7083811	0	3964636	C	G
10	rs7083277	0	3964990	G	A
10	rs4999537	0	3965100	C	T
10	rs4999535	0	3965193	A	G
10	rs4999534	0	3965271	A	G
10	rs4999533	0	3965284	G	A
10	rs4999532	0	3965286	A	G
10	rs4999531	0	3965302	C	T
10	rs4999530	0	3965342	C	G
10	rs4999529	0	3965517	G	A
10	rs11252193	0	3965527	T	C
10	rs4881236	0	3965598	G	T
10	rs11252194	0	3965660	T	G
10	rs11252195	0	3965700	T	A
10	rs7900682	0	3965722	T	C
10	rs6601779	0	3966099	C	A
10	rs142448779	0	3966144	C	T
10	rs60274564	0	3966168	G	A
10	rs6601780	0	3966204	A	C
10	rs55996407	0	3966253	G	T
10	rs7915710	0	3966519	G	C
10	rs7915818	0	3966574	G	T
10	rs7901720	0	3966697	A	T
10	rs7901836	0	3966766	A	T
10	rs7901977	0	3966869	A	G
10	rs4880639	0	3967206	C	A
10	rs4881238	0	3967265	A	G
10	rs4242764	0	3968152	C	G
10	rs4881242	0	3968190	A	G
10	rs4880643	0	3968210	C	T
10	rs4242765	0	3968427	G	A
10	rs4881243	0	3968438	A	G
10	rs6601782	0	3968443	G	C
10	rs7090184	0	3968623	T	G
10	rs7068997	0	3968654	C	T
10	rs7086533	0	3968713	A	C
10	rs17136082	0	3968877	T	C
10	rs943033	0	3968914	G	A
10	rs943032	0	3968992	A	C
10	rs943031	0	3969047	G	A
10	rs4880645	0	3969235	C	T
10	rs139785982	0	3969492	G	A
10	rs11814513	0	3969510	A	G
10	rs4242766	0	3969587	A	G
10	rs4447063	0	3969648	C	T
10	rs4454610	0	3969708	T	C
10	rs4504968	0	3969947	T	C
10	rs4517419	0	3969963	C	T
10	rs6601783	0	3970062	C	T
10	rs7095222	0	3970117	A	G
10	rs10751944	0	3970146	G	T
10	rs55757629	0	3970478	T	C
10	rs112646549	0	3970483	G	T
10	rs7903375	0	3970778	C	T
10	rs11252196	0	3971037	G	C
10	rs10904136	0	3971046	C	T
10	rs11252197	0	3971047	A	C
10	rs140945151	0	3971128	T	G
10	rs11252198	0	3971222	C	T
10	rs9663296	0	3971367	T	C
10	rs9663635	0	3971368	G	A
10	rs9663639	0	3971439	G	A
10	rs11813133	0	3971512	T	A
10	rs7083363	0	3971588	C	T
10	rs7070688	0	3971711	T	A
10	rs148365676	0	3971722	G	T
10	rs7082581	0	3971739	G	T
10	rs7083775	0	3971879	C	T
10	rs7082908	0	3971991	G	A
10	rs7074459	0	3972077	T	C
10	rs7086347	0	3972090	G	A
10	rs7074739	0	3972277	T	C
10	rs6601784	0	3972342	G	A
10	rs116062106	0	3972524	C	T
10	rs57673096	0	3972661	C	T
10	rs56794049	0	3972707	T	C
10	rs61333199	0	3972760	T	C
10	rs74512350	0	3972792	G	A
10	rs12412205	0	3972952	A	G
10	rs4881244	0	3973093	A	G
10	rs4881245	0	3973345	G	C
10	rs4881246	0	3973378	G	A
10	rs75581144	0	3973383	T	C
10	rs7092791	0	3974157	T	C
10	rs17136107	0	3974198	G	A
10	rs17136112	0	3974220	T	C
10	rs73580675	0	3974305	G	A
10	rs73580677	0	3974453	C	T
10	rs74114047	0	3974676	A	G
10	rs7071595	0	3974798	G	A
10	rs7071599	0	3974804	G	T
10	rs7076272	0	3975031	C	G
10	rs17136114	0	3975601	A	T
10	rs2148194	0	3975619	C	T
10	rs11252200	0	3975783	G	T
10	rs57468138	0	3975784	C	T
10	rs73580693	0	3976318	A	T
10	rs143362705	0	3976723	G	A
10	rs140630857	0	3976825	C	A
10	rs111330420	0	3976858	G	A
10	rs113101956	0	3976891	A	G
10	rs73580699	0	3976966	T	C
10	rs190498740	0	3977396	C	T
10	rs10508270	0	3978535	A	T
10	rs10508271	0	3978704	G	C
10	rs150590755	0	3978765	T	C
10	rs59965449	0	3978900	A	T
10	rs60678471	0	3978902	G	A
10	rs61220616	0	3979231	C	T
10	rs58391037	0	3979558	A	C
10	rs368656170	0	3979587	C	G
10	rs79543657	0	3979702	A	T
10	rs73582413	0	3979882	G	A
10	rs7923339	0	3980129	C	G
10	rs7922385	0	3980136	G	A
10	rs192607539	0	3980229	A	C
10	rs7923605	0	3980337	C	T
10	rs137960215	0	3980628	G	A
10	rs7912421	0	3980759	T	C
10	rs111342073	0	3980781	G	A
10	rs58639873	0	3980784	T	C
10	rs7893243	0	3980959	C	T
10	rs28691053	0	3980970	C	T
10	rs182954358	0	3981060	A	G
10	rs28560080	0	3981111	C	G
10	rs12773882	0	3981122	G	C
10	rs11252201	0	3981861	C	T
10	rs10751945	0	3982081	T	C
10	rs12412514	0	3982163	C	T
10	rs12414193	0	3982305	T	C
10	rs4880646	0	3982319	C	T
10	rs4880647	0	3982333	C	T
10	rs4881248	0	3982452	A	G
10	rs4880648	0	3982560	G	A
10	rs149352840	0	3982589	C	T
10	rs34594894	0	3982900	G	A
10	rs116470201	0	3982926	G	T
10	rs148545844	0	3982967	C	T
10	rs7081515	0	3983552	C	T
10	rs7921993	0	3983598	A	G
10	rs12771928	0	3983722	T	C
10	rs7094139	0	3984107	C	T
10	rs72773000	0	3984495	G	A
10	rs72773001	0	3984563	C	A
10	rs72773002	0	3984585	C	T
10	rs2031574	0	3985194	A	G
10	rs7099446	0	3985509	C	T
10	rs4881251	0	3986323	T	C
10	rs7070280	0	3986376	C	T
10	rs4881252	0	3986641	C	T
10	rs11252207	0	3987877	C	T
10	rs10904140	0	3988146	T	G
10	rs10904141	0	3988811	A	C
10	rs10904142	0	3988922	A	G
10	rs10904143	0	3988923	T	G
10	rs78839889	0	3989177	T	G
10	rs4630187	0	3989427	G	A
10	rs4600113	0	3989450	T	G
10	rs10904144	0	3990061	G	A
10	rs76139627	0	3990595	T	C
10	rs17136141	0	3991066	G	A
10	rs6601785	0	3991102	C	T
10	rs17338440	0	3991749	T	C
10	rs4880650	0	3992163	A	G
10	rs4880651	0	3992461	G	A
10	rs76817112	0	3992640	A	C
10	rs12778841	0	3993120	T	C
10	rs10795104	0	3993198	G	C
10	rs7911271	0	3993352	A	G
10	rs11599424	0	3993417	T	A
10	rs57306718	0	3994164	G	A
10	rs11813509	0	3994254	G	A
10	rs72774706	0	3994302	C	T
10	rs7082349	0	3994452	G	A
10	rs4881253	0	3995127	C	T
10	rs11252209	0	3995507	A	G
10	rs10904145	0	3996044	G	A
10	rs117824470	0	3996606	G	A
10	rs35695452	0	3996755	G	A
10	rs143047325	0	3996791	C	T
10	rs12221033	0	3997025	C	T
10	rs6601786	0	3997304	C	T
10	rs10795105	0	3997672	T	C
10	rs4881257	0	3998807	G	A
10	rs4881258	0	3999051	A	T
10	rs11252210	0	3999334	A	G
10	rs7898409	0	3999458	C	T
10	rs7898425	0	3999496	C	T
10	rs4881259	0	3999910	G	A
10	rs7098821	0	4000140	T	C
10	rs4881260	0	4000708	A	G
10	rs11252211	0	4000834	C	G
10	rs150798283	0	4001121	C	T
10	rs2025682	0	4001542	A	G
10	rs4607962	0	4001748	A	G
10	rs2031573	0	4001897	C	T
10	rs7895960	0	4002024	A	T
10	rs7895964	0	4002033	A	C
10	rs142382941	0	4002184	G	A
10	rs56154000	0	4002213	T	C
10	rs17338734	0	4002436	T	C
10	rs7899906	0	4002478	T	G
10	rs1409209	0	4002707	C	G
10	rs4593901	0	4002947	C	T
10	rs12217980	0	4003340	A	G
10	rs12253501	0	4003481	G	C
10	rs12219083	0	4003527	G	A
10	rs78035282	0	4003995	G	C
10	rs2025680	0	4004343	A	G
10	rs4881261	0	4004473	C	T
10	rs78812615	0	4004632	C	G
10	rs4881262	0	4004958	T	C
10	rs4881263	0	4005148	G	C
10	rs943027	0	4005259	A	G
10	rs6601787	0	4005682	A	G
10	rs7910684	0	4005967	G	A
10	rs7079191	0	4006579	T	G
10	rs7079341	0	4006693	T	C
10	rs117753047	0	4006973	A	G
10	rs10904149	0	4007263	A	G
10	rs35108768	0	4007623	C	G
10	rs117707919	0	4007895	G	A
10	rs58922034	0	4008280	G	A
10	rs7089266	0	4009105	A	G
10	rs7896628	0	4009583	G	A
10	rs7897103	0	4009926	G	A
10	rs4881264	0	4010313	T	C
10	rs11252215	0	4011083	C	G
10	rs11252216	0	4011133	C	T
10	rs56250932	0	4011134	G	A
10	rs7922194	0	4011350	A	G
10	rs6601790	0	4011424	C	T
10	rs72774717	0	4012469	G	A
10	rs10904150	0	4012906	C	T
10	rs138729488	0	4013193	A	G
10	rs7074790	0	4013328	A	T
10	rs11252217	0	4013335	A	G
10	rs79648474	0	4013542	T	C
10	rs11252218	0	4013757	T	A
10	rs7079128	0	4013761	T	A
10	rs186259184	0	4013780	C	G
10	rs10904151	0	4013922	C	T
10	rs7894640	0	4014037	G	A
10	rs11814797	0	4014044	C	T
10	rs139042537	0	4014062	C	T
10	rs57872033	0	4014087	A	T
10	rs76814493	0	4014218	T	C
10	rs4881265	0	4014680	G	T
10	rs4881266	0	4014690	G	T
10	rs117020411	0	4015065	C	T
10	rs7096204	0	4015091	T	G
10	rs7920244	0	4015693	T	C
10	rs7917286	0	4015857	A	T
10	rs10904152	0	4016050	A	C
10	rs10795106	0	4016135	T	C
10	rs10795107	0	4016152	G	A
10	rs10795108	0	4016185	T	C
10	rs10751946	0	4016343	C	T
10	rs10904153	0	4016457	A	G
10	rs10904157	0	4016818	T	C
10	rs11598382	0	4017063	A	G
10	rs10904158	0	4017175	C	T
10	rs10904159	0	4017347	T	C
10	rs10904160	0	4017504	A	G
10	rs60224757	0	4017561	G	A
10	rs10904161	0	4017608	T	C
10	rs11252221	0	4017630	G	T
10	rs11252222	0	4017659	C	T
10	rs11252225	0	4017708	T	C
10	rs72774723	0	4017814	C	T
10	rs10904162	0	4017906	T	C
10	rs10795109	0	4017955	A	G
10	rs10751947	0	4017987	A	G
10	rs115465631	0	4018066	C	A
10	rs10751948	0	4018095	T	C
10	rs12268528	0	4018466	T	A
10	rs72774724	0	4018622	T	C
10	rs11252229	0	4018726	A	G
10	rs7089590	0	4018745	G	A
10	rs11252230	0	4018960	C	T
10	rs7094696	0	4019368	C	G
10	rs10795110	0	4019424	A	G
10	rs10795111	0	4019564	C	T
10	rs10795112	0	4019668	A	T
10	rs10904163	0	4019754	A	G
10	rs11252232	0	4020133	C	T
10	rs4880652	0	4020156	A	G
10	rs60653339	0	4020440	A	T
10	rs10795113	0	4020600	A	G
10	rs10904164	0	4020635	A	G
10	rs10795114	0	4020701	G	A
10	rs10751949	0	4020714	G	A
10	rs10751950	0	4020768	T	C
10	rs10751951	0	4021078	G	A
10	rs11252233	0	4021270	C	T
10	rs10904165	0	4021286	C	A
10	rs11252234	0	4022085	C	T
10	rs11252235	0	4022304	C	G
10	rs4880653	0	4022450	C	T
10	rs146354078	0	4023041	A	C
10	rs11252236	0	4023054	C	T
10	rs118035988	0	4023207	A	T
10	rs2031579	0	4023229	A	G
10	rs2031578	0	4023403	A	G
10	rs7903823	0	4023557	G	A
10	rs10795115	0	4023855	A	G
10	rs943018	0	4024278	T	A
10	rs12217249	0	4025644	A	T
10	rs12217258	0	4025730	A	T
10	rs78403419	0	4025777	G	A
10	rs11252237	0	4026125	A	G
10	rs56142939	0	4026346	C	G
10	rs11252238	0	4026403	G	A
10	rs11252239	0	4026406	T	C
10	rs10795116	0	4027024	A	T
10	rs7918069	0	4027213	T	C
10	rs11252240	0	4027338	G	A
10	rs11252241	0	4027426	A	T
10	rs11252242	0	4027462	A	T
10	rs11252243	0	4027595	A	G
10	rs2148189	0	4028083	G	A
10	rs2148188	0	4028151	A	G
10	rs17136237	0	4028155	G	T
10	rs80051214	0	4028207	C	G
10	rs7475801	0	4028541	G	C
10	rs12570958	0	4029215	T	A
10	rs4242767	0	4029670	G	T
10	rs10795117	0	4030448	G	T
10	rs10795118	0	4030590	G	A
10	rs4634983	0	4030604	G	T
10	rs7072577	0	4031002	A	G
10	rs11598225	0	4031063	C	T
10	rs4881268	0	4031438	A	G
10	rs4881269	0	4031519	G	A
10	rs4480434	0	4031878	T	G
10	rs67630759	0	4032380	G	A
10	rs11252246	0	4032434	C	T
10	rs11252247	0	4032981	C	T
10	rs12571162	0	4035123	T	C
10	rs72774728	0	4035701	C	G
10	rs12219589	0	4035789	G	C
10	rs4881270	0	4036125	T	C
10	rs11252248	0	4036699	T	C
10	rs10430774	0	4036734	A	T
10	rs11252249	0	4037207	C	T
10	rs2894883	0	4038006	G	A
10	rs2478063	0	4038178	G	A
10	rs61519757	0	4038270	A	G
10	rs9664331	0	4038347	A	C
10	rs117498665	0	4039281	G	A
10	rs4880655	0	4039724	G	A
10	rs943017	0	4039747	T	C
10	rs943016	0	4039846	A	G
10	rs12218553	0	4040410	A	G
10	rs7094872	0	4040821	A	G
10	rs12219136	0	4041203	T	G
10	rs2397396	0	4041412	C	T
10	rs4364956	0	4041720	T	C
10	rs61829223	0	4042116	G	A
10	rs6601792	0	4042619	T	A
10	rs11252251	0	4043046	C	T
10	rs11252252	0	4043419	C	T
10	rs11252253	0	4043569	G	A
10	rs11252254	0	4044402	C	G
10	rs1540992	0	4044541	G	T
10	rs1540991	0	4044577	T	C
10	rs1540990	0	4044603	T	C
10	rs1540989	0	4044646	T	C
10	rs3927883	0	4044653	C	T
10	rs11252255	0	4044831	A	C
10	rs11252256	0	4044841	G	A
10	rs4880656	0	4045316	C	T
10	rs4880657	0	4045418	C	T
10	rs6601793	0	4045470	C	A
10	rs4880658	0	4045533	C	T
10	rs10904168	0	4047014	C	G
10	rs4881271	0	4047125	G	T
10	rs7084380	0	4047624	G	C
10	rs7068909	0	4047626	A	T
10	rs7073584	0	4048528	A	C
10	rs72774737	0	4048634	T	C
10	rs6601794	0	4048785	T	C
10	rs11252259	0	4048857	T	C
10	rs9888070	0	4048875	C	T
10	rs117741437	0	4049104	C	T
10	rs7917771	0	4049166	C	A
10	rs11252260	0	4049386	T	C
10	rs11252261	0	4049458	G	T
10	rs2148195	0	4049819	A	T
10	rs2031577	0	4050003	A	G
10	rs2031576	0	4050037	C	T
10	rs2031575	0	4050058	T	G
10	rs7098287	0	4050329	G	C
10	rs7098303	0	4050367	G	C
10	rs1570947	0	4051081	G	T
10	rs11252262	0	4051440	G	A
10	rs11252263	0	4051905	G	T
10	rs7916530	0	4052653	A	C
10	rs6601795	0	4052667	C	A
10	rs148637775	0	4052776	G	A
10	rs7075855	0	4053001	C	A
10	rs2645215	0	4053065	T	G
10	rs10751952	0	4053068	G	T
10	rs2397398	0	4053441	T	G
10	rs77101268	0	4053490	G	A
10	rs7077002	0	4054600	A	G
10	rs11252266	0	4055039	A	G
10	rs11252267	0	4055283	T	C
10	rs11597838	0	4055669	C	G
10	rs67401362	0	4056174	C	T
10	rs10795119	0	4056755	A	G
10	rs10795120	0	4056832	G	A
10	rs10508272	0	4056871	G	A
10	rs4881273	0	4057160	T	C
10	rs4242769	0	4057709	A	C
10	rs17131877	0	4057826	T	C
10	rs75624729	0	4057973	A	G
10	rs10795121	0	4058691	G	C
10	rs10751953	0	4058869	T	A
10	rs11252269	0	4058890	G	A
10	rs11252271	0	4059154	G	T
10	rs12241918	0	4059747	C	G
10	rs74507386	0	4059947	G	A
10	rs17131879	0	4060495	G	A
10	rs10904169	0	4061039	A	G
10	rs10904170	0	4061453	G	T
10	rs7092266	0	4061695	G	A
10	rs11252272	0	4062011	C	G
10	rs67567624	0	4062123	G	T
10	rs7905449	0	4062283	A	G
10	rs7919822	0	4062327	G	A
10	rs150305841	0	4062632	C	A
10	rs7921113	0	4062689	C	G
10	rs17131884	0	4063699	C	G
10	rs75076425	0	4063884	G	A
10	rs8181410	0	4063899	T	G
10	rs12769283	0	4063979	G	T
10	rs72774752	0	4063984	A	T
10	rs8181281	0	4063986	G	A
10	rs11252275	0	4064315	A	G
10	rs11252276	0	4064746	C	T
10	rs77378623	0	4065186	C	T
10	rs11252277	0	4065704	G	A
10	rs11252278	0	4065762	C	T
10	rs11252279	0	4065810	C	G
10	rs11252280	0	4066551	C	T
10	rs2249755	0	4066827	A	T
10	rs943020	0	4066984	A	G
10	rs943019	0	4067066	C	G
10	rs144771423	0	4068419	A	T
10	rs2765658	0	4068858	T	C
10	rs11252282	0	4068881	A	G
10	rs2453895	0	4068966	A	G
10	rs11252283	0	4068988	A	G
10	rs2765657	0	4069101	T	C
10	rs7896765	0	4069135	C	A
10	rs2765656	0	4069140	G	A
10	rs2765655	0	4069187	C	T
10	rs11252284	0	4069215	C	T
10	rs2765654	0	4069271	G	A
10	rs2031581	0	4069527	T	C
10	rs1008061	0	4070166	A	G
10	rs12246482	0	4070315	C	T
10	rs2250229	0	4070424	T	C
10	rs2250230	0	4070427	G	A
10	rs2291788	0	4070444	G	A
10	rs1540988	0	4071155	T	C
10	rs2645219	0	4071473	T	C
10	rs7068914	0	4071617	T	C
10	rs2765653	0	4071788	G	C
10	rs2645220	0	4071978	A	G
10	rs2765652	0	4072002	C	T
10	rs1886948	0	4072474	T	C
10	rs2031580	0	4073105	C	T
10	rs2765651	0	4073369	T	C
10	rs2765650	0	4074096	C	T
10	rs77942826	0	4074160	G	A
10	rs117747242	0	4074216	G	A
10	rs2645221	0	4074542	G	A
10	rs1540987	0	4074543	C	T
10	rs1540986	0	4074998	C	T
10	rs79461870	0	4075036	G	C
10	rs2645222	0	4075316	C	T
10	rs2765649	0	4075392	G	A
10	rs1886946	0	4075656	T	C
10	rs1886945	0	4075839	T	G
10	rs1886944	0	4075866	T	A
10	rs117046307	0	4076073	G	A
10	rs2765648	0	4076159	T	C
10	rs2765647	0	4076442	G	A
10	rs2645223	0	4076444	A	G
10	rs10904171	0	4076504	C	G
10	rs11252287	0	4076637	A	G
10	rs2645224	0	4076808	T	C
10	rs2645226	0	4077264	T	G
10	rs2645227	0	4077551	A	G
10	rs139814451	0	4078748	A	G
10	rs61829237	0	4079076	A	G
10	rs57365628	0	4079365	T	A
10	rs7093608	0	4079520	G	T
10	rs117987434	0	4079598	C	T
10	rs11252289	0	4079878	T	G
10	rs7474736	0	4081457	G	A
10	rs4480439	0	4081981	G	A
10	rs2765646	0	4082079	A	G
10	rs11252292	0	4082760	C	T
10	rs147863317	0	4082966	G	A
10	rs74381267	0	4083426	T	C
10	rs2935283	0	4083843	C	G
10	rs2765660	0	4085382	G	A
10	rs11252293	0	4085843	G	A
10	rs2478064	0	4086849	G	A
10	rs2453893	0	4086978	A	G
10	rs2478065	0	4087027	A	G
10	rs2013181	0	4087622	T	G
10	rs56009417	0	4087748	G	A
10	rs2765662	0	4088699	A	G
10	rs17131971	0	4089399	C	G
10	rs2765663	0	4089959	G	T
10	rs11252296	0	4090200	C	T
10	rs7087457	0	4090785	G	C
10	rs7092668	0	4091343	C	T
10	rs10904174	0	4091774	C	T
10	rs12412777	0	4091988	T	C
10	rs1325998	0	4092494	T	G
10	rs11252298	0	4093832	G	A
10	rs117016076	0	4093893	T	C
10	rs11252299	0	4094089	T	G
10	rs2645211	0	4094234	A	G
10	rs4881276	0	4094454	T	A
10	rs4880661	0	4095177	G	A
10	rs2765665	0	4096300	T	C
10	rs4147111	0	4097118	T	C
10	rs7904836	0	4097880	A	G
10	rs118053927	0	4098302	T	C
10	rs2645210	0	4098453	A	G
10	rs10751954	0	4099233	C	A
10	rs2251005	0	4101314	G	T
10	rs2935284	0	4101955	A	G
10	rs79145429	0	4103226	A	G
10	rs79691220	0	4103401	G	A
10	rs7078122	0	4103418	T	C
10	rs2986183	0	4103821	T	C
10	rs118002705	0	4103901	T	C
10	rs148790886	0	4104019	C	T
10	rs141167816	0	4104226	G	T
10	rs17131994	0	4104855	C	T
10	rs11252310	0	4104856	G	A
10	rs11252311	0	4106765	C	T
10	rs117420465	0	4107131	C	T
10	rs142448061	0	4107309	G	A
10	rs117108864	0	4107471	A	G
10	rs12220113	0	4107679	C	T
10	rs34718208	0	4108079	A	T
10	rs72774769	0	4109601	C	G
10	rs11252314	0	4110863	C	A
10	rs12242929	0	4111119	G	C
10	rs72774770	0	4111128	T	A
10	rs10904177	0	4112318	A	C
10	rs2067541	0	4113145	C	T
10	rs189324068	0	4113737	C	T
10	rs2003416	0	4114231	G	A
10	rs12774305	0	4114533	T	G
10	rs7914320	0	4114570	T	C
10	rs11252317	0	4115320	T	C
10	rs11252318	0	4115502	C	T
10	rs10508274	0	4115602	G	A
10	rs10508275	0	4115624	A	G
10	rs140153734	0	4116023	T	C
10	rs17132010	0	4118205	C	T
10	rs11812916	0	4118463	C	T
10	rs77563117	0	4118643	C	A
10	rs11252320	0	4118881	C	T
10	rs79035388	0	4119190	A	G
10	rs11252321	0	4119568	T	C
10	rs75362681	0	4119697	G	A
10	rs80337058	0	4119972	G	T
10	rs72774774	0	4120070	G	A
10	rs118093342	0	4120670	C	T
10	rs2397711	0	4120811	C	G
10	rs117153579	0	4120881	T	C
10	rs55764337	0	4120924	G	C
10	rs12413622	0	4121457	G	C
10	rs4880662	0	4121651	T	C
10	rs7341996	0	4121705	C	A
10	rs59302676	0	4122083	C	T
10	rs7074316	0	4122840	C	T
10	rs2397710	0	4124032	T	C
10	rs76141358	0	4124073	A	G
10	rs11252322	0	4124078	G	A
10	rs10736984	0	4124243	C	T
10	rs11252324	0	4124568	G	T
10	rs11252325	0	4124669	T	A
10	rs76387678	0	4125325	T	G
10	rs117574083	0	4125527	C	T
10	rs72774785	0	4125588	G	A
10	rs146345718	0	4126129	G	T
10	rs2069178	0	4128024	C	T
10	rs11252328	0	4128137	T	A
10	rs17341886	0	4128511	A	G
10	rs76940149	0	4128813	C	T
10	rs61829256	0	4128838	C	T
10	rs17132028	0	4129009	C	T
10	rs11252329	0	4129169	T	C
10	rs11252330	0	4129283	G	A
10	rs11252331	0	4129296	T	G
10	rs181973328	0	4129506	A	T
10	rs140169075	0	4129783	C	T
10	rs6601800	0	4130066	C	T
10	rs7096904	0	4132848	C	G
10	rs34455514	0	4132856	T	G
10	rs117207129	0	4132899	C	G
10	rs11252333	0	4133306	A	G
10	rs118164228	0	4133321	G	A
10	rs11252334	0	4133377	A	C
10	rs10904179	0	4133437	A	G
10	rs75884443	0	4133615	G	T
10	rs61829257	0	4133652	C	T
10	rs4881279	0	4134355	C	A
10	rs4881280	0	4134378	A	T
10	rs4881281	0	4134507	G	A
10	rs12049792	0	4134985	G	C
10	rs6601804	0	4135065	T	C
10	rs12049638	0	4135121	G	A
10	rs6601805	0	4135235	A	G
10	rs4880663	0	4135467	C	T
10	rs4881282	0	4135785	A	G
10	rs10795123	0	4136094	T	A
10	rs7090083	0	4136325	C	A
10	rs7090084	0	4136328	C	T
10	rs34274419	0	4136363	C	G
10	rs7090107	0	4136375	C	T
10	rs7073670	0	4136439	A	G
10	rs7073684	0	4136463	A	T
10	rs7073835	0	4136534	A	G
10	rs7089374	0	4136585	G	A
10	rs4298799	0	4136595	C	T
10	rs4298800	0	4136627	C	T
10	rs4297363	0	4136645	G	A
10	rs79356044	0	4136648	T	C
10	rs78061230	0	4137307	T	C
10	rs7078368	0	4137365	A	G
10	rs72776505	0	4137568	G	A
10	rs10904180	0	4137661	T	G
10	rs79193401	0	4137853	G	A
10	rs12220390	0	4138039	C	T
10	rs12569758	0	4138047	T	C
10	rs79701342	0	4138109	C	A
10	rs10795125	0	4138151	T	C
10	rs10904181	0	4138459	A	T
10	rs10904182	0	4138683	T	C
10	rs7087387	0	4138794	T	C
10	rs75175656	0	4139124	G	A
10	rs7091317	0	4139153	T	A
10	rs6601809	0	4139191	T	C
10	rs12769932	0	4139469	C	T
10	rs10904183	0	4139768	G	A
10	rs6601810	0	4140086	C	T
10	rs11252338	0	4140297	C	G
10	rs11252339	0	4140580	C	T
10	rs10904184	0	4140867	C	G
10	rs78494610	0	4140884	A	G
10	rs61831581	0	4140925	A	G
10	rs79465181	0	4141094	T	G
10	rs56214219	0	4141995	G	A
10	rs7350428	0	4142044	G	C
10	rs146634884	0	4142170	G	A
10	rs75772234	0	4142364	A	C
10	rs10904185	0	4142429	C	T
10	rs11597117	0	4142679	C	G
10	rs4881283	0	4143255	A	T
10	rs4881284	0	4143302	T	A
10	rs143624512	0	4143440	G	A
10	rs4881285	0	4143448	A	T
10	rs4881286	0	4143458	A	T
10	rs4881287	0	4143460	A	T
10	rs11252343	0	4143732	G	A
10	rs11252344	0	4143935	C	T
10	rs2894884	0	4143971	A	G
10	rs117886173	0	4143988	T	C
10	rs17257679	0	4144138	G	C
10	rs10904186	0	4144973	C	T
10	rs13313101	0	4145640	A	G
10	rs7074508	0	4145829	C	T
10	rs11252345	0	4145947	G	A
10	rs17342732	0	4146151	G	A
10	rs145465522	0	4146178	A	G
10	rs191620482	0	4146679	G	A
10	rs7079146	0	4146692	C	T
10	rs116982273	0	4146996	G	T
10	rs17132103	0	4147131	T	C
10	rs77232729	0	4147283	A	G
10	rs4268419	0	4147299	T	A
10	rs11252346	0	4147876	G	A
10	rs17132117	0	4148539	G	A
10	rs11252347	0	4148657	G	A
10	rs10904187	0	4148670	G	A
10	rs7897482	0	4148761	A	G
10	rs11252349	0	4148946	C	T
10	rs12219866	0	4149002	G	A
10	rs10795127	0	4149673	T	C
10	rs11252350	0	4149694	G	A
10	rs10751958	0	4149756	G	A
10	rs10904188	0	4150191	G	A
10	rs11252351	0	4150346	T	C
10	rs10795128	0	4150876	A	G
10	rs4881291	0	4151051	G	A
10	rs10795129	0	4151082	C	A
10	rs10795130	0	4151121	T	G
10	rs10795131	0	4151429	A	G
10	rs11819294	0	4151443	C	T
10	rs10736986	0	4151632	T	C
10	rs74943255	0	4152355	C	A
10	rs4880665	0	4152388	G	A
10	rs142959428	0	4152684	C	T
10	rs10904189	0	4152724	T	G
10	rs76370491	0	4153157	A	G
10	rs2397408	0	4153215	A	G
10	rs117926779	0	4154092	G	C
10	rs76379817	0	4154338	A	G
10	rs10904190	0	4155416	T	C
10	rs117361222	0	4155420	C	T
10	rs188227526	0	4155638	G	A
10	rs10751959	0	4155741	G	C
10	rs11252353	0	4156176	C	T
10	rs2397410	0	4156600	A	G
10	rs10904191	0	4157015	C	T
10	rs79427583	0	4157050	A	C
10	rs7070987	0	4157268	G	A
10	rs11594373	0	4157722	C	T
10	rs75166763	0	4157743	C	T
10	rs10795132	0	4157839	C	T
10	rs11594410	0	4157902	C	T
10	rs117275474	0	4157936	G	A
10	rs10795133	0	4157958	G	A
10	rs117089016	0	4158096	T	G
10	rs10795134	0	4158222	C	T
10	rs72776526	0	4158261	C	A
10	rs10904192	0	4158300	T	A
10	rs11252354	0	4158428	A	G
10	rs11252356	0	4158963	A	G
10	rs727994	0	4158966	C	T
10	rs117238853	0	4159451	A	G
10	rs12269604	0	4159514	G	A
10	rs11598350	0	4159561	T	C
10	rs1923402	0	4160469	A	C
10	rs723219	0	4160551	T	C
10	rs1923403	0	4160744	A	G
10	rs723220	0	4160758	C	T
10	rs77713061	0	4160833	G	C
10	rs77862923	0	4160895	C	T
10	rs75093486	0	4160896	G	A
10	rs2146058	0	4161357	G	A
10	rs78995073	0	4161431	C	T
10	rs75249288	0	4161498	C	T
10	rs78561266	0	4161580	C	T
10	rs117303778	0	4161581	G	A
10	rs7090739	0	4161696	G	A
10	rs72776531	0	4161776	A	G
10	rs79694914	0	4162205	A	G
10	rs113258137	0	4162268	G	A
10	rs1033778	0	4163148	G	A
10	rs1033779	0	4163279	A	C
10	rs11252359	0	4163685	A	G
10	rs11252360	0	4163983	G	A
10	rs10904194	0	4163987	G	A
10	rs17132150	0	4164022	T	C
10	rs11592324	0	4164249	C	T
10	rs1885477	0	4164366	T	C
10	rs10904195	0	4164550	C	T
10	rs76189168	0	4164985	G	A
10	rs6601814	0	4165184	A	G
10	rs76190129	0	4165256	G	A
10	rs11252361	0	4165325	T	A
10	rs6601815	0	4165394	T	C
10	rs7069371	0	4165917	A	G
10	rs147992365	0	4165984	C	G
10	rs76690564	0	4165999	A	T
10	rs11595827	0	4166713	A	G
10	rs10751960	0	4167049	C	T
10	rs10751961	0	4167253	T	C
10	rs72776537	0	4167284	T	C
10	rs77069256	0	4167366	A	G
10	rs11252362	0	4167540	G	T
10	rs10795136	0	4167580	G	A
10	rs7082307	0	4167639	T	G
10	rs78493458	0	4167871	T	C
10	rs76802240	0	4168339	G	A
10	rs11252363	0	4168497	A	G
10	rs11252364	0	4168660	G	A
10	rs1885475	0	4168846	A	C
10	rs112554743	0	4169085	G	A
10	rs35897259	0	4169140	A	T
10	rs117543404	0	4169228	G	A
10	rs77282453	0	4169757	G	A
10	rs77978797	0	4170651	G	A
10	rs9732075	0	4170794	T	C
10	rs4881297	0	4171103	C	A
10	rs72776538	0	4171198	A	T
10	rs10508276	0	4171714	C	T
10	rs10904197	0	4171967	A	C
10	rs17132162	0	4172217	G	T
10	rs17258608	0	4172259	G	A
10	rs11252368	0	4172399	C	T
10	rs75030011	0	4172462	T	G
10	rs10751962	0	4172711	C	T
10	rs10795138	0	4172732	T	G
10	rs17132167	0	4173280	C	A
10	rs17132172	0	4173322	A	G
10	rs76877430	0	4173453	T	C
10	rs61829376	0	4174711	G	A
10	rs57986186	0	4174883	T	G
10	rs143417415	0	4176789	A	G
10	rs68172044	0	4176819	C	T
10	rs72776543	0	4178275	A	T
10	rs17258741	0	4178639	T	C
10	rs59778746	0	4178712	C	G
10	rs12247651	0	4178976	G	A
10	rs12244138	0	4179366	T	C
10	rs76895616	0	4179844	A	G
10	rs79864245	0	4179961	G	A
10	rs112912834	0	4180039	C	T
10	rs151062210	0	4180788	C	T
10	rs143104808	0	4183340	T	C
10	rs77645612	0	4183434	C	G
10	rs55640115	0	4183907	A	G
10	rs11252372	0	4184215	T	A
10	rs4881298	0	4184635	C	A
10	rs72776546	0	4184660	C	T
10	rs78045773	0	4184693	T	C
10	rs12243807	0	4184768	T	A
10	rs74451489	0	4184976	C	T
10	rs111285638	0	4185950	G	A
10	rs11252374	0	4186228	G	A
10	rs72776549	0	4186610	T	A
10	rs4881299	0	4187316	A	G
10	rs7071854	0	4188000	G	A
10	rs4881300	0	4188294	C	T
10	rs6601817	0	4190058	A	G
10	rs11252376	0	4190795	T	C
10	rs73599500	0	4191224	C	A
10	rs145010821	0	4191310	C	A
10	rs68154769	0	4191361	A	G
10	rs72776555	0	4191615	C	G
10	rs113758611	0	4191861	G	A
10	rs140424307	0	4191936	G	A
10	rs7923955	0	4194279	T	C
10	rs116986976	0	4194614	T	G
10	rs78893550	0	4194704	G	A
10	rs72776556	0	4195318	G	A
10	rs77616370	0	4195829	T	C
10	rs77786183	0	4196648	T	C
10	rs75435651	0	4196920	G	A
10	rs73601413	0	4200859	G	C
10	rs73601414	0	4200919	G	A
10	rs111253786	0	4201276	C	T
10	rs11252377	0	4201439	C	T
10	rs78385716	0	4202393	T	G
10	rs61829377	0	4202582	C	A
10	rs12259410	0	4203156	A	G
10	rs116945492	0	4203412	T	A
10	rs7913465	0	4203580	C	T
10	rs76895180	0	4204037	C	T
10	rs10904200	0	4204309	C	T
10	rs12263895	0	4205729	A	G
10	rs7912112	0	4206088	C	T
10	rs7897041	0	4206194	A	G
10	rs17132227	0	4206263	G	C
10	rs73601421	0	4206348	G	A
10	rs114144999	0	4206906	T	C
10	rs73601427	0	4207374	C	T
10	rs7916036	0	4207398	G	A
10	rs11252381	0	4207411	T	C
10	rs7901893	0	4207447	A	G
10	rs12570163	0	4207660	G	A
10	rs7905739	0	4207840	T	G
10	rs80045869	0	4208100	A	G
10	rs1998329	0	4208192	A	G
10	rs118052532	0	4208338	T	C
10	rs139269422	0	4208561	G	A
10	rs79828831	0	4208917	T	C
10	rs10508273	0	4208924	C	A
10	rs7069837	0	4209856	C	T
10	rs2104169	0	4211557	G	A
10	rs6601819	0	4212260	T	G
10	rs7907648	0	4212277	C	T
10	rs4881301	0	4212543	G	A
10	rs4880666	0	4212595	T	C
10	rs61829381	0	4213647	C	T
10	rs7088561	0	4214123	T	A
10	rs116990079	0	4215358	C	G
10	rs7901753	0	4216138	C	T
10	rs7901790	0	4216219	C	T
10	rs17259303	0	4216358	C	T
10	rs17132251	0	4216511	A	C
10	rs11252385	0	4217047	A	G
10	rs72776559	0	4217272	G	A
10	rs148539291	0	4217349	G	A
10	rs142845866	0	4217455	A	G
10	rs57763566	0	4217465	G	T
10	rs4275521	0	4219333	A	C
10	rs78404447	0	4219527	C	T
10	rs17350653	0	4220308	C	T
10	rs1033783	0	4220955	G	T
10	rs1033784	0	4221064	C	T
10	rs12570198	0	4221492	A	G
10	rs55966175	0	4221512	C	A
10	rs12573516	0	4221513	C	T
10	rs12267612	0	4221715	C	G
10	rs2181123	0	4222099	T	C
10	rs7071998	0	4222270	C	T
10	rs7072145	0	4222387	C	T
10	rs1923405	0	4222609	C	T
10	rs144214211	0	4224216	A	C
10	rs12256055	0	4226584	A	C
10	rs12256198	0	4226794	A	G
10	rs75627548	0	4227309	A	G
10	rs75176967	0	4227735	G	A
10	rs7916165	0	4228079	A	G
10	rs79413275	0	4228801	G	A
10	rs17132264	0	4230714	C	T
10	rs76048479	0	4230746	G	C
10	rs12357579	0	4231358	A	G
10	rs7903024	0	4232474	A	G
10	rs7903027	0	4232480	A	T
10	rs7918294	0	4232512	C	A
10	rs1885476	0	4232538	G	A
10	rs1108079	0	4232937	G	T
10	rs7922038	0	4233037	C	T
10	rs1108080	0	4233048	A	G
10	rs143029254	0	4233167	T	G
10	rs77082383	0	4233834	G	A
10	rs2397411	0	4233932	T	G
10	rs77684340	0	4233966	C	T
10	rs911739	0	4234037	T	A
10	rs911740	0	4234040	A	C
10	rs9664133	0	4234915	C	T
10	rs74114655	0	4234917	T	C
10	rs7083871	0	4235466	C	A
10	rs116936211	0	4235882	G	A
10	rs76034287	0	4235943	A	G
10	rs10795140	0	4236655	A	G
10	rs34160202	0	4237186	T	C
10	rs9664754	0	4237510	C	T
10	rs9665736	0	4237708	T	C
10	rs35395842	0	4237930	T	C
10	rs879913	0	4238622	T	C
10	rs1810649	0	4238934	C	T
10	rs12262867	0	4240107	A	G
10	rs10751963	0	4240543	A	C
10	rs2181124	0	4240572	A	C
10	rs66969311	0	4241467	C	G
10	rs7096293	0	4241547	A	C
10	rs11252395	0	4241572	A	G
10	rs7070864	0	4242577	T	C
10	rs6601820	0	4243013	T	C
10	rs112321917	0	4243160	G	A
10	rs11813752	0	4243247	G	A
10	rs11817625	0	4243254	C	T
10	rs35875887	0	4243589	C	T
10	rs2397412	0	4243656	C	T
10	rs2397413	0	4243998	G	A
10	rs2397414	0	4244014	C	T
10	rs56838118	0	4244184	G	A
10	rs75152325	0	4244636	A	T
10	rs12263917	0	4244654	C	A
10	rs12263922	0	4244671	C	T
10	rs12248884	0	4244854	G	A
10	rs57444140	0	4245121	C	T
10	rs11598755	0	4245304	C	T
10	rs61829400	0	4245527	T	C
10	rs7072619	0	4245585	C	T
10	rs7073078	0	4245914	C	T
10	rs7094295	0	4245964	T	C
10	rs7094307	0	4245990	T	G
10	rs7918189	0	4246442	A	G
10	rs10904201	0	4247075	G	C
10	rs56124039	0	4247280	G	A
10	rs117303353	0	4247725	G	A
10	rs79173900	0	4247927	A	G
10	rs76280516	0	4248696	C	T
10	rs3829152	0	4248778	T	A
10	rs11815151	0	4248910	T	C
10	rs11815129	0	4249061	A	C
10	rs58150014	0	4249354	G	A
10	rs7914643	0	4249714	G	A
10	rs7914906	0	4249860	G	T
10	rs7915862	0	4249864	C	T
10	rs7900699	0	4249881	A	G
10	rs7914920	0	4249891	G	A
10	rs77229846	0	4249938	T	C
10	rs12243151	0	4250084	A	G
10	rs12264997	0	4250089	C	T
10	rs74921964	0	4250141	A	G
10	rs4589181	0	4250565	G	C
10	rs17132306	0	4250682	T	G
10	rs1077711	0	4250713	T	C
10	rs113473505	0	4250969	C	A
10	rs78362889	0	4251196	G	A
10	rs750400	0	4251459	G	A
10	rs7893487	0	4251909	C	T
10	rs7909661	0	4251994	A	C
10	rs6601822	0	4252171	C	T
10	rs17351057	0	4252928	T	C
10	rs139354809	0	4252997	G	A
10	rs75855882	0	4253108	C	A
10	rs1923406	0	4253193	T	C
10	rs117959969	0	4253250	C	T
10	rs117382646	0	4253260	C	T
10	rs1923407	0	4253584	G	T
10	rs7902314	0	4254566	T	A
10	rs75716584	0	4254987	C	G
10	rs78368128	0	4255447	G	A
10	rs12248154	0	4256165	C	T
10	rs12257390	0	4256279	T	C
10	rs79466746	0	4256482	T	G
10	rs1475097	0	4256975	T	C
10	rs1475098	0	4257317	T	C
10	rs12264756	0	4257585	G	A
10	rs112274544	0	4258228	T	G
10	rs58813206	0	4258865	C	T
10	rs10508277	0	4259123	T	C
10	rs77439956	0	4259136	G	T
10	rs17132334	0	4259467	C	A
10	rs17132337	0	4259717	A	G
10	rs76510865	0	4259731	G	A
10	rs145318014	0	4261131	C	A
10	rs1998327	0	4261202	T	C
10	rs146672977	0	4261747	T	C
10	rs77945501	0	4261760	G	T
10	rs7089420	0	4261814	G	T
10	rs725697	0	4261932	A	G
10	rs117143662	0	4262189	G	A
10	rs118077272	0	4262600	A	G
10	rs17132343	0	4263008	C	G
10	rs10508278	0	4263255	C	G
10	rs74611411	0	4264283	G	A
10	rs79510680	0	4264436	T	C
10	rs7475965	0	4264793	C	T
10	rs1998328	0	4265108	T	C
10	rs11252397	0	4265252	A	T
10	rs7895961	0	4265377	T	A
10	rs117351816	0	4265457	T	C
10	rs117655738	0	4265913	C	T
10	rs10904203	0	4266257	T	A
10	rs77898362	0	4266314	C	T
10	rs17132367	0	4266862	A	G
10	rs10795142	0	4267015	A	G
10	rs11252398	0	4267047	A	T
10	rs148838427	0	4267439	C	T
10	rs77652996	0	4267794	T	C
10	rs75261582	0	4267809	C	G
10	rs117129803	0	4267847	A	C
10	rs1022765	0	4268015	A	T
10	rs1022766	0	4268118	G	T
10	rs17132371	0	4268517	A	G
10	rs7913680	0	4269351	T	C
10	rs76375974	0	4270721	T	C
10	rs17132378	0	4271121	G	A
10	rs7078830	0	4271663	C	G
10	rs76548332	0	4273659	A	T
10	rs74678177	0	4274206	C	T
10	rs58303728	0	4274473	C	A
10	rs79294904	0	4274563	C	G
10	rs12262827	0	4274736	T	C
10	rs6601823	0	4275733	G	T
10	rs117840496	0	4278719	C	G
10	rs117955211	0	4279301	C	T
10	rs12262394	0	4280270	A	G
10	rs10795143	0	4280313	A	C
10	rs12264229	0	4280637	T	G
10	rs12264237	0	4280675	T	C
10	rs17132420	0	4281020	C	T
10	rs57647983	0	4281226	T	C
10	rs117699012	0	4281292	T	G
10	rs138413161	0	4282028	C	T
10	rs4584476	0	4282308	G	A
10	rs143421403	0	4282465	A	G
10	rs117980420	0	4282586	A	G
10	rs148013632	0	4282665	T	C
10	rs17132424	0	4282877	C	G
10	rs138650970	0	4282920	A	G
10	rs141900969	0	4282938	T	C
10	rs17132427	0	4283076	T	C
10	rs149772011	0	4283290	A	T
10	rs10904204	0	4284196	G	A
10	rs116993661	0	4284201	G	A
10	rs10904205	0	4284472	A	C
10	rs10795144	0	4285906	T	C
10	rs11252402	0	4286356	C	T
10	rs10904206	0	4286880	A	C
10	rs10904207	0	4286897	A	G
10	rs147275691	0	4287006	G	C
10	rs10904208	0	4287070	T	A
10	rs117167812	0	4287134	A	T
10	rs4881303	0	4287879	A	G
10	rs10795145	0	4288506	A	G
10	rs10795146	0	4288645	G	A
10	rs10751964	0	4289110	A	T
10	rs115615743	0	4289219	T	A
10	rs74921316	0	4289283	A	G
10	rs1570291	0	4289489	T	C
10	rs6601824	0	4289738	A	G
10	rs6601825	0	4289986	G	A
10	rs12264861	0	4290662	C	T
10	rs144726983	0	4291522	G	A
10	rs117902411	0	4291928	C	G
10	rs148102175	0	4292005	C	A
10	rs1923391	0	4292023	C	T
10	rs10904210	0	4292908	T	G
10	rs2146056	0	4293217	C	T
10	rs149051869	0	4293307	T	C
10	rs1535446	0	4294054	C	T
10	rs1535447	0	4294071	G	A
10	rs1535448	0	4294411	A	C
10	rs191465728	0	4295466	C	G
10	rs182694039	0	4295467	G	T
10	rs78365280	0	4295735	C	T
10	rs12260287	0	4295927	G	A
10	rs74114714	0	4296396	G	A
10	rs141325898	0	4296422	A	G
10	rs2397705	0	4297181	C	G
10	rs184279815	0	4297678	T	C
10	rs77001234	0	4298035	C	T
10	rs7081360	0	4298383	A	T
10	rs118016691	0	4298803	C	T
10	rs2025163	0	4299104	C	G
10	rs2295863	0	4299380	A	C
10	rs927411	0	4299702	T	C
10	rs1570292	0	4299793	C	T
10	rs1033780	0	4300041	G	A
10	rs145832396	0	4300176	T	A
10	rs10904211	0	4300320	G	A
10	rs10508279	0	4300734	C	G
10	rs2065089	0	4301143	T	C
10	rs7902922	0	4301406	C	T
10	rs4880667	0	4301773	G	A
10	rs4880668	0	4301788	T	C
10	rs10904212	0	4301819	T	C
10	rs11252408	0	4301823	C	T
10	rs4142672	0	4301844	C	T
10	rs4142673	0	4301860	A	G
10	rs4142674	0	4301956	C	T
10	rs2065090	0	4302839	A	T
10	rs12414707	0	4302863	T	C
10	rs10904213	0	4302993	T	C
10	rs17132458	0	4303052	A	G
10	rs3934212	0	4303110	G	A
10	rs4880673	0	4304254	G	A
10	rs10795147	0	4304582	A	T
10	rs10732925	0	4304611	C	T
10	rs10795148	0	4304670	G	C
10	rs11595086	0	4304810	C	T
10	rs11252425	0	4305181	T	C
10	rs10904214	0	4305322	C	G
10	rs10904215	0	4305509	G	A
10	rs10904216	0	4305557	A	G
10	rs10795149	0	4305729	A	G
10	rs10904217	0	4305823	G	T
10	rs7086966	0	4306292	C	T
10	rs10904218	0	4306421	G	A
10	rs10904219	0	4306457	G	C
10	rs1923394	0	4307011	C	T
10	rs148224617	0	4307342	A	T
10	rs2181121	0	4307507	G	A
10	rs1570293	0	4307813	G	A
10	rs11252426	0	4307842	A	G
10	rs72778418	0	4308241	T	A
10	rs144212835	0	4308322	G	C
10	rs1543493	0	4308429	G	A
10	rs10904220	0	4308957	A	G
10	rs12766787	0	4309859	C	T
10	rs7089481	0	4310060	A	G
10	rs118178882	0	4310878	A	T
10	rs139689607	0	4311661	C	A
10	rs2397706	0	4312080	C	A
10	rs12416154	0	4312104	A	C
10	rs72780532	0	4313481	A	C
10	rs56254661	0	4313607	G	A
10	rs56728252	0	4314691	T	C
10	rs77448112	0	4315150	T	C
10	rs7912330	0	4315357	A	C
10	rs7896160	0	4315368	C	T
10	rs74228844	0	4315409	G	A
10	rs79638305	0	4315534	G	T
10	rs11252432	0	4316225	A	T
10	rs4881309	0	4316240	T	A
10	rs4881310	0	4316510	G	A
10	rs79067095	0	4316888	G	A
10	rs7097687	0	4317180	A	G
10	rs185817616	0	4317282	G	A
10	rs7898137	0	4318732	T	C
10	rs11252435	0	4318963	C	A
10	rs1923395	0	4319640	T	C
10	rs1923396	0	4321300	C	T
10	rs141403798	0	4321560	C	T
```
