## Supplementary material for "Characterization of shared and ancestry-specific signals driving complex traits using multi-ancestry fine-mapping": susiex_nc3.cs80.cs

```
CS_ID	SNP	BP	REF_ALLELE	ALT_ALLELE	REF_FRQ	BETA	SE	-LOG10P	CS_PIP	OVRL_PIP
1	rs17731	3821561	A,A	G,G	0.651093,0.517857	0.0244229,0.0380964	0.00414823,0.00855481	8.40675,5.07266	0.500851	0.500854
1	rs1043003	3820787	C,C	T,T	0.647117,0.510913	0.0240362,0.0380812	0.00413745,0.00855139	8.20282,5.07266	0.345369	0.345373
2	rs11252007	3715036	T,T	C,C	0.718688,0.839286	0.0205207,0.000489285	0.00439719,0.0116392	5.51432,0.0148123	0.162108	0.162108
2	rs11252005	3714170	C,C	T,T	0.405567,0.55754	-0.0170014,0.000889563	0.00402677,0.00860653	4.6161,0.0373097	0.0574403	0.0574403
2	rs12412703	3724611	A,A	G,G	0.742545,0.837302	0.0208304,0.00563915	0.00452197,0.0115817	5.38772,0.203199	0.0381878	0.0381878
2	rs873207	3724752	C,C	T,T	0.742545,0.83631	0.020601,0.00491366	0.00452197,0.0115534	5.28235,0.173525	0.0292971	0.0292971
2	rs117439493	3775523	T,NA	C,NA	0.980119,NA	0.0554379,NA	0.0141639,NA	4.04204,NA	0.0284349	0.0284349
2	rs17135610	3728965	T,T	C,C	0.740557,0.844246	0.0205923,0.00530927	0.00451065,0.0117882	5.30202,0.185465	0.0265408	0.0265408
2	rs113925720	3728452	C,C	G,G	0.740557,0.837302	0.02064,0.00399599	0.00451065,0.0115817	5.32392,0.136633	0.0265037	0.0265037
2	rs74539728	3731394	A,A	G,G	0.740557,0.844246	0.0205494,0.00423784	0.00451065,0.0117882	5.28235,0.143136	0.024489	0.024489
2	rs2388855	3746104	G,G	A,A	0.740557,0.827381	0.020613,-0.000251296	0.00451065,0.0113111	5.3115,0.00776686	0.0236623	0.0236623
2	rs79103627	3740059	T,T	C,C	0.730616,0.826389	0.0197881,-0.000302201	0.00445666,0.0112855	5.04622,0.00937834	0.0227073	0.0227073
2	rs2171303	3746114	C,C	T,T	0.487078,0.230159	0.0142138,0.0169955	0.00395562,0.0101552	3.48614,1.02589	0.0218177	0.0218177
2	rs10508260	3732747	T,T	C,C	0.702783,0.656746	0.0188873,-0.00734482	0.00432606,0.00900319	4.89765,0.382357	0.0175891	0.0175891
2	rs873208	3724931	C,C	T,T	0.700795,0.649802	0.0186191,-0.00714801	0.00431777,0.00896099	4.79147,0.371554	0.0174785	0.0174785
2	rs11252028	3729727	A,A	G,G	0.702783,0.655754	0.0187904,-0.00708709	0.00432606,0.00899701	4.85325,0.365661	0.0157582	0.0157582
2	rs116865304	3531043	T,NA	C,NA	0.979125,NA	0.0632137,NA	0.0138296,NA	5.3137,NA	0.0147656	0.0147656
2	rs11252031	3731269	A,A	G,G	0.698807,0.655754	0.0185519,-0.00683428	0.00430962,0.00899701	4.77689,0.349223	0.013777	0.013777
2	rs4881193	3734547	T,T	G,G	0.729622,0.844246	0.0190303,0.00277002	0.00445148,0.0117882	4.71875,0.0892567	0.0117506	0.0117506
2	rs2892619	3743379	C,C	G,G	0.477137,0.230159	0.0131192,0.0166851	0.00395844,0.0101552	3.0367,0.998349	0.011108	0.011108
2	rs10904080	3730704	G,G	C,C	0.698807,0.655754	0.0183043,-0.00688386	0.00430962,0.00899701	4.66483,0.352426	0.0111055	0.0111055
2	rs2388852	3726391	G,G	A,A	0.698807,0.650794	0.0182561,-0.00720236	0.00430962,0.00896686	4.64318,0.374844	0.011062	0.011062
2	rs4881192	3734454	T,T	C,C	0.729622,0.844246	0.0188977,0.00291948	0.00445148,0.0117882	4.66087,0.0945295	0.0105175	0.0105175
2	rs4881194	3734857	T,T	C,C	0.729622,0.844246	0.018885,0.00266697	0.00445148,0.0117882	4.65533,0.0856489	0.0103356	0.0103356
2	rs1872759	3744748	T,T	C,C	0.477137,0.230159	0.0130245,0.0167333	0.00395844,0.0101552	2.99965,1.0026	0.0102824	0.0102824
2	rs1872758	3744925	A,A	G,G	0.477137,0.230159	0.0129819,0.0166851	0.00395844,0.0101552	2.98306,0.998349	0.0098291	0.0098291
2	rs6601750	3744258	C,C	A,A	0.477137,0.230159	0.0128872,0.0168885	0.00395844,0.0101552	2.94636,1.01635	0.00932295	0.00932295
2	rs3852451	3741889	T,T	C,C	0.730616,0.826389	0.0187708,-0.000151801	0.00445666,0.0112855	4.5964,0.00468601	0.00925595	0.00925595
2	rs12571407	3739489	T,T	C,C	0.730616,0.826389	0.0187708,0.00015253	0.00445666,0.0112855	4.5964,0.00470865	0.00925143	0.00925143
2	rs61831102	3739921	T,T	C,C	0.729622,0.825397	0.0187068,-0.000756845	0.00445148,0.0112602	4.57819,0.0239201	0.009077	0.009077
2	rs7921058	3752985	G,G	A,A	0.537773,0.390873	0.0122141,0.0177706	0.00396563,0.00876055	2.684,1.3715	0.00905738	0.00905738
2	rs12572490	3744446	C,C	A,A	0.730616,0.827381	0.0187286,-0.000756874	0.00445666,0.0113111	4.57819,0.0238105	0.00895593	0.00895593
2	rs78201511	3741605	A,A	G,G	0.730616,0.825397	0.0187286,-0.000201936	0.00445666,0.0112602	4.57819,0.00625886	0.00892806	0.00892806
2	rs12572864	3739802	C,C	T,T	0.730616,0.826389	0.0187286,5.06103e-05	0.00445666,0.0112855	4.57819,0.00155675	0.0089238	0.0089238
2	rs7095480	3743894	A,A	G,G	0.730616,0.826389	0.0186816,-0.000251846	0.00445666,0.0112855	4.55801,0.00780184	0.00857957	0.00857957
2	rs4881205	3753307	A,A	G,G	0.539761,0.391865	0.0121757,0.0174134	0.00396686,0.00875659	2.66853,1.33027	0.00811153	0.00811153
2	rs77097015	3735711	T,T	G,G	0.730616,0.827381	0.0185925,0.000964645	0.00445666,0.0113111	4.51979,0.0305671	0.00796699	0.00796699
2	rs1906145	3737199	C,C	T,T	0.730616,0.826389	0.0185456,0.000911761	0.00445666,0.0112855	4.49974,0.0289057	0.0076512	0.0076512
2	rs7924299	3707666	T,T	C,C	0.863817,0.809524	-0.0133776,-0.0239213	0.00576457,0.010886	1.69239,1.55301	0.00276365	0.00276365
2	rs10458784	3708040	T,T	C,C	0.863817,0.809524	-0.0133173,-0.023812	0.00576457,0.010886	1.68032,1.54192	0.00262813	0.00262813
2	rs76956592	3594409	A,NA	C,NA	0.978131,NA	0.0540739,NA	0.0135185,NA	4.19829,NA	0.00251941	0.00251941
2	rs10904079	3724490	C,C	T,T	0.653082,0.637897	0.0153527,-0.00429869	0.00415377,0.0088943	3.65966,0.201434	0.00191148	0.00191148
2	rs148564456	3449626	NA,A	NA,C	NA,0.981151	NA,-0.073565	NA,0.0314332	NA,1.71522	0.0018183	0.0018183
2	rs10508262	3751274	G,G	C,C	0.738569,0.827381	0.0172351,0.00199215	0.00449951,0.0113111	3.89307,0.0654017	0.00180103	0.00180103
2	rs966283	3332249	A,A	G,G	0.752485,0.712302	0.00916486,0.0264008	0.00458131,0.00944284	1.34249,2.28598	0.00167539	0.00167539
2	rs11252035	3733041	T,T	G,G	0.651093,0.636905	0.0152407,-0.00547424	0.00414823,0.00888906	3.62204,0.269218	0.00164889	0.00164889
2	rs17325889	3764131	A,A	G,G	0.746521,0.863095	0.0175509,0.00202102	0.00454514,0.0124355	3.94803,0.0600333	0.00164851	0.00164851
2	rs12570318	3756252	C,C	T,T	0.746521,0.828373	0.0176866,0.00139421	0.00454514,0.011337	4.0013,0.044734	0.00164411	0.00164411
2	rs11252034	3732975	A,A	G,G	0.651093,0.636905	0.0152407,-0.00537488	0.00414823,0.00888906	3.62204,0.263282	0.00163863	0.00163863
2	rs17228134	3764060	C,C	A,A	0.746521,0.863095	0.017462,0.00202102	0.00454514,0.0124355	3.91334,0.0600333	0.00154438	0.00154438
2	rs2129446	3733386	A,A	G,G	0.651093,0.635913	0.0151492,-0.00532208	0.00414823,0.00888386	3.58463,0.260329	0.00153264	0.00153264
2	rs11252054	3766814	C,C	A,A	0.741551,0.863095	0.0169469,0.00277781	0.00451629,0.0124355	3.75658,0.0844724	0.00152334	0.00152334
2	rs147457514	4179662	A,NA	G,NA	0.983101,NA	0.0402063,NA	0.0153396,NA	2.05723,NA	0.00151146	0.00151146
2	rs141195158	3641596	NA,T	NA,C	NA,0.874008	NA,0.0374278	NA,0.0128817	NA,2.43572	0.00147134	0.00147134
2	rs55884779	3762183	C,C	T,T	0.746521,0.862103	0.0174152,0.00357578	0.00454514,0.0123978	3.89514,0.111806	0.00147131	0.00147131
2	rs11252033	3731656	C,C	T,T	0.651093,0.636905	0.0151011,-0.00517112	0.00414823,0.00888906	3.56503,0.251237	0.00144897	0.00144897
2	rs3889857	3726919	A,A	C,C	0.651093,0.636905	0.0151011,-0.00484542	0.00414823,0.00888906	3.56503,0.232336	0.00142197	0.00142197
2	rs72769322	3763582	T,T	C,C	0.746521,0.864087	0.0173263,0.00223089	0.00454514,0.0124737	3.8607,0.0664839	0.00139451	0.00139451
2	rs10795064	3730051	G,G	A,A	0.651093,0.636905	0.0150529,-0.00489488	0.00414823,0.00888906	3.54548,0.235178	0.00137293	0.00137293
2	rs72769338	3768468	T,T	G,G	0.741551,0.863095	0.017135,0.0022565	0.00451629,0.0124355	3.82911,0.0675214	0.00137004	0.00137004
2	rs4465277	3729242	T,T	C,C	0.651093,0.636905	0.0150096,-0.0047465	0.00414823,0.00888906	3.52793,0.226681	0.00131619	0.00131619
2	rs56095680	3761322	C,C	A,A	0.746521,0.864087	0.0172375,0.00202721	0.00454514,0.0124737	3.82643,0.0600333	0.00131106	0.00131106
2	rs12412149	3701654	C,C	A,A	0.857853,0.831349	-0.0128067,-0.0224322	0.00566193,0.0114161	1.62519,1.30612	0.00129768	0.00129768
2	rs72769304	3753239	A,A	C,C	0.743539,0.827381	0.0172598,0.00179207	0.00452769,0.0113111	3.8607,0.0584316	0.00125753	0.00125753
2	rs76411114	3700499	C,C	T,T	0.857853,0.832341	-0.0129421,-0.0221827	0.00566193,0.011443	1.65237,1.27937	0.00125626	0.00125626
2	rs74114081	3993319	A,NA	G,NA	0.99006,NA	-0.0427273,NA	0.01993,NA	1.49426,NA	0.00124677	0.00124677
2	rs75142075	3724236	T,T	C,C	0.770378,0.660714	0.0143274,-0.00932184	0.0047009,0.00902845	2.63728,0.520223	0.0011543	0.0011543
2	rs117503212	3712767	NA,G	NA,A	NA,0.958333	NA,-0.0600409	NA,0.0213919	NA,2.30059	0.00115081	0.00115081
2	rs140409112	4227644	T,NA	C,NA	0.983101,NA	-0.0458797,NA	0.0153396,NA	2.55575,NA	0.00108823	0.00108823
2	rs12269016	3414072	T,NA	G,NA	0.875746,NA	-0.0228022,NA	0.0059937,NA	3.8472,NA	0.00107994	0.00107994
2	rs76478104	4219508	A,NA	G,NA	0.983101,NA	-0.0455162,NA	0.0153396,NA	2.52216,NA	0.00102029	0.00102029
2	rs7068588	3785510	A,A	C,C	0.305169,0.035714	0.00958314,-0.0389503	0.00429368,0.0230346	1.59141,1.04169	0.00100756	0.00100756
2	rs7918650	3416949	C,NA	T,NA	0.124254,NA	0.0226225,NA	0.0059937,NA	3.79477,NA	0.000995505	0.000995505
2	rs7070438	3416552	A,NA	G,NA	0.124254,NA	0.0226225,NA	0.0059937,NA	3.79477,NA	0.000995505	0.000995505
2	rs10795068	3782419	G,G	A,A	0.301193,0.032738	0.00921555,-0.0445489	0.00430962,0.0240218	1.48829,1.1961	0.000989463	0.000989463
2	rs77171408	3330014	NA,G	NA,A	NA,0.948413	NA,-0.0549988	NA,0.0193256	NA,2.35374	0.00096543	0.000965431
2	rs945799	3438335	G,NA	A,NA	0.125249,NA	0.0226822,NA	0.00597324,NA	3.83482,NA	0.000961617	0.000961617
2	rs12261202	3417412	A,NA	C,NA	0.875746,NA	-0.0225323,NA	0.0059937,NA	3.76859,NA	0.000955964	0.000955964
2	rs11251869	3416627	T,NA	C,NA	0.875746,NA	-0.0225323,NA	0.0059937,NA	3.76859,NA	0.000955964	0.000955964
2	rs4880630	3784687	A,A	G,G	0.301193,0.034722	0.00929909,-0.0420184	0.00430962,0.0233493	1.50938,1.14308	0.000948883	0.000948883
2	rs7913070	3388075	G,NA	A,NA	0.12326,NA	0.0230621,NA	0.00601441,NA	3.90022,NA	0.000944316	0.000944316
2	rs17135199	3433755	G,NA	A,NA	0.874751,NA	-0.022592,NA	0.00597324,NA	3.80842,NA	0.000923479	0.000923479
2	rs7904349	3421055	G,NA	A,NA	0.124254,NA	0.0224424,NA	0.0059937,NA	3.74263,NA	0.000918364	0.000918364
2	rs7080295	3421414	G,NA	A,NA	0.124254,NA	0.0224424,NA	0.0059937,NA	3.74263,NA	0.000918364	0.000918364
2	rs12570343	3767522	G,G	A,A	0.770378,0.864087	0.0163403,0.00494797	0.0047009,0.0124737	3.29333,0.16014	0.000900067	0.000900067
2	rs10751922	3409917	C,NA	G,NA	0.126243,NA	0.022867,NA	0.00595306,NA	3.91212,NA	0.000868363	0.000868363
2	rs2894868	3784363	C,C	A,A	0.301193,0.035714	0.00902598,-0.0412905	0.00430962,0.0230346	1.44098,1.1364	0.000866935	0.000866935
2	rs4881164	3415022	G,NA	A,NA	0.875746,NA	-0.0223093,NA	0.0059937,NA	3.70431,NA	0.000865668	0.000865668
2	rs1547165	3410560	G,NA	C,NA	0.126243,NA	0.0228195,NA	0.00595306,NA	3.89803,NA	0.000850242	0.000850242
2	rs11251828	3324729	C,C	T,T	0.882704,0.790675	0.00139648,0.0349307	0.00614455,0.0105074	0.0860732,3.05252	0.000834365	0.000834366
```
