## Supplementary material for "Characterization of shared and ancestry-specific signals driving complex traits using multi-ancestry fine-mapping": susiex_nc3.cs80.snp

```
BP	SNP	PIP(CS1)	LogBF(CS1,Pop1)	LogBF(CS1,Pop2)	PIP(CS2)	LogBF(CS2,Pop1)	LogBF(CS2,Pop2)
3321721	rs10904011	2.32785e-10	-1.63609	2.8946	0.000256823	-1.65158	2.25746
3321771	rs74484232	1.23103e-11	-1.68117	-3.62371e-10	4.14735e-05	-1.21745	-3.62371e-10
3321923	rs12774379	1.70842e-11	-1.35346	-3.62371e-10	3.31606e-05	-1.44114	-3.62371e-10
3322307	rs2147939	2.71905e-10	-1.65249	3.06633	0.000287688	-1.69707	2.41644
3322365	rs12355652	1.2279e-11	-1.68372	-3.62371e-10	4.12288e-05	-1.22337	-3.62371e-10
3322625	rs117800556	1.13896e-11	-1.75891	-3.62371e-10	2.66711e-05	-1.65892	-3.62371e-10
3322937	rs74632438	1.22252e-11	-1.68811	-3.62371e-10	4.08056e-05	-1.23369	-3.62371e-10
3323315	rs11251827	1.20121e-11	-1.7057	-3.62371e-10	3.99671e-05	-1.25445	-3.62371e-10
3323757	rs75769853	1.23174e-11	-1.68059	-3.62371e-10	4.15292e-05	-1.21611	-3.62371e-10
3323773	rs1325586	4.25419e-11	-1.65701	1.21589	4.84104e-05	-1.67015	0.607355
3324408	rs12415965	3.00431e-12	-1.78244	-1.30913	7.00914e-06	-1.76603	-1.22926
3324433	rs12413180	3.0076e-12	-1.776	-1.31447	7.38188e-06	-1.7535	-1.18998
3324729	rs11251828	4.66286e-10	-1.675	3.62819	0.000834365	-1.57481	3.35898
3324968	rs76759835	1.11802e-11	-1.77747	-3.62371e-10	2.36449e-05	-1.77936	-3.62371e-10
3325026	rs11251829	3.10987e-10	-1.50072	3.04886	0.00038503	-1.27597	2.28678
3325156	rs11251830	4.04517e-12	-1.76555	-1.02854	7.35083e-06	-1.78133	-1.16636
3325416	rs11251831	2.2242e-10	-1.46807	2.68103	0.000281448	-1.23265	1.93009
3325736	rs7069445	1.13321e-11	-1.76397	-3.62371e-10	3.08165e-05	-1.51446	-3.62371e-10
3326329	rs10795018	2.91296e-10	-1.44992	2.93265	0.000303459	-1.24277	2.01551
3326422	rs7094215	1.18394e-10	-1.75936	2.34177	0.000118673	-1.78729	1.62115
3326652	rs10904012	3.55817e-12	-1.47462	-1.44774	7.81912e-06	-1.49104	-1.3949
3326793	rs147742598	1.40745e-11	-1.54725	-3.62371e-10	2.65677e-05	-1.66281	-3.62371e-10
3326826	rs59774628	5.81335e-12	-1.73168	-0.699771	9.39969e-06	-1.72659	-0.975242
3326832	rs59213567	8.65705e-12	-1.7276	-0.305632	9.42312e-06	-1.78433	-0.91501
3327039	rs11251832	5.61701e-12	-1.77555	-0.690266	1.22227e-05	-1.73394	-0.705274
3327136	rs12161688	4.33659e-11	-1.77329	1.35135	0.000108312	-1.78422	1.52673
3327192	rs11251833	4.78575e-12	-1.78721	-0.838762	8.22587e-06	-1.78259	-1.05263
3327197	rs140230950	1.53009e-11	-1.4637	-3.62371e-10	3.46196e-05	-1.39809	-3.62371e-10
3327230	rs375055115	1.43066e-11	-1.53089	-3.62371e-10	3.21479e-05	-1.47216	-3.62371e-10
3327273	rs10904013	2.6951e-11	-1.78468	0.887089	6.40297e-05	-1.78465	1.00149
3327358	rs10904014	2.91387e-12	-1.66332	-1.45881	5.23592e-06	-1.78646	-1.5005
3327415	rs10904015	1.67883e-11	-1.78717	0.416248	3.95216e-05	-1.78576	0.520102
3327601	rs10904016	7.16452e-11	-1.77582	1.85594	0.000225709	-1.77757	2.25431
3327813	rs10904017	7.96672e-11	-1.77823	1.96447	0.000239425	-1.77427	2.31001
3327931	rs17135001	3.09574e-12	-1.70383	-1.35776	8.22707e-06	-1.52428	-1.3108
3328154	rs143138741	2.03238e-11	-1.17982	-3.62371e-10	4.70617e-05	-1.09105	-3.62371e-10
3328298	rs180747820	1.37403e-11	-0.790963	-0.780313	1.84372e-05	-1.46798	-0.560155
3328304	rs139958723	3.99357e-11	-0.50434	-3.62371e-10	4.43491e-05	-1.15041	-3.62371e-10
3328354	rs4881140	1.64156e-11	-1.05068	-0.342696	3.43297e-05	-0.813995	-0.5925
3328386	rs57180542	7.80603e-11	-0.554036	0.719907	0.000126373	-0.823639	0.720375
3328387	rs58633702	1.65416e-10	-0.70245	1.6193	0.000250092	-1.03226	1.61158
3328477	rs118062564	1.84159e-11	-1.2784	-3.62371e-10	4.23352e-05	-1.19689	-3.62371e-10
3328598	rs76370513	2.38903e-11	-1.01814	-3.62371e-10	5.59177e-05	-0.918625	-3.62371e-10
3328846	rs78298216	4.4615e-11	-0.393541	-3.62371e-10	6.40093e-05	-0.783478	-3.62371e-10
3328993	rs78645165	6.12975e-11	-0.0758712	-3.62371e-10	8.41963e-05	-0.509355	-3.62371e-10
3329343	rs7899564	8.74682e-11	0.279665	-3.62371e-10	0.000116423	-0.185279	-3.62371e-10
3329380	rs79987661	5.27984e-11	-0.22513	-3.62371e-10	0.000102693	-0.310764	-3.62371e-10
3329404	rs116923041	2.49741e-11	-1.35503e-10	-0.973773	5.46513e-05	-1.35503e-10	-0.941534
3329539	rs117309992	7.54668e-11	0.132082	-3.62371e-10	0.000165887	0.1688	-3.62371e-10
3329621	rs7899905	3.21322e-12	-1.51722	-1.50712	6.33659e-06	-1.57958	-1.51658
3329666	rs7918585	3.34688e-12	-1.46909	-1.51449	6.32903e-06	-1.57901	-1.51835
3329773	rs12763582	1.08505e-10	-1.37065	1.86583	0.000294394	-1.34989	2.0923
3329798	rs7912532	6.55416e-12	-1.70075	-0.610765	1.88011e-05	-1.54372	-0.464871
3330014	rs77171408	5.88874e-10	-1.35503e-10	2.1866	0.00096543	-1.35503e-10	1.93007
3330127	rs10795019	5.85846e-12	-1.75824	-0.66548	1.59155e-05	-1.65152	-0.52369
3330274	rs10795020	5.27689e-12	-1.78728	-0.740996	1.18055e-05	-1.73851	-0.735434
3330360	rs10904018	4.77934e-12	-1.74969	-0.877613	9.79811e-06	-1.78673	-0.873588
3330400	rs138348983	1.13459e-11	-1.76275	-3.62371e-10	2.38385e-05	-1.77121	-3.62371e-10
3330405	rs7079507	2.76208e-12	-1.76814	-1.40749	5.48634e-06	-1.76716	-1.47309
3330448	rs7099588	3.00309e-12	-1.7824	-1.30956	7.06743e-06	-1.76725	-1.21976
3330501	rs7070043	2.5812e-11	-0.349666	-0.591104	3.27091e-05	-0.869309	-0.585545
3330587	rs7070200	1.26702e-11	-0.142812	-1.50954	2.07894e-05	-0.38996	-1.5181
3330983	rs728938	1.55383e-11	-0.477612	-0.970688	2.45329e-05	-0.979443	-0.76305
3331092	rs728939	5.84321e-12	-1.57524	-0.851093	1.02337e-05	-1.6839	-0.932919
3331201	rs11593627	1.07289e-10	-1.48634	1.97026	0.000292483	-1.46424	2.20014
3331318	rs736052	1.07289e-10	-1.48634	1.97026	0.000292483	-1.46424	2.20014
3331449	rs736051	2.31772e-11	-1.45652	0.408079	5.45083e-05	-1.24033	0.296174
3331460	rs736050	1.04519e-10	-1.49971	1.95746	0.000284674	-1.47809	2.18693
3331471	rs736049	1.05864e-10	-1.49971	1.97026	0.000288458	-1.47809	2.20014
3331595	rs74774427	1.75738e-11	-1.3519	0.0267008	4.2858e-05	-1.293	0.108382
3331859	rs966282	1.01699e-10	-1.36717	1.79757	0.00026483	-1.3852	2.02179
3331872	rs79209987	8.05977e-12	-1.27435	-0.830379	2.19753e-05	-1.16519	-0.687393
3331873	rs10904019	2.25408e-11	-1.43471	0.358423	5.39382e-05	-1.20266	0.247992
3332021	rs72763768	1.25108e-11	-1.55368	-0.111344	3.29559e-05	-1.41399	-0.033348
3332235	rs12765094	1.11805e-10	-1.38315	1.90829	0.000292182	-1.40084	2.13571
3332249	rs966283	6.34129e-10	0.18138	2.07926	0.00167539	0.168645	2.31265
3332360	rs12765323	1.08118e-10	-1.39804	1.88966	0.000282597	-1.4154	2.11691
3332438	rs11251834	3.16017e-11	-0.32264	-0.415758	4.39118e-05	-0.880653	-0.27967
3332494	rs12766305	1.13616e-10	-1.3752	1.91641	0.000297077	-1.39306	2.14454
3332623	rs17291053	1.53122e-11	-1.57015	0.107187	3.40275e-05	-1.41987	0.00452758
3332639	rs35563450	5.43456e-12	-1.61593	-0.882903	9.45936e-06	-1.71384	-0.981664
3332847	rs34649869	1.22096e-10	-1.31734	1.93054	0.000319005	-1.33643	2.15913
3332998	rs71502286	1.19396e-10	-1.31839	1.90923	0.000294737	-1.35104	2.09462
3333118	rs35743300	1.19365e-10	-1.32584	1.91641	0.000311779	-1.34476	2.14454
3333398	rs34243766	1.15239e-10	-1.33427	1.88966	0.000300792	-1.353	2.11691
3333431	rs35253922	1.16871e-10	-1.33427	1.90373	0.000305194	-1.353	2.13144
3333530	rs17135017	5.73492e-12	-1.78726	-0.657776	1.45394e-05	-1.72856	-0.537085
3333553	rs17135023	1.1786e-10	-1.32584	1.90373	0.000307721	-1.34476	2.13144
3333784	rs12778979	1.11743e-10	-1.32584	1.85043	0.000291239	-1.34476	2.07639
3333803	rs117897261	8.30331e-11	0.227629	-3.62371e-10	0.000165917	0.168978	-3.62371e-10
3333806	rs4881143	1.89358e-11	-1.38969	0.139132	4.52936e-05	-1.16479	0.0354531
3333916	rs12779341	1.11135e-10	-1.31734	1.83648	0.000289471	-1.33643	2.06198
3334041	rs12784412	1.10194e-10	-1.32584	1.83648	0.000287071	-1.34476	2.06198
3334148	rs74228816	1.54386e-11	-1.35503e-10	-1.45474	3.13966e-05	-1.35503e-10	-1.49581
3334308	rs17135033	1.18019e-10	-1.33427	1.9135	0.000308289	-1.353	2.14153
3334645	rs10795021	8.00078e-11	-1.3012	1.49171	0.000282906	-0.949586	1.65219
3334815	rs17155688	1.16359e-10	-1.33427	1.89934	0.000303814	-1.353	2.12691
3335061	rs12766986	1.10529e-10	-1.34261	1.85627	0.000275248	-1.36117	2.03634
3335144	rs79018297	1.1128e-11	-1.78215	-3.62371e-10	2.57376e-05	-1.69456	-3.62371e-10
3335447	rs11251836	3.43672e-11	-0.376584	-0.277923	4.98486e-05	-0.899694	-0.133821
3335964	rs76396547	1.34585e-11	-1.38367	-0.208331	3.61035e-05	-1.22308	-0.133034
3336111	rs118050114	3.69305e-11	-1.35503e-10	-0.582572	9.16025e-05	-1.35503e-10	-0.425048
3336415	rs1886759	1.03598e-10	-1.4676	1.9165	0.000286808	-1.42562	2.14193
3336438	rs72763771	6.11097e-12	-1.22003	-1.16149	1.71814e-05	-1.10343	-0.995248
3336760	rs12356509	1.15186e-11	-1.61635	-0.1313	3.15358e-05	-1.35043	-0.140957
3336799	rs76306633	8.89315e-11	0.296256	-3.62371e-10	0.000195698	0.334065	-3.62371e-10
3336942	rs78538269	9.11406e-11	0.320792	-3.62371e-10	0.000229944	0.495331	-3.62371e-10
3337003	rs74402044	8.66444e-11	0.270202	-3.62371e-10	0.00021815	0.442675	-3.62371e-10
3338089	rs17135046	6.57488e-11	-0.186229	0.18046	0.000121646	-0.571986	0.430597
3338183	rs7906885	2.37195e-11	-1.35503e-10	-1.02531	5.50282e-05	-1.35503e-10	-0.93466
3338390	rs72763772	3.4445e-12	-1.45173	-1.5031	8.52849e-06	-1.2806	-1.51849
3338401	rs116932130	1.09498e-10	0.504292	-3.62371e-10	0.000408845	1.07083	-3.62371e-10
3338705	rs4881144	3.2597e-11	-0.544962	-0.16243	6.69874e-05	-0.596749	-0.141252
3338974	rs10736968	2.98181e-11	-0.544087	-0.25241	6.02795e-05	-0.585435	-0.258079
3339061	rs1998768	1.80251e-11	-1.35503e-10	-1.29984	4.01606e-05	-1.35503e-10	-1.24962
3339212	rs12256076	7.73984e-12	-1.66503	-0.480204	1.8854e-05	-1.54428	-0.461495
3339299	rs79516825	1.61867e-11	-1.40742	-3.62371e-10	3.83153e-05	-1.29666	-3.62371e-10
3339394	rs12764839	5.81535e-11	-1.1162	0.987673	0.000151412	-1.15983	1.23733
3339580	rs11251842	6.98275e-11	-0.260406	0.314823	0.00013248	-0.630404	0.57433
3339705	rs10904021	1.82119e-11	-1.35503e-10	-1.28954	4.06218e-05	-1.35503e-10	-1.2382
3339792	rs118133205	2.62542e-11	-1.35503e-10	-0.923783	7.55663e-05	-1.35503e-10	-0.617495
3340418	rs4881145	1.83399e-11	-1.35503e-10	-1.28253	4.09376e-05	-1.35503e-10	-1.23046
3340557	rs77237584	1.14835e-10	0.551889	-3.62371e-10	0.000431153	1.12396	-3.62371e-10
3340640	rs117864899	1.14835e-10	0.551889	-3.62371e-10	0.000431153	1.12396	-3.62371e-10
3340767	rs7068631	2.69131e-10	-0.196891	1.60048	0.000780775	-0.0592343	1.77702
3340812	rs9787505	9.81043e-11	0.820653	-0.426232	0.000282693	1.1336	-0.431745
3341120	rs1886760	1.4546e-10	-0.0086662	0.796957	0.000343503	-0.0622551	0.958944
3341237	rs9787654	4.76657e-12	-1.28745	-1.34253	1.18974e-05	-1.07723	-1.38895
3341263	rs1886761	3.60209e-12	-1.70726	-1.20283	9.6774e-06	-1.52969	-1.14302
3341370	rs75935786	1.24501e-10	0.632703	-3.62371e-10	0.000471793	1.21403	-3.62371e-10
3342774	rs4881147	1.13661e-10	1.10965	-0.568044	0.000272052	1.2376	-0.574116
3343124	rs117679899	1.25582e-10	0.641345	-3.62371e-10	0.000476354	1.22366	-3.62371e-10
3343141	rs4881148	8.80893e-12	-0.721485	-1.29436	2.17105e-05	-0.634719	-1.22999
3343387	rs79974779	6.00677e-11	-0.0961385	-3.62371e-10	0.000194613	0.328506	-3.62371e-10
3343672	rs4576726	2.77939e-11	-0.870544	0.00375146	9.70037e-05	-0.434323	0.0665664
3343797	rs12357265	7.3616e-12	-1.20398	-0.991352	1.47079e-05	-1.03031	-1.22381
3343818	rs144558471	1.25582e-10	0.641345	-3.62371e-10	0.000476354	1.22366	-3.62371e-10
3344048	rs4881149	8.71403e-12	-0.728856	-1.29782	2.14603e-05	-0.642385	-1.23392
3344154	rs4881150	8.65602e-12	-0.735536	-1.29782	2.13117e-05	-0.649333	-1.23392
3344278	rs118163951	2.38882e-11	-1.01823	-3.62371e-10	3.13643e-05	-1.49684	-3.62371e-10
3344775	rs77966225	5.21691e-11	0.329632	-0.566752	0.000166528	0.700668	-0.528011
3344974	rs10795022	2.7415e-12	-1.75383	-1.42927	7.29938e-06	-1.62117	-1.33354
3345509	rs4881151	4.50507e-12	-1.35852	-1.32789	1.02696e-05	-1.1859	-1.42743
3346148	rs10751918	7.64141e-11	0.760754	-0.616197	0.0001617	0.890774	-0.747536
3346457	rs10751919	6.57682e-12	-0.875429	-1.43263	1.6405e-05	-0.795046	-1.34987
3346975	rs11251847	2.9121e-12	-1.76316	-1.35958	8.07366e-06	-1.64289	-1.21101
3347548	rs502397	3.89917e-12	-1.39183	-1.43902	1.01616e-05	-1.2855	-1.33839
3348048	rs548827	2.8553e-12	-1.7064	-1.43603	8.00815e-06	-1.52815	-1.3339
3348064	rs528650	2.808e-12	-1.72725	-1.43189	7.75309e-06	-1.56669	-1.32773
3348124	rs549676	1.32102e-11	-0.638325	-0.9723	4.25084e-05	-0.130709	-1.06209
3348508	rs11592173	1.10775e-11	-1.78669	-3.62371e-10	2.76232e-05	-1.62385	-3.62371e-10
3348888	rs74537050	1.11052e-10	0.518389	-3.62371e-10	0.000415331	1.08657	-3.62371e-10
3349484	rs117575003	1.12518e-10	0.531501	-3.62371e-10	0.000421455	1.10121	-3.62371e-10
3349492	rs562636	2.95727e-12	-1.65614	-1.45121	8.38839e-06	-1.44295	-1.3727
3349733	rs145874727	1.08267e-10	0.492992	-3.62371e-10	0.000403717	1.05821	-3.62371e-10
3349798	rs149016108	1.13155e-10	0.537151	-3.62371e-10	0.000424121	1.10751	-3.62371e-10
3349850	rs143806699	1.27093e-11	-1.64928	-3.62371e-10	2.88829e-05	-1.57926	-3.62371e-10
3350003	rs477851	3.01591e-12	-1.67982	-1.40789	8.80018e-06	-1.48206	-1.28568
3350027	rs17291583	4.73664e-12	-1.11932	-1.51696	1.17322e-05	-0.962795	-1.51738
3350264	rs117676889	7.16306e-11	0.0799117	-3.62371e-10	0.000260715	0.620921	-3.62371e-10
3350441	rs17219336	9.50201e-12	-0.463855	-1.47625	2.79479e-05	-0.0953149	-1.51685
3350988	rs74328011	1.75626e-11	-1.32584	-3.62371e-10	3.37741e-05	-1.42281	-3.62371e-10
3351434	rs146992289	1.15253e-11	-1.74706	-3.62371e-10	2.35246e-05	-1.78446	-3.62371e-10
3351690	rs149548108	1.24709e-11	-1.66822	-3.62371e-10	3.99019e-05	-1.25608	-3.62371e-10
3351698	rs184338306	1.28943e-11	-1.63483	-3.62371e-10	4.27194e-05	-1.18785	-3.62371e-10
3351772	rs148511004	1.3966e-11	-1.55498	-3.62371e-10	2.36965e-05	-1.77718	-3.62371e-10
3351829	rs11592321	7.11271e-12	-1.24919	-0.980536	1.2333e-05	-1.26677	-1.16346
3351864	rs516386	4.50027e-12	-1.77802	-0.909449	1.41699e-05	-1.75556	-0.535823
3351909	rs143679083	1.79951e-11	-1.35503e-10	-1.30151	4.23394e-05	-1.35503e-10	-1.19679
3352080	rs77772121	1.15465e-11	-1.74523	-3.62371e-10	2.59716e-05	-1.6855	-3.62371e-10
3352233	rs17219363	1.44056e-11	-1.524	-3.62371e-10	3.46976e-05	-1.39584	-3.62371e-10
3352832	rs72763779	1.11689e-11	-1.77848	-3.62371e-10	2.47396e-05	-1.7341	-3.62371e-10
3353681	rs61830638	2.57835e-12	-1.73974	-1.50472	5.30186e-06	-1.76055	-1.5139
3355303	rs1337382	2.64704e-12	-1.70785	-1.51032	5.56268e-06	-1.71989	-1.50653
3355368	rs4881152	1.45425e-11	-1.51453	-3.62371e-10	3.98889e-05	-1.25641	-3.62371e-10
3357735	rs1966200	3.02453e-12	-1.64732	-1.43753	6.60471e-06	-1.68903	-1.36569
3357862	rs1966201	3.09412e-12	-1.62294	-1.43917	6.71481e-06	-1.67025	-1.36794
3357864	rs1966202	3.06855e-12	-1.62962	-1.44079	6.66224e-06	-1.67587	-1.37018
3357983	rs79085619	1.97697e-11	-1.20746	-3.62371e-10	3.51903e-05	-1.38173	-3.62371e-10
3358052	rs1337380	2.68149e-12	-1.69493	-1.51031	5.63521e-06	-1.70287	-1.5106
3359113	rs141389793	1.55682e-11	-1.44638	-3.62371e-10	3.87316e-05	-1.28585	-3.62371e-10
3359362	rs73575946	6.13505e-12	-1.7488	-0.628792	9.71421e-06	-1.78359	-0.885322
3359961	rs7075325	2.75535e-12	-1.68131	-1.49676	5.85579e-06	-1.65747	-1.51761
3359982	rs10795024	2.60945e-12	-1.76319	-1.46928	6.43079e-06	-1.6695	-1.41191
3360016	rs111570083	5.88321e-12	-1.74282	-0.676692	9.40991e-06	-1.77512	-0.925627
3360858	rs12767138	2.69501e-12	-1.69965	-1.50056	5.62532e-06	-1.6988	-1.51643
3360889	rs112772752	5.77239e-12	-1.75533	-0.683194	9.28383e-06	-1.78315	-0.931081
3361392	rs12771321	2.67469e-12	-1.70429	-1.50348	5.60565e-06	-1.70347	-1.51526
3362045	rs4336936	2.66642e-12	-1.75662	-1.45425	6.615e-06	-1.66414	-1.38903
3362084	rs61829096	2.54201e-11	-0.956071	-3.62371e-10	8.82412e-05	-0.462432	-3.62371e-10
3362085	rs12777735	2.72809e-12	-1.67995	-1.50806	5.76014e-06	-1.67901	-1.51253
3362225	rs147269287	1.52981e-11	-1.35503e-10	-1.46388	3.13575e-05	-1.35503e-10	-1.49705
3362366	rs58412547	2.61678e-12	-1.75684	-1.47283	5.27845e-06	-1.76157	-1.51731
3362416	rs184443007	1.27694e-11	-1.64456	-3.62371e-10	3.01826e-05	-1.53524	-3.62371e-10
3362441	rs12780031	2.71229e-12	-1.68515	-1.50867	5.73282e-06	-1.68424	-1.51206
3362503	rs12780211	2.70919e-12	-1.68515	-1.50981	5.7385e-06	-1.68424	-1.51107
3362772	rs143889126	1.22145e-11	-1.68899	-3.62371e-10	2.43241e-05	-1.75104	-3.62371e-10
3363137	rs737533	2.61728e-12	-1.76453	-1.46495	6.4078e-06	-1.68058	-1.40441
3363175	rs77760296	4.29191e-12	-1.77702	-0.957858	7.37712e-06	-1.78712	-1.15701
3363208	rs1807437	2.69265e-12	-1.68972	-1.51136	5.72125e-06	-1.68883	-1.50949
3363675	rs912838	4.25043e-12	-1.77702	-0.967569	7.31987e-06	-1.78712	-1.1648
3364252	rs11251853	3.51683e-12	-1.49809	-1.43596	1.64059e-05	-0.913325	-1.23154
3364522	rs150165709	1.50447e-11	-1.35503e-10	-1.48058	3.071e-05	-1.35503e-10	-1.51792
3365918	rs11251854	3.95762e-12	-1.78652	-1.02945	7.98268e-06	-1.77819	-1.08704
3366193	rs77771913	1.30288e-11	-1.62445	-3.62371e-10	3.09933e-05	-1.50874	-3.62371e-10
3366349	rs139468055	1.02632e-10	0.439542	-3.62371e-10	0.000366469	0.961406	-3.62371e-10
3366531	rs36035519	1.65377e-11	-1.38597	-3.62371e-10	4.88859e-05	-1.05302	-3.62371e-10
3366559	rs12765037	2.84928e-12	-1.62974	-1.51481	6.33539e-06	-1.59194	-1.50442
3367147	rs112272055	4.05468e-12	-1.77589	-1.01585	7.04288e-06	-1.78723	-1.20326
3367236	rs34870421	2.70627e-12	-1.68515	-1.51089	5.74462e-06	-1.68424	-1.51001
3367566	rs74819854	2.40169e-11	-1.01285	-3.62371e-10	8.48159e-05	-0.502023	-3.62371e-10
3367632	rs77704182	1.14129e-11	-1.75686	-3.62371e-10	2.78468e-05	-1.61579	-3.62371e-10
3368171	rs12772610	2.70627e-12	-1.68515	-1.51089	5.74462e-06	-1.68424	-1.51001
3368555	rs11594429	2.85242e-12	-1.62792	-1.51552	6.27094e-06	-1.60367	-1.50291
3368595	rs4881155	2.79902e-12	-1.67651	-1.48583	6.1205e-06	-1.69479	-1.43608
3368596	rs4881156	3.5619e-12	-1.78723	-1.13409	6.45251e-06	-1.78279	-1.29525
3368731	rs140949642	1.13954e-11	-1.7584	-3.62371e-10	2.35096e-05	-1.7851	-3.62371e-10
3368879	rs74899443	1.58225e-11	-1.35503e-10	-1.43018	3.44026e-05	-1.35503e-10	-1.40438
3369708	rs1415464	3.73067e-12	-1.78679	-1.08823	6.71085e-06	-1.77879	-1.26
3369803	rs721171	2.06757e-11	-1.16265	-3.62371e-10	4.37178e-05	-1.16475	-3.62371e-10
3370108	rs11598863	2.70363e-12	-1.68515	-1.51186	5.75094e-06	-1.68424	-1.50891
3371812	rs75911546	1.19943e-11	-1.70718	-3.62371e-10	2.66904e-05	-1.6582	-3.62371e-10
3372159	rs7067602	2.8393e-12	-1.6647	-1.48335	6.24735e-06	-1.67831	-1.43204
3373163	rs1572539	2.83682e-12	-1.63658	-1.51235	6.11671e-06	-1.62318	-1.5083
3373977	rs4881157	2.86977e-12	-1.6647	-1.47268	6.34934e-06	-1.67831	-1.41584
3374178	rs735155	2.68289e-12	-1.779	-1.42571	6.52565e-06	-1.71703	-1.34973
3374881	rs4596978	2.20192e-11	-1.0997	-3.62371e-10	7.79246e-05	-0.586764	-3.62371e-10
3374901	rs61829099	7.45631e-12	-1.28869	-0.893859	2.07506e-05	-0.804654	-1.10528
3375152	rs965241	3.8259e-12	-1.78388	-1.06594	6.78216e-06	-1.78556	-1.24265
3375666	rs10795026	2.90644e-12	-1.67092	-1.45376	6.4154e-06	-1.69547	-1.38833
3376280	rs10904024	2.72912e-12	-1.76924	-1.41839	6.8402e-06	-1.67992	-1.33977
3377859	rs2297761	2.89344e-12	-1.61072	-1.51844	6.37536e-06	-1.60627	-1.4838
3377868	rs78821120	4.14798e-12	-1.77272	-0.996271	7.15584e-06	-1.78686	-1.18772
3378151	rs12415414	2.75815e-12	-1.65906	-1.51799	5.89219e-06	-1.675	-1.49388
3378897	rs11597857	2.90824e-12	-1.60581	-1.51825	6.47507e-06	-1.58744	-1.48711
3378957	rs2050616	2.76849e-12	-1.76319	-1.41011	6.84491e-06	-1.67618	-1.34283
3379039	rs55827369	2.50569e-11	-0.970463	-3.62371e-10	8.9562e-05	-0.447575	-3.62371e-10
3379124	rs80084166	1.35287e-11	-1.5868	-3.62371e-10	2.70081e-05	-1.64637	-3.62371e-10
3379133	rs11597872	2.91622e-12	-1.60337	-1.51796	6.33004e-06	-1.59788	-1.49932
3379780	rs2038873	2.48514e-12	-1.78652	-1.49477	5.54118e-06	-1.7642	-1.4661
3380599	rs79192466	3.99466e-12	-1.77183	-1.03483	6.94179e-06	-1.7867	-1.21825
3380919	rs72763782	1.58395e-11	-1.4291	-3.62371e-10	2.60809e-05	-1.6813	-3.62371e-10
3381200	rs10795027	2.69596e-12	-1.78348	-1.41638	6.48537e-06	-1.73586	-1.33709
3381474	rs10751920	3.53948e-12	-1.78524	-1.14239	6.40228e-06	-1.78429	-1.30157
3381830	rs1033935	3.07744e-12	-1.61225	-1.45526	6.67505e-06	-1.63253	-1.4116
3381890	rs11814386	3.07183e-12	-1.55087	-1.51847	6.78174e-06	-1.5326	-1.49567
3381912	rs11251856	3.0963e-12	-1.54297	-1.51843	6.84319e-06	-1.52441	-1.49485
3381987	rs1033936	3.3853e-12	-1.78536	-1.18681	6.19287e-06	-1.78414	-1.33497
3382097	rs10904025	2.66311e-12	-1.78211	-1.43001	6.29272e-06	-1.72371	-1.3794
3382156	rs11251857	2.98233e-12	-1.58043	-1.51847	6.55924e-06	-1.56332	-1.49831
3382188	rs11251858	2.93963e-12	-1.59529	-1.51803	6.27096e-06	-1.60362	-1.50296
3382237	rs10795028	3.05124e-12	-1.60579	-1.47027	6.58394e-06	-1.62645	-1.43143
3382482	rs11251859	3.09617e-12	-1.54297	-1.51847	6.81951e-06	-1.52441	-1.49831
3382518	rs35191211	3.03382e-12	-1.56337	-1.51841	6.77396e-06	-1.53668	-1.49274
3382717	rs76257629	3.57009e-12	-1.76537	-1.15365	6.34348e-06	-1.78498	-1.3101
3382723	rs34033143	3.09784e-12	-1.54297	-1.51793	6.7797e-06	-1.52441	-1.50417
3383158	rs10795029	2.63119e-12	-1.78305	-1.44112	6.18284e-06	-1.72564	-1.39508
3384133	rs7895490	3.15325e-12	-1.55725	-1.48593	6.79024e-06	-1.58416	-1.44286
3384865	rs117851683	1.28973e-10	0.667994	-3.62371e-10	0.000253345	0.592246	-3.62371e-10
3385393	rs17135065	5.58874e-12	-1.56606	-0.904799	8.97006e-06	-1.6308	-1.11781
3385438	rs79971240	3.69997e-12	-1.61216	-1.27113	7.07425e-06	-1.58794	-1.39811
3386998	rs10736969	6.19581e-12	-1.0951	-1.27263	2.02342e-05	-0.535975	-1.39916
3387104	rs10736970	5.92774e-12	-1.15781	-1.25416	1.81251e-05	-0.659117	-1.38609
3387193	rs10736971	6.06959e-12	-1.1069	-1.28142	1.97945e-05	-0.551846	-1.40526
3387232	rs34017339	1.21961e-11	-1.69049	-3.62371e-10	2.5523e-05	-1.70293	-3.62371e-10
3387951	rs7922520	4.08022e-12	-1.49016	-1.2953	8.0822e-06	-1.43806	-1.41478
3387978	rs7903644	6.55567e-12	-1.11185	-1.19943	2.00439e-05	-0.597868	-1.34671
3388075	rs7913070	1.62046e-10	0.896267	-3.62371e-10	0.000944316	1.90795	-3.62371e-10
3388324	rs7894927	6.41643e-12	-1.11185	-1.2209	1.97326e-05	-0.597868	-1.36237
3388334	rs7894937	6.43514e-12	-1.11185	-1.21799	1.97743e-05	-0.597868	-1.36025
3388974	rs7094756	1.44019e-10	0.778333	-3.62371e-10	0.000822083	1.76934	-3.62371e-10
3389016	rs55670805	1.30888e-10	0.68273	-3.62371e-10	0.000734447	1.65661	-3.62371e-10
3389023	rs10736972	6.10791e-12	-1.0951	-1.28692	2.00351e-05	-0.535975	-1.40905
3389692	rs116956109	2.16763e-11	-1.35503e-10	-1.11539	3.92609e-05	-1.35503e-10	-1.27228
3389807	rs118120150	3.67039e-12	-1.51001	-1.38131	7.49386e-06	-1.47973	-1.44869
3389934	rs722828	1.32695e-10	0.696444	-3.62371e-10	0.00071628	1.63157	-3.62371e-10
3390058	rs72763798	1.14722e-11	-1.75169	-3.62371e-10	2.34607e-05	-1.78718	-3.62371e-10
3390320	rs1337381	3.12344e-12	-1.66036	-1.39231	6.40619e-06	-1.76961	-1.31563
3390506	rs7069744	6.93606e-12	-1.15936	-1.09551	1.34082e-05	-1.11297	-1.23366
3390532	rs61829137	7.02979e-11	0.0611314	-3.62371e-10	0.000368628	0.967281	-3.62371e-10
3390575	rs7079506	3.54561e-12	-1.53184	-1.39406	8.64147e-06	-1.48977	-1.29616
3390657	rs67713240	1.10711e-11	-1.78727	-3.62371e-10	2.35926e-05	-1.78157	-3.62371e-10
3390704	rs7099623	6.30151e-12	-0.832548	-1.51827	2.37286e-05	-0.266952	-1.50887
3390982	rs1359526	3.92463e-12	-1.32431	-1.50003	7.56642e-06	-1.43266	-1.48613
3391621	rs6602045	2.91506e-12	-1.61513	-1.50659	5.55682e-06	-1.71774	-1.50974
3392011	rs144163289	1.11566e-11	-1.77958	-3.62371e-10	2.3652e-05	-1.77906	-3.62371e-10
3392204	rs7912405	4.7727e-12	-1.13078	-1.49792	1.92503e-05	-0.482842	-1.50214
3392591	rs7089145	4.83883e-12	-1.12312	-1.49182	1.86799e-05	-0.518402	-1.49666
3392993	rs143256019	1.24374e-11	-1.67091	-3.62371e-10	2.69992e-05	-1.6467	-3.62371e-10
3393635	rs77282738	2.1148e-11	-1.35503e-10	-1.14007	4.067e-05	-1.35503e-10	-1.23702
3394289	rs147329380	1.24365e-11	-1.67098	-3.62371e-10	2.64692e-05	-1.66653	-3.62371e-10
3394472	rs75471568	4.48456e-12	-1.55633	-1.13464	8.4476e-06	-1.59075	-1.21788
3394728	rs112611894	3.21236e-12	-1.67487	-1.34973	5.88003e-06	-1.75992	-1.41103
3394737	rs142569527	4.70968e-12	-1.56876	-1.07323	8.82012e-06	-1.6022	-1.16327
3394929	rs77694992	1.41456e-10	0.76038	-3.62371e-10	0.00071558	1.63059	-3.62371e-10
3395216	rs2182195	3.836e-12	-1.3568	-1.49039	1.51582e-05	-0.723613	-1.50035
3396090	rs7906503	3.22287e-12	-1.59485	-1.42648	5.96193e-06	-1.70171	-1.4554
3396130	rs7893931	3.17556e-12	-1.61472	-1.42141	5.87582e-06	-1.71478	-1.45688
3396455	rs7894297	1.34248e-11	-1.5945	-3.62371e-10	2.40504e-05	-1.76235	-3.62371e-10
3396471	rs12412589	3.89895e-12	-1.35033	-1.48057	1.62629e-05	-0.661291	-1.49233
3396472	rs12412590	4.86549e-12	-1.21528	-1.39416	2.0128e-05	-0.512171	-1.42822
3397327	rs61829138	1.36981e-11	-1.57435	-3.62371e-10	2.74222e-05	-1.63115	-3.62371e-10
3397341	rs715873	3.74529e-12	-1.39714	-1.47397	1.41051e-05	-0.809137	-1.48683
3397417	rs1408985	3.74914e-12	-1.39309	-1.477	6.42473e-06	-1.6004	-1.48195
3397458	rs75303992	1.61701e-11	-1.40845	-3.62371e-10	2.56602e-05	-1.69757	-3.62371e-10
3397728	rs11251861	3.71697e-12	-1.40335	-1.47535	6.38948e-06	-1.60745	-1.48041
3398355	rs139238135	4.59265e-12	-1.58108	-1.08608	8.62142e-06	-1.61353	-1.17473
3398356	rs141599021	4.58506e-12	-1.57864	-1.09016	8.60929e-06	-1.61129	-1.17837
3399877	rs7901930	2.74857e-12	-1.72567	-1.45486	5.43552e-06	-1.76912	-1.48044
3399915	rs7901949	3.05785e-12	-1.68408	-1.38981	5.67278e-06	-1.76436	-1.44246
3399934	rs12415036	4.05045e-12	-1.32159	-1.47119	1.62024e-05	-0.668667	-1.48868
3400038	rs12250906	1.30099e-10	0.676689	-3.62371e-10	0.000649398	1.53354	-3.62371e-10
3400516	rs4271299	5.0766e-12	-1.19408	-1.37289	2.00242e-05	-0.535597	-1.40997
3400643	rs727772	1.48139e-10	0.806544	-3.62371e-10	0.000754858	1.68402	-3.62371e-10
3400789	rs139255671	1.11459e-11	-1.78053	-3.62371e-10	2.36432e-05	-1.77943	-3.62371e-10
3401059	rs11251863	4.00258e-12	-1.33937	-1.46531	1.59071e-05	-0.696316	-1.47943
3401135	rs117025592	4.64512e-12	-1.57125	-1.08454	8.71153e-06	-1.60449	-1.17336
3401424	rs78756945	1.27699e-11	-1.64452	-3.62371e-10	2.65774e-05	-1.66244	-3.62371e-10
3401536	rs143831900	1.20912e-11	-1.69913	-3.62371e-10	2.57196e-05	-1.69525	-3.62371e-10
3401654	rs10904026	1.40577e-11	-1.7746	0.226162	4.80211e-05	-1.78662	0.715751
3401852	rs72765304	1.10733e-11	-1.78707	-3.62371e-10	2.47456e-05	-1.73386	-3.62371e-10
3401902	rs11251864	1.59414e-11	-1.35503e-10	-1.42269	3.07461e-05	-1.35503e-10	-1.51674
3402248	rs4881160	1.39005e-10	0.742898	-3.62371e-10	0.000701233	1.61033	-3.62371e-10
3402334	rs2209500	5.19493e-12	-1.17263	-1.3713	2.06847e-05	-0.504516	-1.4086
3402412	rs144021951	4.67987e-12	-1.57619	-1.07215	8.76852e-06	-1.60904	-1.1623
3402591	rs10508252	5.19493e-12	-1.17263	-1.3713	2.06847e-05	-0.504516	-1.4086
3402925	rs78354122	1.2272e-11	-1.68429	-3.62371e-10	2.61123e-05	-1.6801	-3.62371e-10
3403005	rs4881161	1.41478e-10	0.760537	-3.62371e-10	0.00071571	1.63077	-3.62371e-10
3403140	rs4881162	2.69535e-12	-1.73447	-1.46561	5.32215e-06	-1.77374	-1.49689
3403292	rs12242981	1.28081e-10	0.66105	-3.62371e-10	0.000637712	1.51538	-3.62371e-10
3403669	rs2104433	3.56176e-12	-1.47346	-1.4479	6.29199e-06	-1.64336	-1.45987
3404157	rs117099053	4.75789e-12	-1.57663	-1.05518	8.89903e-06	-1.60944	-1.14712
3404219	rs11251865	4.3996e-12	-1.23869	-1.4714	1.78168e-05	-0.577736	-1.48463
3405060	rs61829139	1.28081e-10	0.66105	-3.62371e-10	0.000637712	1.51538	-3.62371e-10
3405353	rs78691811	1.11664e-11	-1.7787	-3.62371e-10	2.37699e-05	-1.77409	-3.62371e-10
3405527	rs2065936	1.53278e-10	0.840645	-3.62371e-10	0.000785219	1.72346	-3.62371e-10
3405663	rs11593302	1.19671e-11	-1.70945	-3.62371e-10	2.64305e-05	-1.66799	-3.62371e-10
3405753	rs79676722	1.11721e-11	-1.77819	-3.62371e-10	2.57131e-05	-1.69551	-3.62371e-10
3405755	rs4881163	2.65233e-12	-1.74118	-1.475	5.27385e-06	-1.77702	-1.50272
3406037	rs10795030	3.60932e-12	-1.47609	-1.432	6.30788e-06	-1.65574	-1.44497
3406297	rs35019229	1.18052e-11	-1.72307	-3.62371e-10	2.59845e-05	-1.68501	-3.62371e-10
3406355	rs7071864	1.56069e-10	0.858685	-3.62371e-10	0.00080176	1.7443	-3.62371e-10
3407280	rs11251866	5.81791e-12	-1.0825	-1.34817	2.26796e-05	-0.416618	-1.40442
3407329	rs12773260	5.89532e-12	-1.07085	-1.3466	2.30802e-05	-0.400393	-1.40314
3407661	rs12779983	5.90265e-12	-1.0825	-1.33371	2.29508e-05	-0.416618	-1.39254
3408040	rs76214292	1.35986e-11	-1.58164	-3.62371e-10	3.99969e-05	-1.2537	-3.62371e-10
3408316	rs10904027	4.68615e-12	-1.20047	-1.44653	1.90603e-05	-0.521292	-1.47361
3408947	rs17135159	4.64593e-12	-1.22745	-1.42817	1.92685e-05	-0.525147	-1.45889
3409342	rs148247737	1.22631e-11	-1.68502	-3.62371e-10	2.81521e-05	-1.60489	-3.62371e-10
3409504	rs188809371	1.22631e-11	-1.68502	-3.62371e-10	2.81521e-05	-1.60489	-3.62371e-10
3409917	rs10751922	1.6724e-10	0.927819	-3.62371e-10	0.000868363	1.8241	-3.62371e-10
3409961	rs10795031	3.63505e-12	-1.53582	-1.36517	6.45799e-06	-1.69411	-1.38307
3410560	rs1547165	1.6421e-10	0.909537	-3.62371e-10	0.000850242	1.80301	-3.62371e-10
3410598	rs57292068	1.12591e-10	-1.35503e-10	0.532152	0.000251432	-1.35503e-10	0.584667
3411158	rs118116115	5.03328e-12	-1.56721	-1.00832	9.36208e-06	-1.60078	-1.10506
3411423	rs11251868	4.85443e-12	-1.18691	-1.42481	2.02823e-05	-0.483069	-1.44969
3411616	rs10904028	3.62059e-12	-1.57374	-1.33123	6.51136e-06	-1.72687	-1.34209
3412116	rs79162117	5.08022e-12	-1.60068	-0.965573	9.43606e-06	-1.63148	-1.06649
3414072	rs12269016	1.40993e-10	0.757097	-3.62371e-10	0.00107994	2.04216	-3.62371e-10
3414145	rs1856130	1.1071e-11	-1.78729	-3.62371e-10	2.46384e-05	-1.7382	-3.62371e-10
3414277	rs117220371	6.62295e-12	-1.66099	-0.640082	1.22124e-05	-1.67145	-0.768599
3414492	rs118015832	6.6725e-12	-1.66099	-0.632628	1.22969e-05	-1.67145	-0.76171
3414676	rs6602047	7.37436e-12	-1.11868	-1.07492	1.16468e-05	-1.35025	-1.13723
3414959	rs77155358	1.38348e-11	-1.56442	-3.62371e-10	2.8012e-05	-1.60987	-3.62371e-10
3415022	rs4881164	1.17806e-10	0.57743	-3.62371e-10	0.000865668	1.821	-3.62371e-10
3415125	rs927750	9.33452e-12	-1.68361	-0.274281	1.68351e-05	-1.73549	-0.38355
3416552	rs7070438	1.3195e-10	0.690816	-3.62371e-10	0.000995505	1.96074	-3.62371e-10
3416627	rs11251869	1.27675e-10	0.65788	-3.62371e-10	0.000955964	1.92021	-3.62371e-10
3416737	rs7090790	5.12418e-12	-1.56058	-0.997054	1.8733e-05	-0.957717	-1.0545
3416949	rs7918650	1.3195e-10	0.690816	-3.62371e-10	0.000995505	1.96074	-3.62371e-10
3417412	rs12261202	1.27675e-10	0.65788	-3.62371e-10	0.000955964	1.92021	-3.62371e-10
3417554	rs12781841	6.21501e-12	-1.46766	-0.896986	2.37442e-05	-0.797728	-0.97744
3417663	rs117944095	1.35324e-11	-1.58652	-3.62371e-10	2.74668e-05	-1.62953	-3.62371e-10
3417929	rs139656187	1.34998e-11	-1.58893	-3.62371e-10	2.74082e-05	-1.63167	-3.62371e-10
3418124	rs1570854	9.98544e-12	-1.51507	-0.375416	1.54119e-05	-1.67382	-0.533544
3418816	rs78509854	2.13467e-11	-1.35503e-10	-1.13071	4.97709e-05	-1.35503e-10	-1.03508
3419023	rs67117895	2.58205e-12	-1.78505	-1.45798	5.80366e-06	-1.70404	-1.47998
3419952	rs7085371	5.9012e-12	-1.46148	-0.954979	2.27413e-05	-0.786871	-1.03145
3420032	rs72765309	1.20196e-11	-1.70507	-3.62371e-10	2.79715e-05	-1.61132	-3.62371e-10
3420399	rs10795032	9.21407e-12	-1.5315	-0.439374	1.46863e-05	-1.68435	-0.571249
3420688	rs117335323	5.08756e-11	-0.262228	-3.62371e-10	0.000330732	0.858803	-3.62371e-10
3421055	rs7904349	1.23584e-10	0.625314	-3.62371e-10	0.000918364	1.88009	-3.62371e-10
3421414	rs7080295	1.23584e-10	0.625314	-3.62371e-10	0.000918364	1.88009	-3.62371e-10
3423335	rs141083978	1.35324e-11	-1.58652	-3.62371e-10	2.74668e-05	-1.62953	-3.62371e-10
3423635	rs145136072	1.5552e-11	-1.44742	-3.62371e-10	3.64325e-05	-1.34704	-3.62371e-10
3424268	rs143144748	1.91069e-11	-1.35503e-10	-1.24156	4.15127e-05	-1.35503e-10	-1.21651
3424440	rs11251870	1.90431e-11	0.125028	-1.36993	0.000111849	1.19444	-1.41979
3424722	rs187984761	1.9411e-11	-1.35503e-10	-1.22577	3.19491e-05	-1.35503e-10	-1.47836
3425835	rs117451247	2.89706e-11	-1.35503e-10	-0.825328	5.47941e-05	-1.35503e-10	-0.938924
3426227	rs146337490	1.10965e-11	-1.78498	-3.62371e-10	2.38193e-05	-1.77201	-3.62371e-10
3429289	rs10904029	5.62552e-12	-1.4068	-1.05749	2.21455e-05	-0.702015	-1.14286
3429328	rs7898173	3.29395e-12	-1.77998	-1.21954	8.01496e-06	-1.73183	-1.12937
3429897	rs141099683	2.80522e-11	-1.35503e-10	-0.857543	5.32053e-05	-1.35503e-10	-0.968349
3430046	rs370735728	1.14531e-11	-1.75335	-3.62371e-10	2.53573e-05	-1.70944	-3.62371e-10
3430759	rs10751923	7.02486e-12	-1.74431	-0.497847	1.22986e-05	-1.7847	-0.648327
3430951	rs10508253	6.06083e-12	-1.33703	-1.05273	2.50187e-05	-0.600881	-1.122
3431050	rs7082310	1.1167e-11	-1.77864	-3.62371e-10	2.59244e-05	-1.68732	-3.62371e-10
3431424	rs10904030	5.89542e-12	-1.35989	-1.05755	2.39963e-05	-0.638159	-1.12645
3431580	rs61829141	1.11102e-11	-1.78375	-3.62371e-10	2.35735e-05	-1.78238	-3.62371e-10
3431825	rs7894960	1.62533e-11	-1.40331	-3.62371e-10	4.49333e-05	-1.13733	-3.62371e-10
3432652	rs117985000	1.36995e-11	-1.57425	-3.62371e-10	2.77678e-05	-1.61863	-3.62371e-10
3432693	rs72765312	1.20681e-11	-1.70104	-3.62371e-10	2.97033e-05	-1.55125	-3.62371e-10
3432703	rs35459638	6.4745e-12	-1.29761	-1.02613	2.73215e-05	-0.537403	-1.09743
3433224	rs4486528	6.93383e-12	-1.73873	-0.516466	1.23896e-05	-1.78227	-0.643387
3433364	rs79502536	7.20843e-11	0.0862252	-3.62371e-10	0.00015384	0.0934079	-3.62371e-10
3433755	rs17135199	1.29308e-10	0.670584	-3.62371e-10	0.000923479	1.88564	-3.62371e-10
3434230	rs17135202	1.62018e-11	-1.35503e-10	-1.40649	4.50872e-05	-1.35503e-10	-1.13391
3434453	rs56325896	1.19377e-11	-1.71191	-3.62371e-10	2.85802e-05	-1.58979	-3.62371e-10
3434614	rs7909561	1.55525e-11	-1.44739	-3.62371e-10	4.24121e-05	-1.19507	-3.62371e-10
3435302	rs150680650	1.50949e-11	-1.47725	-3.62371e-10	2.46797e-05	-1.73653	-3.62371e-10
3436109	rs11251873	5.78557e-12	-1.41701	-1.01923	2.3269e-05	-0.719305	-1.07608
3436483	rs77924281	1.45893e-11	-1.35503e-10	-1.51132	3.06925e-05	-1.35503e-10	-1.51849
3437238	rs78755389	1.39783e-11	-1.55411	-3.62371e-10	2.82714e-05	-1.60066	-3.62371e-10
3437380	rs111337168	1.35921e-11	-1.58212	-3.62371e-10	2.80128e-05	-1.60985	-3.62371e-10
3437412	rs117135206	1.40149e-11	-1.55149	-3.62371e-10	2.83377e-05	-1.59831	-3.62371e-10
3437669	rs141686037	3.03695e-11	-1.35503e-10	-0.778173	5.72122e-05	-1.35503e-10	-0.89574
3438335	rs945799	1.33663e-10	0.703709	-3.62371e-10	0.000961617	1.92611	-3.62371e-10
3438537	rs17135208	1.46608e-11	-1.50643	-3.62371e-10	3.91967e-05	-1.27391	-3.62371e-10
3438611	rs117492282	3.03695e-11	-1.35503e-10	-0.778173	5.72122e-05	-1.35503e-10	-0.89574
3438859	rs77007477	1.42122e-11	-1.53751	-3.62371e-10	2.92039e-05	-1.5682	-3.62371e-10
3439835	rs12763688	6.81826e-12	-1.26214	-1.00986	2.9342e-05	-0.481104	-1.08238
3440164	rs193292284	3.82108e-11	-1.35503e-10	-0.548491	8.09701e-05	-1.35503e-10	-0.548426
3440382	rs66462211	6.7195e-12	-1.3019	-0.984701	2.77371e-05	-0.544252	-1.07548
3440945	rs181642934	1.3804e-11	-1.56665	-3.62371e-10	2.79948e-05	-1.61049	-3.62371e-10
3441161	rs4373823	1.15346e-10	0.556327	-3.62371e-10	0.000802854	1.74567	-3.62371e-10
3441619	rs112336311	1.35955e-11	-1.58187	-3.62371e-10	2.76167e-05	-1.62408	-3.62371e-10
3441806	rs8181300	6.34233e-12	-1.56074	-0.783623	8.75946e-06	-1.72685	-1.04553
3442037	rs79965823	1.30929e-11	-1.61954	-3.62371e-10	2.67104e-05	-1.65745	-3.62371e-10
3442533	rs17135209	2.85824e-12	-1.65399	-1.48742	5.59989e-06	-1.74762	-1.47214
3442637	rs78875630	1.10721e-11	-1.78718	-3.62371e-10	2.35658e-05	-1.78271	-3.62371e-10
3442998	rs61830471	1.25568e-11	-1.64555	-0.015796	1.8908e-05	-1.76252	-0.240402
3444036	rs79028713	2.06603e-11	-1.1634	-3.62371e-10	8.41753e-05	-0.509605	-3.62371e-10
3444489	rs10508254	2.60167e-12	-1.77533	-1.46013	5.48994e-06	-1.76778	-1.47181
3444851	rs10508255	3.13878e-12	-1.5785	-1.46928	8.51015e-06	-1.37087	-1.43037
3445054	rs10508256	3.26526e-12	-1.53715	-1.47112	9.11148e-06	-1.30111	-1.43186
3445104	rs11251875	1.47263e-11	-1.35503e-10	-1.50198	3.09617e-05	-1.35503e-10	-1.50976
3445146	rs4512737	2.53458e-11	-0.958996	-3.62371e-10	7.12157e-05	-0.676793	-3.62371e-10
3445668	rs7079024	5.59953e-12	-1.26719	-1.20174	1.60593e-05	-1.01244	-1.15378
3445952	rs76719981	3.81513e-12	-1.56459	-1.28804	1.04229e-05	-1.35972	-1.23878
3446177	rs7094002	1.25007e-11	-1.66582	-3.62371e-10	2.68187e-05	-1.65341	-3.62371e-10
3446632	rs112841237	3.11263e-12	-1.7624	-1.29374	7.61404e-06	-1.62044	-1.29208
3446665	rs61830472	4.17819e-11	-0.459146	-3.62371e-10	0.000195783	0.334501	-3.62371e-10
3447062	rs112415264	3.08179e-11	-1.35503e-10	-0.763514	6.18578e-05	-1.35503e-10	-0.817668
3447072	rs10795033	6.11642e-12	-1.2631	-1.11753	1.66973e-05	-0.988421	-1.13884
3448187	rs11591499	2.85108e-12	-1.62876	-1.51515	7.09486e-06	-1.501	-1.48214
3448449	rs117790106	3.59786e-11	-1.35503e-10	-0.608687	7.19908e-05	-1.35503e-10	-0.665967
3448935	rs76917466	2.85717e-11	-0.839194	-3.62371e-10	4.47231e-05	-1.14202	-3.62371e-10
3449087	rs117176105	1.57101e-11	-1.35503e-10	-1.43731	3.23393e-05	-1.35503e-10	-1.46622
3449352	rs74113155	3.48433e-11	-0.64075	-3.62371e-10	0.000158533	0.123455	-3.62371e-10
3449626	rs148564456	2.81299e-10	-1.35503e-10	1.44781	0.0018183	-1.35503e-10	2.56315
3450521	rs76321369	4.30273e-11	-0.429775	-3.62371e-10	5.49104e-05	-0.936803	-3.62371e-10
3450818	rs79796594	3.41741e-12	-1.74329	-1.21944	8.50726e-06	-1.58422	-1.21737
3451620	rs76152180	2.57371e-12	-1.74797	-1.49829	5.53603e-06	-1.77718	-1.45405
3451843	rs80001241	3.97157e-12	-1.59616	-1.21629	1.04962e-05	-1.37638	-1.21511
3452055	rs77833791	3.93319e-12	-1.61023	-1.21193	1.02272e-05	-1.40672	-1.21073
3452545	rs61830473	2.35216e-11	-1.03369	-3.62371e-10	5.9196e-05	-0.861652	-3.62371e-10
3453177	rs7917213	3.8816e-12	-1.61907	-1.21629	1.0146e-05	-1.41032	-1.21511
3453203	rs7913248	3.89858e-12	-1.61907	-1.21193	1.01905e-05	-1.41032	-1.21073
3453995	rs1538099	1.29784e-11	-1.62832	-3.62371e-10	2.6836e-05	-1.65276	-3.62371e-10
3454147	rs1538098	3.89044e-12	-1.62998	-1.20311	1.01135e-05	-1.42674	-1.20189
3454407	rs58790415	3.87326e-12	-1.62998	-1.20753	1.00687e-05	-1.42674	-1.20633
3454524	rs57470768	3.87326e-12	-1.62998	-1.20753	1.00687e-05	-1.42674	-1.20633
3454897	rs7907932	1.13062e-11	-1.76626	-3.62371e-10	2.80034e-05	-1.61018	-3.62371e-10
3454996	rs76749458	3.56747e-12	-1.75022	-1.16953	9.11285e-06	-1.56457	-1.16826
3455154	rs4880612	6.10006e-12	-1.32825	-1.05506	1.68397e-05	-1.05783	-1.06094
3455213	rs79287362	3.8698e-12	-1.6353	-1.20311	1.00321e-05	-1.43482	-1.20189
3455407	rs113307267	3.21703e-11	-1.35503e-10	-0.720566	6.46092e-05	-1.35503e-10	-0.77415
3455541	rs4880613	1.29784e-11	-1.62832	-3.62371e-10	2.6836e-05	-1.65276	-3.62371e-10
3455694	rs78877672	1.14409e-11	-1.75441	-3.62371e-10	2.37598e-05	-1.77451	-3.62371e-10
3456223	rs7915980	5.78229e-12	-1.37996	-1.05685	1.55162e-05	-1.12342	-1.0772
3456317	rs11251876	3.42506e-12	-1.78727	-1.17322	7.03449e-06	-1.78099	-1.21069
3456461	rs7903436	5.49288e-12	-1.40445	-1.08371	1.37442e-05	-1.20397	-1.11791
3457047	rs4880615	7.11121e-12	-1.67608	-0.553857	1.3507e-05	-1.69608	-0.643222
3457097	rs4881165	6.60249e-12	-1.68148	-0.622682	1.29843e-05	-1.67004	-0.708722
3457288	rs7901480	6.53861e-12	-1.69864	-0.615243	1.26619e-05	-1.70052	-0.703387
3457386	rs7901618	6.29249e-12	-1.68148	-0.670772	1.24044e-05	-1.67004	-0.754411
3457476	rs7901736	1.29639e-11	-1.62944	-3.62371e-10	2.78595e-05	-1.61533	-3.62371e-10
3457876	rs10795035	6.72459e-12	-1.68513	-0.600714	1.4219e-05	-1.67388	-0.614046
3458282	rs10795036	8.35295e-12	-1.55063	-0.51837	1.74805e-05	-1.54913	-0.532288
3458540	rs10795038	8.07717e-12	-1.52162	-0.580947	1.78195e-05	-1.46779	-0.594422
3458563	rs10795039	7.89789e-12	-1.5293	-0.595712	1.6544e-05	-1.45279	-0.683697
3458603	rs7068437	7.918e-12	-1.5293	-0.59317	1.6584e-05	-1.45279	-0.681278
3458628	rs142011071	1.35047e-11	-1.58857	-3.62371e-10	2.61216e-05	-1.67974	-3.62371e-10
3458722	rs7092993	7.73387e-12	-1.54593	-0.600069	1.70235e-05	-1.49451	-0.613405
3458842	rs7093269	8.04667e-12	-1.52797	-0.578385	1.77409e-05	-1.47476	-0.591878
3459391	rs188812486	1.47972e-11	-1.35503e-10	-1.49717	3.41169e-05	-1.35503e-10	-1.41271
3459524	rs7358073	2.11069e-11	-1.14201	-3.62371e-10	5.75125e-05	-0.890504	-3.62371e-10
3459734	rs10904031	7.1305e-12	-1.71946	-0.507769	1.52144e-05	-1.6985	-0.521762
3460157	rs10751927	4.39881e-12	-1.71615	-0.994124	1.02183e-05	-1.69472	-0.923602
3460334	rs58895764	3.90266e-11	-0.527366	-3.62371e-10	0.000152896	0.0872547	-3.62371e-10
3460665	rs60112809	3.98819e-11	-0.505687	-3.62371e-10	0.00015699	0.113677	-3.62371e-10
3460926	rs2210964	7.11126e-12	-1.7289	-0.501027	1.51512e-05	-1.70936	-0.515067
3461010	rs2210963	6.9581e-12	-1.73452	-0.517186	1.48133e-05	-1.71587	-0.531113
3461323	rs10795040	7.01409e-12	-1.7316	-0.51209	1.4939e-05	-1.71248	-0.526053
3461480	rs10795041	6.98129e-12	-1.7316	-0.516777	1.48697e-05	-1.71248	-0.530707
3461486	rs10795042	7.02165e-12	-1.72584	-0.516777	1.4969e-05	-1.70582	-0.530707
3461501	rs10795043	6.96094e-12	-1.73452	-0.516777	1.48193e-05	-1.71587	-0.530707
3461722	rs10795044	6.93749e-12	-1.7316	-0.523071	1.4777e-05	-1.71248	-0.536957
3462223	rs10751928	7.97296e-12	-1.66387	-0.451688	1.71033e-05	-1.63717	-0.466064
3462584	rs1572537	4.05307e-11	-0.489552	-3.62371e-10	0.000160104	0.133318	-3.62371e-10
3462646	rs1572536	1.21318e-11	-1.69578	-3.62371e-10	2.63427e-05	-1.67131	-3.62371e-10
3462706	rs11251880	3.71137e-12	-1.5303	-1.34991	1.01006e-05	-1.29844	-1.33148
3462961	rs35137867	1.17268e-11	-1.72973	-3.62371e-10	2.79876e-05	-1.61075	-3.62371e-10
3463031	rs11251881	3.43647e-11	-0.65458	-3.62371e-10	0.000152618	0.085431	-3.62371e-10
3463404	rs10904033	6.83266e-12	-1.74012	-0.529775	1.45339e-05	-1.72241	-0.543614
3463452	rs142572928	3.12898e-11	-1.35503e-10	-0.748318	6.79683e-05	-1.35503e-10	-0.723465
3463511	rs10904034	6.82693e-12	-1.73736	-0.533377	1.45289e-05	-1.71918	-0.54719
3463569	rs72765335	3.36598e-12	-1.76602	-1.21187	7.3386e-06	-1.70226	-1.24709
3464129	rs4147145	6.78473e-12	-1.73736	-0.539577	1.44397e-05	-1.71918	-0.553347
3464250	rs4147144	6.6763e-12	-1.74012	-0.552927	1.42036e-05	-1.72241	-0.566602
3464325	rs4147143	6.73336e-12	-1.73736	-0.547177	1.43312e-05	-1.71918	-0.560893
3464568	rs10795045	6.71584e-12	-1.73736	-0.549783	1.42941e-05	-1.71918	-0.56348
3464606	rs72765337	2.05461e-11	-1.16894	-3.62371e-10	5.57124e-05	-0.922304	-3.62371e-10
3464640	rs11251882	1.47453e-11	-1.35503e-10	-1.50069	3.38439e-05	-1.35503e-10	-1.42075
3464722	rs4881166	6.66524e-12	-1.73736	-0.557346	1.41872e-05	-1.71918	-0.570989
3464770	rs4881167	6.64686e-12	-1.74012	-0.557346	1.41414e-05	-1.72241	-0.570989
3465587	rs1572538	1.27397e-11	-1.64689	-3.62371e-10	2.62145e-05	-1.67619	-3.62371e-10
3465856	rs111763673	2.61166e-12	-1.75275	-1.47887	5.70335e-06	-1.77952	-1.42193
3465866	rs17221368	1.0554e-11	-1.62315	-0.211961	1.65146e-05	-1.72996	-0.408303
3466357	rs148650079	3.07343e-11	-1.35503e-10	-0.766231	6.67424e-05	-1.35503e-10	-0.741666
3466499	rs11819416	1.03097e-11	-1.65521	-0.203313	1.57266e-05	-1.75357	-0.433583
3466699	rs11599597	1.25711e-11	-1.66021	-3.62371e-10	2.59066e-05	-1.68801	-3.62371e-10
3466940	rs945796	1.2628e-11	-1.65569	-3.62371e-10	2.60104e-05	-1.68401	-3.62371e-10
3467189	rs945797	9.96996e-12	-1.70122	-0.190814	2.04524e-05	-1.71755	-0.206858
3468055	rs945798	1.19645e-11	-1.70967	-3.62371e-10	2.54741e-05	-1.70485	-3.62371e-10
3468096	rs10904035	1.18859e-11	-1.71625	-3.62371e-10	2.54856e-05	-1.70439	-3.62371e-10
3468097	rs191449942	1.72935e-11	-1.35503e-10	-1.34128	4.01046e-05	-1.35503e-10	-1.25102
3468208	rs10904036	1.18961e-11	-1.7154	-3.62371e-10	2.5374e-05	-1.70878	-3.62371e-10
3468326	rs118038648	2.93387e-11	-0.812702	-3.62371e-10	0.000103665	-0.301346	-3.62371e-10
3468366	rs10904037	1.18575e-11	-1.71865	-3.62371e-10	2.49363e-05	-1.72618	-3.62371e-10
3468384	rs117149019	2.35588e-11	-1.03211	-3.62371e-10	0.000101299	-0.324428	-3.62371e-10
3468776	rs10736973	1.18575e-11	-1.71865	-3.62371e-10	2.49363e-05	-1.72618	-3.62371e-10
3469021	rs7915348	1.20059e-11	-1.70621	-3.62371e-10	2.53959e-05	-1.70792	-3.62371e-10
3469117	rs55964744	1.67878e-11	-1.37096	-3.62371e-10	3.80197e-05	-1.3044	-3.62371e-10
3469264	rs17135250	2.73467e-11	-1.35503e-10	-0.883015	7.36237e-05	-1.35503e-10	-0.643539
3469404	rs11817028	1.18969e-11	-1.71533	-3.62371e-10	2.50147e-05	-1.72304	-3.62371e-10
3469446	rs11813402	1.19358e-11	-1.71207	-3.62371e-10	2.50919e-05	-1.71996	-3.62371e-10
3471315	rs74896055	3.0629e-11	-1.35503e-10	-0.769663	0.000100243	-1.35503e-10	-0.334914
3471649	rs7071679	1.20072e-11	-1.7061	-3.62371e-10	2.53987e-05	-1.70781	-3.62371e-10
3471719	rs7071704	1.21496e-11	-1.69432	-3.62371e-10	2.55182e-05	-1.70312	-3.62371e-10
3471805	rs73584885	3.05197e-11	-0.773239	-3.62371e-10	9.38675e-05	-0.400622	-3.62371e-10
3472054	rs10904038	8.92629e-12	-1.74254	-0.260067	1.85975e-05	-1.7438	-0.275686
3473491	rs372637936	2.51916e-11	-1.35503e-10	-0.965101	4.74715e-05	-1.35503e-10	-1.08238
3473734	rs76907951	3.08351e-12	-1.62872	-1.43683	8.52121e-06	-1.37679	-1.42315
3474053	rs11592348	3.07697e-12	-1.62872	-1.43895	8.50168e-06	-1.37679	-1.42545
3474163	rs73584888	3.1285e-11	-0.748471	-3.62371e-10	9.66235e-05	-0.371684	-3.62371e-10
3475318	rs10904040	3.40613e-12	-1.66706	-1.29898	8.62024e-06	-1.40715	-1.38124
3475783	rs147458592	2.44221e-11	-1.35503e-10	-0.996122	4.7749e-05	-1.35503e-10	-1.07655
3475962	rs150013916	1.3705e-11	-1.57385	-3.62371e-10	2.42516e-05	-1.75403	-3.62371e-10
3476241	rs72765345	1.15993e-11	-1.74066	-3.62371e-10	2.34608e-05	-1.78718	-3.62371e-10
3476440	rs180816400	1.21572e-11	-1.69369	-3.62371e-10	2.68585e-05	-1.65192	-3.62371e-10
3476772	rs4881168	1.2325e-11	-1.67998	-3.62371e-10	2.60642e-05	-1.68194	-3.62371e-10
3478449	rs61830514	1.7657e-11	-1.32048	-3.62371e-10	4.888e-05	-1.05314	-3.62371e-10
3479077	rs117990851	1.69583e-11	-1.35503e-10	-1.36085	4.86295e-05	-1.35503e-10	-1.05828
3479229	rs142141426	1.36805e-11	-1.57564	-3.62371e-10	3.0807e-05	-1.51476	-3.62371e-10
3480163	rs11251885	2.57426e-11	-0.943465	-3.62371e-10	0.000104629	-0.292086	-3.62371e-10
3480975	rs77018706	2.44709e-11	-1.35503e-10	-0.994124	3.71699e-05	-1.35503e-10	-1.32701
3481469	rs72765346	1.12951e-11	-1.76724	-3.62371e-10	2.65528e-05	-1.66337	-3.62371e-10
3482093	rs7098116	1.2497e-11	-1.66612	-3.62371e-10	2.64247e-05	-1.66821	-3.62371e-10
3482498	rs7084941	1.64486e-11	-1.66847	0.277096	2.6527e-05	-1.74595	0.0816026
3482640	rs112295645	1.24514e-11	-1.66978	-3.62371e-10	2.88827e-05	-1.57926	-3.62371e-10
3484077	rs58191011	3.1211e-11	-0.750841	-3.62371e-10	9.63566e-05	-0.37445	-3.62371e-10
3484352	rs10795047	2.5083e-12	-1.77537	-1.49664	5.85993e-06	-1.67573	-1.49864
3484416	rs12415614	3.12583e-11	-1.77977	1.03044	6.35385e-05	-1.68442	0.893554
3484881	rs7920115	1.04167e-11	-0.929123	-0.919078	2.78821e-05	-0.583616	-1.03091
3485229	rs17135258	5.39687e-12	-1.12787	-1.37792	1.37146e-05	-0.815009	-1.50904
3485609	rs60032423	1.01463e-11	-0.425934	-1.44856	4.40199e-05	0.360445	-1.51831
3485618	rs145569247	1.13185e-11	-1.76517	-3.62371e-10	2.92875e-05	-1.56534	-3.62371e-10
3485619	rs78872656	2.60765e-11	-0.930577	-3.62371e-10	0.000105262	-0.286058	-3.62371e-10
3485839	rs11251887	3.29896e-12	-1.48722	-1.51079	9.01831e-06	-1.25281	-1.49044
3485920	rs7067778	6.15621e-12	-1.16519	-1.20896	1.43613e-05	-0.851955	-1.42601
3486167	rs117937393	5.73714e-11	-0.142065	-3.62371e-10	0.00032695	0.8473	-3.62371e-10
3486273	rs7082678	3.41846e-12	-1.45748	-1.50494	1.01053e-05	-1.12733	-1.50212
3486900	rs11251889	4.34175e-12	-1.22038	-1.50295	1.50852e-05	-0.72463	-1.50416
3487425	rs4881170	6.67758e-12	-1.14714	-1.14571	1.32706e-05	-0.976643	-1.38031
3488484	rs883634	1.72476e-11	0.058696	-1.40263	6.83463e-05	0.780706	-1.49863
3488513	rs883633	8.23131e-12	-0.712682	-1.37098	2.024e-05	-0.446597	-1.48825
3488785	rs143227251	3.45122e-11	-1.35503e-10	-0.650296	6.99541e-05	-1.35503e-10	-0.694666
3488883	rs11251890	1.68697e-11	0.0219741	-1.38807	6.36197e-05	0.709179	-1.49876
3489133	rs1890072	9.04502e-12	-0.819445	-1.16995	1.99308e-05	-0.563031	-1.38721
3489813	rs78512996	2.38954e-11	-1.01792	-3.62371e-10	3.13837e-05	-1.49622	-3.62371e-10
3489903	rs12249944	6.13368e-12	-1.60488	-0.772939	2.80745e-05	-1.5053	-0.102345
3490398	rs7068025	6.48773e-12	-1.13489	-1.18681	1.32276e-05	-0.962864	-1.39734
3490587	rs7068283	6.2603e-12	-0.956598	-1.40078	1.4475e-05	-0.766574	-1.50351
3490932	rs7894316	6.30511e-12	-0.944077	-1.40617	1.46496e-05	-0.7527	-1.50539
3491209	rs73586712	2.28303e-11	-1.06352	-3.62371e-10	9.48179e-05	-0.390548	-3.62371e-10
3491696	rs76884084	1.74525e-11	-1.33213	-3.62371e-10	3.7805e-05	-1.31006	-3.62371e-10
3491719	rs55725670	8.19575e-12	-0.889163	-1.19883	1.77736e-05	-0.6601	-1.40469
3492476	rs11251896	1.59795e-11	-0.014749	-1.40556	6.0647e-05	0.666009	-1.50344
3492570	rs11251897	8.31233e-12	-0.668314	-1.40556	2.09465e-05	-0.397092	-1.50344
3492888	rs4881171	6.06842e-12	-0.891591	-1.49692	1.87326e-05	-0.497937	-1.5143
3493135	rs149488475	1.6337e-11	-1.35503e-10	-1.39818	3.64012e-05	-1.35503e-10	-1.34791
3493497	rs73586720	2.24459e-11	-1.0805	-3.62371e-10	8.36836e-05	-0.515463	-3.62371e-10
3493666	rs10795048	6.64066e-12	-0.917483	-1.38092	1.52308e-05	-0.723265	-1.49592
3493702	rs73586723	2.2355e-11	-1.08456	-3.62371e-10	8.32293e-05	-0.520907	-3.62371e-10
3493718	rs10795049	1.32043e-11	-0.220669	-1.3904	4.32776e-05	0.324525	-1.4994
3494097	rs10904044	6.88906e-12	-1.1009	-1.16078	1.40426e-05	-0.924704	-1.37571
3494886	rs11251898	3.72694e-12	-1.55683	-1.31919	9.84784e-06	-1.58996	-1.0653
3494971	rs72635999	4.21192e-12	-1.76893	-0.984765	8.64255e-06	-1.77419	-1.01162
3495037	rs4881172	5.64518e-12	-0.943489	-1.51732	1.2563e-05	-0.929705	-1.48205
3495352	rs142413403	2.90186e-11	-1.35503e-10	-0.823672	5.90983e-05	-1.35503e-10	-0.863304
3495382	rs1890073	4.2044e-12	-1.76227	-0.993211	8.60505e-06	-1.76908	-1.02107
3495525	rs921414	4.16349e-12	-1.76773	-0.997526	8.5719e-06	-1.76875	-1.02527
3496301	rs12049661	5.34394e-12	-1.08943	-1.42621	1.2059e-05	-0.938001	-1.5147
3496426	rs17135269	5.51796e-12	-1.17717	-1.30643	2.06129e-05	-0.625502	-1.29109
3496772	rs60977746	4.5247e-12	-1.29462	-1.38744	9.62823e-06	-1.17352	-1.50429
3496848	rs142826332	1.44927e-11	-1.35503e-10	-1.51796	3.07373e-05	-1.35503e-10	-1.51703
3497004	rs61397460	1.44977e-11	-1.35503e-10	-1.51762	3.11001e-05	-1.35503e-10	-1.5053
3497949	rs77943245	1.34654e-11	-1.59149	-3.62371e-10	3.1493e-05	-1.49274	-3.62371e-10
3498402	rs55958294	1.79688e-11	-1.30297	-3.62371e-10	5.04283e-05	-1.02195	-3.62371e-10
3498499	rs117861775	1.3876e-11	-1.56145	-3.62371e-10	3.26668e-05	-1.45615	-3.62371e-10
3498513	rs140293695	2.10801e-11	-1.35503e-10	-1.14328	3.8141e-05	-1.35503e-10	-1.30122
3498563	rs189044506	2.74182e-11	-1.35503e-10	-0.880404	5.61773e-05	-1.35503e-10	-0.913994
3498568	rs145310841	1.15009e-11	-1.74918	-3.62371e-10	2.52852e-05	-1.71229	-3.62371e-10
3498982	rs12250998	6.22666e-12	-0.964498	-1.39827	1.62498e-05	-0.646727	-1.5077
3499047	rs12244863	1.66401e-11	-1.3798	-3.62371e-10	4.57471e-05	-1.11938	-3.62371e-10
3499052	rs12244869	9.26673e-12	-0.569785	-1.3954	2.52565e-05	-0.206957	-1.50646
3499178	rs61830519	2.02206e-11	-1.18491	-3.62371e-10	5.8312e-05	-0.876699	-3.62371e-10
3499189	rs183696340	1.57756e-11	-1.43315	-3.62371e-10	3.61519e-05	-1.35478	-3.62371e-10
3499253	rs191335432	1.41153e-11	-1.54435	-3.62371e-10	3.1139e-05	-1.50404	-3.62371e-10
3499545	rs151089409	1.4371e-11	-1.5264	-3.62371e-10	4.06499e-05	-1.23751	-3.62371e-10
3499603	rs141099931	2.97175e-12	-1.78306	-1.3194	6.70873e-06	-1.75113	-1.28797
3499829	rs118066054	2.54378e-11	-1.35503e-10	-0.955372	5.22273e-05	-1.35503e-10	-0.9869
3500154	rs1668532	8.89662e-12	-0.608207	-1.39773	2.51403e-05	-0.220937	-1.4971
3500313	rs139331371	1.3512e-11	-1.58803	-3.62371e-10	3.16267e-05	-1.4885	-3.62371e-10
3500350	rs58026777	7.18213e-12	-0.786099	-1.43392	2.24747e-05	-0.316205	-1.51391
3500359	rs184897955	1.90611e-11	-1.24396	-3.62371e-10	7.39951e-05	-0.638507	-3.62371e-10
3500455	rs193172194	1.3512e-11	-1.58803	-3.62371e-10	3.16267e-05	-1.4885	-3.62371e-10
3500809	rs61830526	1.40326e-11	-0.430231	-1.12	4.68769e-05	0.252829	-1.34781
3501002	rs569722034	1.4748e-11	-1.35503e-10	-1.5005	3.13869e-05	-1.35503e-10	-1.49612
3501003	rs535410330	1.47008e-11	-1.35503e-10	-1.50371	3.12742e-05	-1.35503e-10	-1.49971
3501184	rs148076478	1.33184e-11	-1.60247	-3.62371e-10	3.79267e-05	-1.30685	-3.62371e-10
3501358	rs11251903	1.33996e-11	-0.47566	-1.12073	4.65782e-05	0.246916	-1.34829
3501806	rs7091818	1.34336e-11	-1.59385	-3.62371e-10	3.14019e-05	-1.49564	-3.62371e-10
3501834	rs7071829	1.32595e-11	-1.60689	-3.62371e-10	3.09013e-05	-1.51171	-3.62371e-10
3501960	rs7919585	2.94153e-12	-1.78306	-1.32962	6.42969e-06	-1.75113	-1.33045
3502282	rs4881173	7.68384e-12	-0.726192	-1.4263	2.42568e-05	-0.243772	-1.51004
3502673	rs78308798	2.92894e-12	-1.78306	-1.33391	6.40224e-06	-1.75113	-1.33473
3502944	rs12571618	3.82945e-12	-1.38441	-1.46448	1.07026e-05	-1.05363	-1.5184
3502965	rs76435902	2.92605e-12	-1.78347	-1.33449	6.39078e-06	-1.75234	-1.33531
3503182	rs144896916	2.401e-11	-1.35503e-10	-1.01314	4.9379e-05	-1.35503e-10	-1.04298
3503186	rs12571849	7.51531e-12	-0.75054	-1.42413	2.43931e-05	-0.238833	-1.50937
3503615	rs17135273	2.91983e-12	-1.78347	-1.33662	6.3772e-06	-1.75234	-1.33743
3503929	rs56347778	7.75969e-12	-0.716369	-1.4263	2.45458e-05	-0.23193	-1.51004
3503962	rs12250340	1.33996e-11	-0.47566	-1.12073	4.65782e-05	0.246916	-1.34829
3504081	rs12217619	3.85586e-12	-1.37935	-1.46267	1.07768e-05	-1.04681	-1.5183
3504131	rs78664220	1.35324e-11	-1.58653	-3.62371e-10	3.1685e-05	-1.48666	-3.62371e-10
3504163	rs79870844	1.34857e-11	-1.58998	-3.62371e-10	3.15513e-05	-1.49089	-3.62371e-10
3504197	rs113202990	1.3512e-11	-1.58803	-3.62371e-10	3.16267e-05	-1.4885	-3.62371e-10
3504440	rs4881175	1.4504e-11	-0.404322	-1.11286	4.993e-05	0.301342	-1.33323
3504658	rs72478255	2.8997e-12	-1.78386	-1.34315	6.32822e-06	-1.75354	-1.34395
3504711	rs4881176	1.3601e-11	-0.458758	-1.12271	4.75151e-05	0.267952	-1.34941
3504788	rs689177	2.34681e-11	-1.03597	-3.62371e-10	6.31156e-05	-0.797538	-3.62371e-10
3504942	rs75014203	1.34857e-11	-1.58998	-3.62371e-10	3.15513e-05	-1.49089	-3.62371e-10
3505030	rs1964428	1.33056e-11	-0.47566	-1.12776	4.6373e-05	0.246916	-1.35271
3506070	rs1036747	6.98815e-12	-0.845855	-1.40154	2.18505e-05	-0.354037	-1.50425
3506218	rs1961463	1.28389e-11	-0.310785	-1.32835	3.54775e-05	0.1076	-1.48121
3506691	rs1975417	4.04973e-12	-1.30239	-1.49057	9.64011e-06	-1.16031	-1.51627
3507687	rs61830527	5.91094e-12	-1.10166	-1.31315	1.22974e-05	-1.13884	-1.29427
3507739	rs4881177	2.7616e-12	-1.77694	-1.39887	5.4699e-06	-1.74518	-1.49807
3508440	rs181835272	3.08705e-11	-1.35503e-10	-0.76181	5.40011e-05	-1.35503e-10	-0.953502
3508441	rs186489135	1.24984e-11	-1.66601	-3.62371e-10	2.59266e-05	-1.68723	-3.62371e-10
3508711	rs11251904	4.63818e-12	-1.34583	-1.31145	1.11825e-05	-1.21995	-1.3082
3509300	rs2053889	3.65454e-12	-1.37756	-1.51808	1.01288e-05	-1.14831	-1.47881
3509434	rs78867279	1.48414e-11	-1.35503e-10	-1.49419	3.10082e-05	-1.35503e-10	-1.50826
3509540	rs35139159	1.39104e-11	-1.55897	-3.62371e-10	3.4e-05	-1.41615	-3.62371e-10
3509659	rs149078555	1.20611e-11	-1.70162	-3.62371e-10	3.63496e-05	-1.34932	-3.62371e-10
3509899	rs79767094	1.17347e-11	-1.72906	-3.62371e-10	2.53086e-05	-1.71136	-3.62371e-10
3509915	rs12264384	3.32774e-12	-1.47383	-1.51549	9.01658e-06	-1.24618	-1.49726
3510461	rs77106916	1.82629e-10	1.01585	-3.62371e-10	0.000558955	1.38356	-3.62371e-10
3511158	rs139506682	4.76731e-11	-1.35503e-10	-0.327243	0.000121829	-1.35503e-10	-0.139891
3511630	rs7088850	4.50447e-12	-1.3577	-1.32884	1.03558e-05	-1.28017	-1.32479
3511877	rs78678081	4.79298e-11	-1.35503e-10	-0.321874	0.000122534	-1.35503e-10	-0.134115
3511884	rs117784519	1.47125e-11	-1.35503e-10	-1.50291	3.09624e-05	-1.35503e-10	-1.50973
3511941	rs144126728	2.28074e-11	-1.35503e-10	-1.06453	5.7345e-05	-1.35503e-10	-0.893421
3512104	rs61830553	2.02665e-11	-1.18264	-3.62371e-10	5.9254e-05	-0.860673	-3.62371e-10
3512529	rs78954656	1.30795e-11	-1.62056	-3.62371e-10	2.4381e-05	-1.7487	-3.62371e-10
3513493	rs111823853	2.5339e-12	-1.7812	-1.48066	5.50325e-06	-1.71924	-1.51792
3514023	rs61556018	2.51393e-12	-1.7861	-1.48366	5.39196e-06	-1.74011	-1.51749
3514286	rs143452657	1.80934e-11	-1.35503e-10	-1.29606	3.94003e-05	-1.35503e-10	-1.26873
3514711	rs78896405	1.62859e-11	-1.35503e-10	-1.40131	3.52345e-05	-1.35503e-10	-1.38048
3515246	rs76581392	1.77966e-11	-1.35503e-10	-1.3126	3.70098e-05	-1.35503e-10	-1.33132
3515440	rs12241260	3.26008e-12	-1.5401	-1.46976	1.08962e-05	-1.32541	-1.22869
3516061	rs11251907	4.97967e-12	-1.36378	-1.22246	1.10933e-05	-1.28678	-1.24938
3516105	rs2165468	2.56494e-12	-1.78715	-1.46252	5.24459e-06	-1.76707	-1.51824
3516359	rs7088009	5.06388e-12	-1.51129	-1.05818	1.45351e-05	-1.37346	-0.892479
3516512	rs11251908	2.54378e-12	-1.74366	-1.51429	5.22062e-06	-1.78658	-1.50331
3516551	rs12573327	1.48527e-11	-1.35503e-10	-1.49343	3.24318e-05	-1.35503e-10	-1.46337
3517575	rs60568346	4.29447e-12	-1.7093	-1.02498	1.01291e-05	-1.56717	-1.05993
3518557	rs11251909	2.55086e-12	-1.7872	-1.46798	5.21866e-06	-1.77255	-1.51772
3518880	rs11251910	2.53301e-12	-1.78725	-1.47496	5.24105e-06	-1.76852	-1.51746
3518893	rs1543836	4.73719e-12	-1.36588	-1.27028	1.1553e-05	-1.18615	-1.30941
3519527	rs117682242	1.56888e-11	-1.35503e-10	-1.43867	3.28631e-05	-1.35503e-10	-1.45016
3519828	rs590984	3.12161e-12	-1.53731	-1.51595	8.95513e-06	-1.30457	-1.44571
3520151	rs483881	5.5062e-12	-1.34079	-1.14495	1.22488e-05	-1.26181	-1.17526
3521316	rs117365992	2.63148e-11	-0.921478	-3.62371e-10	4.89214e-05	-1.05229	-3.62371e-10
3521369	rs7095481	1.10723e-11	-1.78717	-3.62371e-10	2.49915e-05	-1.72397	-3.62371e-10
3521459	rs515984	6.2394e-12	-1.3243	-1.03643	1.32748e-05	-1.24394	-1.1127
3521579	rs609343	6.16662e-12	-1.33258	-1.03988	1.31146e-05	-1.25291	-1.11587
3521723	rs77537411	1.11349e-11	-1.78153	-3.62371e-10	2.34587e-05	-1.78726	-3.62371e-10
3521727	rs144639713	1.59216e-11	-1.35503e-10	-1.42393	3.32997e-05	-1.35503e-10	-1.43696
3522120	rs74113193	1.10735e-11	-1.78706	-3.62371e-10	2.49384e-05	-1.7261	-3.62371e-10
3522302	rs622898	2.94823e-12	-1.60054	-1.50987	8.01909e-06	-1.43963	-1.42106
3522708	rs79506913	1.53334e-11	-1.35503e-10	-1.46158	3.2184e-05	-1.35503e-10	-1.47104
3523163	rs75232203	1.11651e-11	-1.77882	-3.62371e-10	2.37519e-05	-1.77484	-3.62371e-10
3523623	rs7088080	1.21745e-11	-0.25474	-1.43753	5.04114e-05	0.495937	-1.51823
3523779	rs11251911	3.69582e-12	-1.60104	-1.28337	7.71021e-06	-1.47645	-1.42351
3523872	rs10904048	4.86032e-12	-1.20048	-1.41003	8.3218e-06	-1.30637	-1.51726
3524449	rs11251912	3.3058e-12	-1.77834	-1.2176	6.40184e-06	-1.72451	-1.36141
3524502	rs494448	1.5114e-11	-0.0520095	-1.42398	3.21911e-05	0.0458225	-1.51664
3524778	rs74825782	1.47285e-11	-1.35503e-10	-1.50183	3.2147e-05	-1.35503e-10	-1.47219
3524823	rs664760	5.84934e-12	-0.970066	-1.45522	1.96562e-05	-0.449147	-1.51497
3524893	rs1962663	1.38862e-11	-0.0953752	-1.46534	3.06186e-05	-0.00297724	-1.51792
3524970	rs17313838	9.85262e-12	-0.445871	-1.458	2.40038e-05	-0.332987	-1.43131
3525066	rs80193187	3.50301e-11	-0.635402	-3.62371e-10	8.88915e-05	-0.45509	-3.62371e-10
3525645	rs10904049	3.05701e-12	-1.65905	-1.41512	6.55126e-06	-1.55803	-1.50482
3525694	rs1097232	4.3932e-12	-1.19554	-1.51601	9.03275e-06	-1.29683	-1.44482
3525928	rs1660984	1.25173e-11	-1.6645	-3.62371e-10	3.99783e-05	-1.25417	-3.62371e-10
3525947	rs74113197	2.13028e-11	-1.13277	-3.62371e-10	2.6872e-05	-1.65142	-3.62371e-10
3526096	rs17135292	4.54007e-12	-1.16303	-1.51564	6.39656e-06	-1.65752	-1.42923
3526363	rs620229	4.13773e-12	-1.25494	-1.51652	8.4782e-06	-1.35076	-1.45424
3526686	rs11251914	2.9575e-12	-1.67266	-1.43461	6.44748e-06	-1.56764	-1.51118
3527047	rs11251915	3.63117e-12	-1.76789	-1.13417	7.65343e-06	-1.65314	-1.25421
3527844	rs74113200	2.84893e-12	-1.63564	-1.50903	5.20818e-06	-1.78706	-1.50522
3527900	rs7099538	3.29056e-12	-1.75664	-1.24391	6.07326e-06	-1.75835	-1.38026
3528222	rs7084929	2.93383e-12	-1.68001	-1.43529	6.39856e-06	-1.57506	-1.51138
3528781	rs74778074	3.51809e-12	-1.76851	-1.16519	7.15672e-06	-1.6515	-1.32296
3528928	rs1660979	1.45889e-11	-0.035141	-1.47621	2.52675e-05	-0.196728	-1.51626
3528977	rs75239870	3.52075e-12	-1.75151	-1.18143	6.82322e-06	-1.68718	-1.33499
3529033	rs2275414	2.8802e-12	-1.70811	-1.42564	6.13123e-06	-1.62074	-1.50837
3529103	rs1660980	1.43128e-11	-0.0567932	-1.47366	2.47626e-05	-0.217355	-1.51582
3529625	rs705455	8.36906e-12	-0.607699	-1.45937	2.3654e-05	-0.265049	-1.51392
3530108	rs7095342	1.29595e-11	-0.175646	-1.45414	2.21687e-05	-0.325334	-1.51849
3530477	rs117444578	1.22461e-11	-1.68641	-3.62371e-10	2.35512e-05	-1.78333	-3.62371e-10
3531043	rs116865304	3.16098e-09	3.86703	-3.62371e-10	0.0147656	4.65755	-3.62371e-10
3531426	rs1070335	7.69533e-12	-0.691457	-1.45954	2.15421e-05	-0.360408	-1.51209
3531982	rs10904050	2.95045e-12	-1.67699	-1.43266	6.40492e-06	-1.57109	-1.51435
3533044	rs627269	5.26326e-12	-1.02362	-1.50724	9.43604e-06	-1.22626	-1.47171
3533364	rs475544	1.29229e-11	-0.171398	-1.46121	2.26638e-05	-0.303471	-1.51827
3533684	rs694782	1.34084e-11	-0.135835	-1.45989	2.30292e-05	-0.287405	-1.51834
3533874	rs7900849	3.37779e-12	-1.75096	-1.22343	6.79265e-06	-1.69944	-1.32722
3534342	rs7477175	2.88493e-12	-1.75172	-1.38039	5.75972e-06	-1.69705	-1.49456
3534629	rs2017288	3.04667e-12	-1.57957	-1.498	5.35171e-06	-1.75478	-1.51031
3534725	rs2017279	2.69088e-12	-1.71843	-1.48332	5.49094e-06	-1.7871	-1.45231
3535233	rs964162	2.51765e-12	-1.77548	-1.4928	8.60798e-06	-1.43817	-1.35165
3535403	rs77222856	1.79379e-11	-1.3047	-3.62371e-10	6.98798e-05	-0.69573	-3.62371e-10
3535672	rs7082020	2.52518e-12	-1.7725	-1.4928	8.66182e-06	-1.43194	-1.35165
3535854	rs12355804	2.81089e-12	-1.64949	-1.50862	9.01744e-06	-1.28007	-1.46327
3536211	rs767385	2.05827e-11	-1.16716	-3.62371e-10	8.31869e-05	-0.521416	-3.62371e-10
3536296	rs959509	2.87673e-12	-1.61652	-1.51844	6.9241e-06	-1.56149	-1.446
3536502	rs767384	1.68128e-11	-1.36947	-3.62371e-10	6.40314e-05	-0.783133	-3.62371e-10
3537119	rs77899332	1.23141e-11	-1.68087	-3.62371e-10	2.43435e-05	-1.75024	-3.62371e-10
3538655	rs10795050	2.47555e-12	-1.78489	-1.50026	7.3616e-06	-1.57465	-1.37158
3538661	rs35225870	1.71201e-11	-1.35136	-3.62371e-10	6.51052e-05	-0.766502	-3.62371e-10
3538749	rs7074352	2.46971e-12	-1.78572	-1.50179	7.34212e-06	-1.57216	-1.37672
3538794	rs7092929	3.16665e-12	-1.5362	-1.50274	9.6444e-06	-1.31858	-1.35755
3538907	rs4881179	2.3705e-11	-1.35503e-10	-1.02592	4.75441e-05	-1.35503e-10	-1.08085
3539450	rs77278864	2.12775e-11	-1.35503e-10	-1.13396	3.59718e-05	-1.35503e-10	-1.35977
3539690	rs7097515	3.08218e-12	-1.56741	-1.49856	9.60365e-06	-1.33563	-1.34473
3540594	rs77751873	1.24181e-10	0.630133	-3.62371e-10	0.000484104	1.23979	-3.62371e-10
3540748	rs7072195	3.08393e-12	-1.56295	-1.50246	5.7495e-06	-1.69281	-1.50058
3540953	rs11592955	1.27032e-11	-1.64976	-3.62371e-10	2.40597e-05	-1.76197	-3.62371e-10
3541437	rs117910668	1.4486e-11	-1.35503e-10	-1.51843	3.09856e-05	-1.35503e-10	-1.50898
3544637	rs41313804	3.1688e-12	-1.55032	-1.48794	5.22273e-06	-1.7776	-1.51189
3545288	rs11251918	1.4056e-11	-0.0802044	-1.46836	0.000102501	1.20585	-1.51848
3545431	rs10751929	2.9987e-12	-1.59463	-1.4988	9.21305e-06	-1.344	-1.37788
3545917	rs7907091	3.1659e-12	-1.53918	-1.49999	6.84528e-06	-1.50253	-1.51641
3546025	rs7896132	9.79009e-12	-0.950027	-0.960213	2.74552e-05	-0.82549	-0.804461
3546675	rs150567072	1.44869e-11	-1.35503e-10	-1.51837	3.10334e-05	-1.35503e-10	-1.50744
3547796	rs113722875	3.33774e-12	-1.53658	-1.44974	5.34613e-06	-1.77466	-1.49147
3547811	rs78342847	6.29357e-11	-1.35503e-10	-0.0494973	0.000182478	-1.35503e-10	0.264123
3547924	rs77318022	2.43102e-12	-1.7867	-1.5166	6.1347e-06	-1.65501	-1.47353
3548158	rs12247286	2.32736e-11	-1.04429	-3.62371e-10	0.000100026	-0.33708	-3.62371e-10
3548446	rs34746493	1.79609e-11	-1.30341	-3.62371e-10	7.06988e-05	-0.684077	-3.62371e-10
3548704	rs74115223	3.2708e-12	-1.57026	-1.43632	5.37654e-06	-1.77926	-1.4812
3548715	rs55991146	7.75549e-12	-1.03555	-1.10766	2.10355e-05	-0.917319	-0.978976
3548841	rs79744291	3.3999e-12	-1.53191	-1.43595	5.39955e-06	-1.7736	-1.48259
3548876	rs17135326	3.39179e-12	-1.53191	-1.43834	5.39108e-06	-1.7736	-1.48416
3549366	rs4880616	2.61374e-12	-1.71494	-1.51589	5.56621e-06	-1.7201	-1.50569
3549609	rs7910111	1.47782e-11	-0.052748	-1.44571	0.000106551	1.24217	-1.51605
3549768	rs56295491	3.26895e-12	-1.57456	-1.43258	5.37673e-06	-1.78007	-1.48036
3550012	rs117630908	1.54448e-11	-1.35503e-10	-1.45434	3.57463e-05	-1.35503e-10	-1.36606
3550049	rs77363481	3.28889e-12	-1.57456	-1.4265	5.39875e-06	-1.78007	-1.47627
3550148	rs139414518	3.43627e-12	-1.53658	-1.42065	5.44975e-06	-1.77466	-1.47228
3550245	rs76966804	3.35148e-12	-1.56591	-1.4163	5.47253e-06	-1.77841	-1.46436
3550314	rs111354248	3.44055e-12	-1.5412	-1.41478	5.46633e-06	-1.77568	-1.46822
3550395	rs1561697	3.07048e-12	-1.55588	-1.5139	6.0239e-06	-1.65784	-1.48893
3550613	rs12264969	1.76877e-11	-1.31874	-3.62371e-10	6.90771e-05	-0.707283	-3.62371e-10
3551023	rs118067259	1.55349e-11	-1.44852	-3.62371e-10	3.47137e-05	-1.39537	-3.62371e-10
3551484	rs705472	3.05325e-12	-1.56247	-1.51293	9.55501e-06	-1.28379	-1.40165
3552008	rs61830555	1.64132e-11	-1.39353	-3.62371e-10	4.72594e-05	-1.08685	-3.62371e-10
3552258	rs137986116	2.2024e-11	-1.09948	-3.62371e-10	5.72863e-05	-0.894445	-3.62371e-10
3552435	rs12259888	1.81148e-11	-1.29488	-3.62371e-10	7.16143e-05	-0.671211	-3.62371e-10
3552471	rs76198393	3.52179e-12	-1.54578	-1.38686	5.571e-06	-1.77666	-1.44827
3552630	rs11592500	3.47742e-12	-1.55482	-1.3905	5.54609e-06	-1.77849	-1.45093
3553125	rs11251924	2.66303e-12	-1.7541	-1.45805	6.31318e-06	-1.58189	-1.51797
3553969	rs12242016	1.8604e-11	-1.26823	-3.62371e-10	7.57101e-05	-0.615595	-3.62371e-10
3554020	rs10904052	3.21971e-12	-1.53567	-1.48665	6.90766e-06	-1.49139	-1.51849
3554186	rs11598148	3.61578e-12	-1.53658	-1.36973	5.65322e-06	-1.77466	-1.43562
3554672	rs80284767	3.65081e-12	-1.53658	-1.36008	5.69428e-06	-1.77466	-1.42838
3555023	rs182586312	2.4438e-11	-1.35503e-10	-0.995471	5.65596e-05	-1.35503e-10	-0.907211
3555080	rs187293758	1.5036e-11	-1.35503e-10	-1.48116	3.54801e-05	-1.35503e-10	-1.37353
3555131	rs7071396	3.34575e-12	-1.78484	-1.19908	9.1869e-06	-1.70321	-1.02152
3555519	rs11251925	1.85815e-11	-1.26945	-3.62371e-10	7.61825e-05	-0.609375	-3.62371e-10
3555578	rs17135332	3.7097e-12	-1.54219	-1.33847	5.86747e-06	-1.76834	-1.40474
3555821	rs12251261	1.87124e-11	-1.26242	-3.62371e-10	7.51808e-05	-0.622611	-3.62371e-10
3555876	rs79643402	2.04147e-11	-1.17536	-3.62371e-10	4.38219e-05	-1.16237	-3.62371e-10
3556513	rs11251926	3.28251e-12	-1.78518	-1.21782	8.99266e-06	-1.70113	-1.04497
3556594	rs11251927	1.79918e-11	-0.112649	-1.18905	8.65666e-05	0.775515	-1.25711
3557077	rs12248196	1.03119e-11	-0.720697	-1.13762	4.49923e-05	-0.229151	-0.906864
3557100	rs590338	3.1358e-12	-1.53067	-1.51806	9.19149e-06	-1.24935	-1.47488
3557125	rs75526499	3.41285e-12	-1.55438	-1.40968	5.46028e-06	-1.78036	-1.46465
3557204	rs593798	3.01051e-12	-1.60058	-1.48892	6.31375e-06	-1.58255	-1.51722
3557410	rs7905709	3.65027e-12	-1.51066	-1.38615	7.3143e-06	-1.46432	-1.48835
3557731	rs591531	3.14439e-12	-1.52941	-1.51658	9.2101e-06	-1.26622	-1.45598
3557859	rs187137060	1.49577e-10	-1.35503e-10	0.816199	0.000247119	-1.35503e-10	0.567363
3557937	rs193185361	2.68701e-11	-1.35503e-10	-0.900598	5.87617e-05	-1.35503e-10	-0.869017
3557971	rs11591484	3.43343e-12	-1.54578	-1.41227	5.48889e-06	-1.77666	-1.46312
3558705	rs930454	3.58906e-12	-1.54008	-1.37364	6.06883e-06	-1.65319	-1.48615
3558708	rs12356958	3.81877e-12	-1.78413	-1.06755	1.07526e-05	-1.7071	-0.860259
3558773	rs11251928	2.65896e-11	-0.911091	-3.62371e-10	0.000120222	-0.153169	-3.62371e-10
3558799	rs684240	3.04051e-12	-1.56656	-1.51302	8.86003e-06	-1.3277	-1.43326
3558971	rs476079	1.2603e-11	-0.716387	-0.941293	3.48348e-05	-0.590392	-0.801497
3558972	rs12770731	1.31614e-11	-1.61432	-3.62371e-10	3.69874e-05	-1.33193	-3.62371e-10
3559024	rs113089274	3.08608e-12	-1.55032	-1.51439	5.19202e-06	-1.7776	-1.51779
3559094	rs71477827	2.71444e-11	-0.89044	-3.62371e-10	0.000123655	-0.125011	-3.62371e-10
3559173	rs499279	1.11612e-11	-0.891244	-0.887921	3.02982e-05	-0.789272	-0.742147
3559357	rs835321	1.31893e-11	-0.738821	-0.873385	3.57518e-05	-0.639879	-0.726028
3559601	rs11594791	3.22236e-12	-1.50301	-1.51848	5.29483e-06	-1.76631	-1.50946
3559837	rs78037693	3.09104e-12	-1.64597	-1.41714	6.07406e-06	-1.78725	-1.35123
3560071	rs633752	2.05273e-11	-1.16986	-3.62371e-10	3.35071e-05	-1.43075	-3.62371e-10
3560073	rs192339717	1.64737e-11	-1.38984	-3.62371e-10	4.1384e-05	-1.21961	-3.62371e-10
3560223	rs563341	3.31247e-12	-1.47593	-1.51799	7.64913e-06	-1.41455	-1.49336
3560515	rs645838	4.19748e-12	-1.25808	-1.49904	1.26056e-05	-1.02472	-1.38365
3560644	rs7096078	2.78934e-12	-1.64879	-1.51702	5.80648e-06	-1.7247	-1.45883
3560997	rs79723400	2.46435e-11	-0.987095	-3.62371e-10	3.25207e-05	-1.46063	-3.62371e-10
3561000	rs74911850	4.93655e-11	-0.29236	-3.62371e-10	0.000528828	1.32816	-3.62371e-10
3561485	rs705475	2.54728e-11	-0.953998	-3.62371e-10	6.56024e-05	-0.758894	-3.62371e-10
3562193	rs630310	3.30906e-12	-1.5507	-1.44425	1.07603e-05	-1.27952	-1.28711
3562621	rs12244314	2.52113e-11	-0.964319	-3.62371e-10	0.00014571	0.039112	-3.62371e-10
3563018	rs75519720	1.82367e-11	-1.35503e-10	-1.28818	3.18912e-05	-1.35503e-10	-1.48018
3563175	rs7900728	1.73964e-11	-1.33535	-3.62371e-10	4.25408e-05	-1.19204	-3.62371e-10
3563237	rs7900844	3.5796e-12	-1.78667	-1.12969	7.58804e-06	-1.77951	-1.13642
3563318	rs615019	3.47967e-12	-1.5029	-1.44177	1.15985e-05	-1.22129	-1.27034
3564591	rs11598081	3.14679e-11	-0.742642	-3.62371e-10	8.13194e-05	-0.544121	-3.62371e-10
3564592	rs10795051	3.25978e-12	-1.49146	-1.51849	6.56929e-06	-1.58419	-1.47591
3564610	rs76257349	1.93789e-11	-1.35503e-10	-1.22743	3.31795e-05	-1.35503e-10	-1.44057
3565039	rs10795052	2.52304e-12	-1.78111	-1.48503	5.18061e-06	-1.77959	-1.51799
3565105	rs77032874	1.14109e-11	-1.75704	-3.62371e-10	2.65309e-05	-1.6642	-3.62371e-10
3565283	rs6601733	3.31817e-12	-1.47371	-1.51849	6.66812e-06	-1.56943	-1.47574
3565316	rs7077666	2.65698e-11	-0.911837	-3.62371e-10	6.7568e-05	-0.729372	-3.62371e-10
3565490	rs77661181	4.33486e-12	-1.75288	-0.972044	8.90625e-06	-1.65594	-1.09982
3565973	rs56158501	2.17502e-11	-1.11199	-3.62371e-10	9.32379e-05	-0.407352	-3.62371e-10
3566555	rs7907192	1.95784e-11	-1.21718	-3.62371e-10	6.24588e-05	-0.807999	-3.62371e-10
3567212	rs555382	2.9641e-11	-0.802452	-3.62371e-10	7.63818e-05	-0.606761	-3.62371e-10
3567445	rs4601657	3.23186e-12	-1.50014	-1.51841	6.54466e-06	-1.59137	-1.47249
3567984	rs117529018	2.6323e-11	-0.921168	-3.62371e-10	5.42902e-05	-0.948163	-3.62371e-10
3569417	rs2066107	3.21147e-12	-1.50785	-1.51704	6.43714e-06	-1.59772	-1.4827
3570805	rs11251930	3.08826e-11	-0.761417	-3.62371e-10	8.08578e-05	-0.549814	-3.62371e-10
3570836	rs7072196	3.34949e-12	-1.46463	-1.51817	6.86971e-06	-1.56186	-1.45353
3571070	rs835324	3.04978e-11	-0.773956	-3.62371e-10	7.88009e-05	-0.575582	-3.62371e-10
3571137	rs6601735	3.20981e-12	-1.50785	-1.51755	6.45757e-06	-1.59772	-1.47953
3571175	rs835325	3.35482e-12	-1.52363	-1.45758	1.15016e-05	-1.22061	-1.27941
3572053	rs11599725	1.52555e-11	-1.46667	-3.62371e-10	3.64896e-05	-1.34548	-3.62371e-10
3572073	rs611726	3.47374e-12	-1.50861	-1.43777	1.14981e-05	-1.25862	-1.24171
3572522	rs2388790	3.20222e-11	-0.725181	-3.62371e-10	7.90964e-05	-0.571838	-3.62371e-10
3572634	rs12416630	2.01976e-11	-1.35503e-10	-1.18605	5.09755e-05	-1.35503e-10	-1.01116
3573252	rs11251931	2.3437e-11	-1.35503e-10	-1.03729	5.09467e-05	-1.35503e-10	-1.01173
3573466	rs10751930	3.13233e-12	-1.53276	-1.51707	6.52982e-06	-1.61814	-1.44799
3573644	rs10904053	3.17987e-12	-1.51628	-1.51849	6.53886e-06	-1.60466	-1.46009
3573647	rs145634862	1.56993e-11	-1.35503e-10	-1.43799	3.77246e-05	-1.35503e-10	-1.31219
3574159	rs7902505	1.32933e-11	-1.60435	-3.62371e-10	2.44941e-05	-1.74408	-3.62371e-10
3574324	rs685036	3.15791e-11	-0.739114	-3.62371e-10	7.70164e-05	-0.598487	-3.62371e-10
3574757	rs535539	3.49608e-12	-1.5022	-1.43777	1.15999e-05	-1.2498	-1.24171
3575417	rs667943	3.46613e-12	-1.50861	-1.43996	1.14513e-05	-1.25862	-1.24578
3575664	rs668923	3.58414e-12	-1.49572	-1.41938	1.20992e-05	-1.24091	-1.20846
3576051	rs80033641	1.31645e-11	-1.61408	-3.62371e-10	2.4199e-05	-1.7562	-3.62371e-10
3576159	rs11251933	3.86317e-12	-1.7861	-1.05403	8.2735e-06	-1.76807	-1.06138
3576394	rs12220313	2.55171e-12	-1.77585	-1.479	5.15232e-06	-1.78495	-1.51811
3577178	rs651750	3.61389e-12	-1.46906	-1.43777	1.21358e-05	-1.20464	-1.24171
3577220	rs77747701	2.02995e-11	-1.35503e-10	-1.18101	5.33936e-05	-1.35503e-10	-0.964815
3577228	rs6601736	2.83605e-11	-0.846613	-3.62371e-10	6.89155e-05	-0.709625	-3.62371e-10
3577760	rs17135361	1.57272e-11	-1.43622	-3.62371e-10	3.84891e-05	-1.29213	-3.62371e-10
3577993	rs72765379	1.57272e-11	-1.43622	-3.62371e-10	3.84891e-05	-1.29213	-3.62371e-10
3579207	rs117398692	1.78017e-11	-1.35503e-10	-1.31232	3.19206e-05	-1.35503e-10	-1.47925
3579283	rs575738	3.37351e-12	-1.53354	-1.44212	1.10178e-05	-1.29317	-1.24982
3579986	rs79466126	1.31175e-11	-1.61767	-3.62371e-10	3.23585e-05	-1.46563	-3.62371e-10
3580253	rs7914011	2.52799e-12	-1.77521	-1.48897	5.17246e-06	-1.78185	-1.5173
3580257	rs191663815	1.67397e-11	-1.37383	-3.62371e-10	2.59978e-05	-1.6845	-3.62371e-10
3580420	rs10795054	2.52422e-12	-1.77706	-1.48862	5.17928e-06	-1.78141	-1.51643
3580748	rs7091007	3.17216e-11	-0.734612	-3.62371e-10	7.52377e-05	-0.621854	-3.62371e-10
3580801	rs11251934	1.60869e-11	-1.4136	-3.62371e-10	3.90013e-05	-1.27891	-3.62371e-10
3580967	rs7094903	3.1303e-11	-0.747897	-3.62371e-10	7.41932e-05	-0.635834	-3.62371e-10
3581221	rs10795055	3.18311e-12	-1.5168	-1.51695	6.32841e-06	-1.61427	-1.48318
3582161	rs705477	4.02373e-12	-1.31768	-1.48172	1.29299e-05	-1.0526	-1.33036
3582170	rs11598082	1.56598e-11	-1.44051	-3.62371e-10	3.73179e-05	-1.32303	-3.62371e-10
3582348	rs705478	3.01108e-11	-0.786726	-3.62371e-10	6.95577e-05	-0.70035	-3.62371e-10
3582543	rs9971129	1.58744e-11	-0.773556	-0.653348	3.48315e-05	-0.686625	-0.705359
3582729	rs72765381	1.50414e-11	-1.4808	-3.62371e-10	3.56111e-05	-1.36985	-3.62371e-10
3583378	rs7911273	2.55437e-12	-1.75768	-1.49612	5.1637e-06	-1.78698	-1.51387
3583405	rs191832513	1.1542e-11	-1.74562	-3.62371e-10	2.64449e-05	-1.66744	-3.62371e-10
3583474	rs117803564	1.8406e-11	-1.35503e-10	-1.27893	4.68683e-05	-1.35503e-10	-1.09516
3583507	rs72765382	3.4315e-12	-1.63295	-1.32567	1.06585e-05	-1.33632	-1.23983
3583817	rs7087981	3.02166e-11	-0.783219	-3.62371e-10	6.8382e-05	-0.717397	-3.62371e-10
3583885	rs11251935	1.42775e-11	-1.53292	-3.62371e-10	3.39812e-05	-1.4167	-3.62371e-10
3584566	rs715094	2.58708e-12	-1.74732	-1.49376	5.15758e-06	-1.78718	-1.51486
3584829	rs24401	3.39909e-12	-1.53354	-1.43457	1.11733e-05	-1.29317	-1.23581
3585074	rs72765385	1.41908e-11	-1.53901	-3.62371e-10	3.37321e-05	-1.42406	-3.62371e-10
3585733	rs611890	3.21837e-12	-1.58592	-1.43682	1.03304e-05	-1.36746	-1.23995
3586090	rs11251936	1.46311e-11	-1.50846	-3.62371e-10	3.49954e-05	-1.38729	-3.62371e-10
3586532	rs835960	3.10792e-12	-1.61724	-1.44042	9.62759e-06	-1.43014	-1.24774
3586581	rs661019	3.18699e-12	-1.59131	-1.44122	1.01666e-05	-1.37526	-1.24814
3587583	rs56071823	1.37108e-11	-1.57343	-3.62371e-10	3.2348e-05	-1.46595	-3.62371e-10
3587733	rs142575127	1.15278e-11	-1.74685	-3.62371e-10	2.3561e-05	-1.78291	-3.62371e-10
3587761	rs11251937	1.34936e-11	-1.5894	-3.62371e-10	3.17188e-05	-1.4856	-3.62371e-10
3588014	rs10795056	2.57958e-12	-1.75671	-1.48728	5.14741e-06	-1.78725	-1.51677
3588319	rs835957	3.30817e-12	-1.55618	-1.43903	1.05524e-05	-1.34209	-1.24406
3588390	rs835956	3.41839e-12	-1.52122	-1.44122	1.12271e-05	-1.27604	-1.24814
3589063	rs145448951	3.71232e-11	-0.57737	-3.62371e-10	4.67321e-05	-1.09808	-3.62371e-10
3589157	rs144690393	5.54808e-11	-0.175574	-3.62371e-10	0.000515952	1.30351	-3.62371e-10
3589695	rs35126571	2.48712e-11	-0.977901	-3.62371e-10	5.78238e-05	-0.885106	-3.62371e-10
3590026	rs12761614	2.55938e-11	-1.54919	0.599927	7.12675e-05	-1.57944	0.903375
3590092	rs7917582	2.58325e-12	-1.75949	-1.48307	5.14405e-06	-1.78708	-1.51759
3590239	rs11251938	1.43843e-11	-1.52547	-3.62371e-10	3.37923e-05	-1.42227	-3.62371e-10
3590269	rs1890583	3.11442e-12	-1.58592	-1.46965	9.99297e-06	-1.36746	-1.27316
3590278	rs11251939	1.45572e-11	-1.51353	-3.62371e-10	3.42715e-05	-1.40819	-3.62371e-10
3590343	rs78851323	1.13811e-11	-1.75966	-3.62371e-10	2.38913e-05	-1.76899	-3.62371e-10
3590804	rs77410966	3.84056e-12	-1.74449	-1.1015	1.16521e-05	-1.60488	-0.88214
3590948	rs835954	2.57531e-12	-1.76703	-1.47861	5.1479e-06	-1.78577	-1.51815
3591290	rs149041612	1.71139e-11	-1.35503e-10	-1.35172	4.03184e-05	-1.35503e-10	-1.2457
3591564	rs117555669	2.92778e-11	-1.35503e-10	-0.814781	7.41013e-05	-1.35503e-10	-0.637073
3591607	rs140262733	1.96053e-11	-1.35503e-10	-1.21581	4.9285e-05	-1.35503e-10	-1.04489
3591799	rs10904054	2.56194e-12	-1.76634	-1.4845	5.15362e-06	-1.78546	-1.51735
3591922	rs10795058	2.58146e-12	-1.76465	-1.47861	5.14498e-06	-1.78634	-1.51815
3592082	rs10795059	2.58146e-12	-1.76465	-1.47861	5.14498e-06	-1.78634	-1.51815
3592654	rs10904055	2.69899e-12	-1.74082	-1.45792	5.14837e-06	-1.78611	-1.51771
3592740	rs77937560	4.42204e-11	-0.402425	-3.62371e-10	0.000196481	0.338061	-3.62371e-10
3593066	rs72765389	3.50697e-11	-0.634274	-3.62371e-10	4.4775e-05	-1.14086	-3.62371e-10
3594126	rs17135395	6.83341e-11	-1.35503e-10	0.0327985	0.000155196	-1.35503e-10	0.102181
3594187	rs7911947	2.60023e-12	-1.76213	-1.47388	5.14123e-06	-1.78677	-1.51844
3594409	rs76956592	6.27603e-10	2.2503	-3.62371e-10	0.00251941	2.88927	-3.62371e-10
3594552	rs11251941	1.4538e-11	-1.51484	-3.62371e-10	3.47287e-05	-1.39494	-3.62371e-10
3594796	rs77894027	1.12073e-11	-1.77504	-3.62371e-10	2.893e-05	-1.57763	-3.62371e-10
3595235	rs10904056	2.61509e-12	-1.76193	-1.46838	5.14323e-06	-1.78637	-1.51846
3596526	rs7086377	3.39005e-12	-1.45623	-1.51454	6.59415e-06	-1.56506	-1.49126
3596947	rs11251942	2.61617e-12	-1.75981	-1.47009	5.14181e-06	-1.78661	-1.51849
3597375	rs111659487	2.543e-12	-1.75523	-1.50304	7.22953e-06	-1.48493	-1.47941
3597405	rs7914587	2.55099e-12	-1.75523	-1.4999	7.26508e-06	-1.48493	-1.4745
3597542	rs551307	3.52982e-12	-1.48226	-1.44811	1.15544e-05	-1.23136	-1.26408
3598085	rs7899091	2.55439e-12	-1.75732	-1.49647	7.25553e-06	-1.49143	-1.46931
3598540	rs7898806	2.52275e-12	-1.78134	-1.48492	6.94541e-06	-1.55178	-1.45264
3599021	rs74113522	2.57567e-12	-1.75732	-1.48818	7.34367e-06	-1.49143	-1.45723
3599236	rs11594581	3.71488e-11	-0.57668	-3.62371e-10	8.74887e-05	-0.470996	-3.62371e-10
3599244	rs657478	3.45789e-12	-1.49353	-1.45742	1.15033e-05	-1.22061	-1.27926
3599481	rs11813201	2.5845e-12	-1.75569	-1.48638	7.29219e-06	-1.50101	-1.4547
3600077	rs527935	2.926e-12	-1.62327	-1.4947	6.70233e-06	-1.53323	-1.50682
3600147	rs144313167	5.81853e-10	2.17461	-3.62371e-10	0.00061088	1.47239	-3.62371e-10
3600248	rs112849185	2.58505e-12	-1.75732	-1.48454	7.38141e-06	-1.49143	-1.45211
3600278	rs112930714	2.58667e-12	-1.75732	-1.48392	7.38786e-06	-1.49143	-1.45123
3600533	rs7907711	2.59555e-12	-1.75523	-1.48258	7.44989e-06	-1.48493	-1.44938
3600583	rs7084460	3.60579e-11	-0.606485	-3.62371e-10	8.48108e-05	-0.502083	-3.62371e-10
3600741	rs7068219	3.60579e-11	-0.606485	-3.62371e-10	8.48108e-05	-0.502083	-3.62371e-10
3601067	rs74113523	2.60567e-12	-1.74492	-1.489	7.71271e-06	-1.44123	-1.4584
3601319	rs74113524	2.59163e-12	-1.75935	-1.47998	7.38059e-06	-1.49787	-1.44578
3602371	rs11814314	2.65192e-12	-1.77583	-1.44049	7.31143e-06	-1.55896	-1.39411
3603883	rs74113525	2.67231e-12	-1.77452	-1.43414	7.41241e-06	-1.55323	-1.38612
3604127	rs1823545	3.66236e-11	-0.590918	-3.62371e-10	8.61992e-05	-0.485845	-3.62371e-10
3604355	rs11815365	2.60885e-12	-1.75732	-1.47538	7.47497e-06	-1.49143	-1.43951
3604374	rs615778	2.95054e-12	-1.61164	-1.49799	6.81849e-06	-1.5188	-1.50407
3604422	rs17224469	2.59849e-12	-1.7613	-1.47538	7.37986e-06	-1.50424	-1.43951
3605214	rs3120978	2.60167e-12	-1.7613	-1.47415	7.39206e-06	-1.50424	-1.43786
3605695	rs1441266	2.60676e-12	-1.75935	-1.47415	7.43928e-06	-1.49787	-1.43786
3606072	rs1441265	7.98246e-12	-1.20488	-0.909482	2.46239e-05	-0.808691	-0.930096
3606475	rs11816418	2.60538e-12	-1.7613	-1.47273	7.40626e-06	-1.50424	-1.43594
3606483	rs117134765	2.00337e-11	-1.19419	-3.62371e-10	0.00014281	0.0190076	-3.62371e-10
3606614	rs11251946	1.29046e-11	-1.63403	-3.62371e-10	3.05605e-05	-1.5228	-3.62371e-10
3607029	rs74113529	2.59234e-12	-1.75732	-1.48173	7.41035e-06	-1.49143	-1.44819
3607484	rs57010557	2.67202e-12	-1.75523	-1.45355	7.74331e-06	-1.48493	-1.41075
3607729	rs10904057	1.27816e-11	-1.6436	-3.62371e-10	3.04867e-05	-1.52522	-3.62371e-10
3607941	rs57173011	9.86662e-12	-0.643117	-1.25934	4.43813e-05	0.14061	-1.2903
3608003	rs7910956	2.63709e-12	-1.74537	-1.47656	7.55984e-06	-1.47853	-1.44112
3608730	rs11599037	1.29006e-11	-1.63434	-3.62371e-10	3.0869e-05	-1.51275	-3.62371e-10
3609110	rs72765392	1.37385e-11	-1.57141	-3.62371e-10	2.40923e-05	-1.76061	-3.62371e-10
3609194	rs697430	2.91039e-12	-1.62327	-1.50005	6.73313e-06	-1.53323	-1.50223
3609546	rs17315959	2.66856e-12	-1.7459	-1.46417	7.84927e-06	-1.45751	-1.42458
3609813	rs11251948	1.38541e-11	-1.56303	-3.62371e-10	3.38853e-05	-1.41952	-3.62371e-10
3610185	rs79712688	1.5672e-11	-1.35503e-10	-1.43974	3.65452e-05	-1.35503e-10	-1.34396
3611415	rs705458	3.56848e-12	-1.47251	-1.44696	1.13712e-05	-1.25221	-1.25922
3611753	rs145672540	4.8925e-10	2.00126	-3.62371e-10	0.000452467	1.17221	-3.62371e-10
3611835	rs117419434	4.07594e-11	-1.35503e-10	-0.483925	0.000158222	-1.35503e-10	0.121491
3612110	rs10904058	1.38541e-11	-1.56303	-3.62371e-10	3.38853e-05	-1.41952	-3.62371e-10
3612160	rs12570734	2.6618e-12	-1.75	-1.46261	7.83728e-06	-1.4611	-1.42252
3612226	rs55955719	4.80561e-11	-0.319241	-3.62371e-10	0.000292118	0.734653	-3.62371e-10
3612271	rs599053	3.66688e-12	-1.45168	-1.44059	1.18242e-05	-1.22515	-1.24721
3612928	rs7092497	2.66937e-12	-1.74795	-1.46181	7.86902e-06	-1.45809	-1.42148
3614186	rs75615298	1.45656e-11	-1.35503e-10	-1.51295	3.08322e-05	-1.35503e-10	-1.51395
3614902	rs17135419	1.3449e-11	-1.5927	-3.62371e-10	3.21248e-05	-1.47288	-3.62371e-10
3614912	rs7077587	4.08521e-11	-0.481653	-3.62371e-10	9.73671e-05	-0.364018	-3.62371e-10
3615236	rs75640423	5.97577e-11	-1.35503e-10	-0.101313	0.000183741	-1.35503e-10	0.271019
3615477	rs705459	3.92937e-12	-1.37669	-1.44644	1.274e-05	-1.1292	-1.26856
3615831	rs12255997	3.92774e-11	-0.520961	-3.62371e-10	9.08077e-05	-0.433762	-3.62371e-10
3616567	rs11596313	1.33739e-11	-1.59831	-3.62371e-10	3.23747e-05	-1.46513	-3.62371e-10
3617107	rs116970206	1.47324e-11	-1.35503e-10	-1.50156	3.13781e-05	-1.35503e-10	-1.49639
3618792	rs588410	3.44129e-12	-1.51219	-1.44357	1.07426e-05	-1.30435	-1.26394
3619272	rs590646	3.03768e-12	-1.60934	-1.47118	6.90048e-06	-1.49359	-1.51733
3619826	rs74113592	2.66095e-12	-1.75906	-1.45386	7.92699e-06	-1.46069	-1.41154
3620050	rs75451635	2.63895e-12	-1.76354	-1.45769	7.66795e-06	-1.48935	-1.41611
3620364	rs75551192	4.67261e-11	-0.347307	-3.62371e-10	0.000109236	-0.248994	-3.62371e-10
3620969	rs11812097	2.64126e-12	-1.76103	-1.45933	7.82101e-06	-1.46746	-1.41823
3621605	rs74799259	1.4947e-11	-1.35503e-10	-1.4871	3.07623e-05	-1.35503e-10	-1.51622
3622603	rs11599148	1.13735e-11	-1.76033	-3.62371e-10	2.72887e-05	-1.63603	-3.62371e-10
3622832	rs34474159	4.67261e-11	-0.347307	-3.62371e-10	0.000109236	-0.248994	-3.62371e-10
3622867	rs11251951	3.02706e-12	-1.63151	-1.45251	8.97446e-06	-1.46816	-1.27997
3623328	rs144794282	9.07524e-11	-1.35503e-10	0.316524	0.000123526	-1.35503e-10	-0.126051
3623680	rs76082578	4.54214e-11	-0.375628	-3.62371e-10	0.000474601	1.21997	-3.62371e-10
3623961	rs11251952	5.25046e-12	-1.75443	-0.778865	1.15969e-05	-1.68231	-0.809457
3624116	rs7906888	2.71321e-12	-1.74761	-1.44587	8.36229e-06	-1.41785	-1.40092
3624451	rs72765396	3.57452e-12	-1.69068	-1.2271	1.07058e-05	-1.47027	-1.10145
3624610	rs144656222	1.12397e-11	-1.77216	-3.62371e-10	2.39405e-05	-1.76693	-3.62371e-10
3624672	rs619009	7.55399e-12	-1.39576	-0.773772	2.26991e-05	-1.02337	-0.79681
3625494	rs10904059	3.12085e-12	-1.61152	-1.44198	6.96691e-06	-1.48347	-1.51787
3625624	rs12772528	1.10535e-11	-0.552925	-1.23594	5.62303e-05	0.356547	-1.2696
3626557	rs11251953	3.00743e-12	-1.63754	-1.45299	5.28547e-06	-1.75923	-1.51832
3627224	rs497589	1.13384e-11	-1.76342	-3.62371e-10	2.353e-05	-1.78423	-3.62371e-10
3627483	rs6601737	3.09583e-12	-1.5706	-1.49095	1.03127e-05	-1.09655	-1.51258
3627637	rs17224806	4.24312e-11	-0.443726	-3.62371e-10	0.000185885	0.282619	-3.62371e-10
3627714	rs138322145	1.5969e-11	-1.35503e-10	-1.42096	3.38381e-05	-1.35503e-10	-1.42092
3627733	rs7079458	3.28166e-12	-1.53453	-1.46873	1.09851e-05	-1.04544	-1.50053
3628517	rs11251954	4.05736e-12	-1.38134	-1.40974	7.59425e-06	-1.40568	-1.50944
3629849	rs2388792	2.50755e-12	-1.78221	-1.4901	5.23627e-06	-1.76863	-1.51827
3629908	rs488535	3.96111e-12	-1.29674	-1.51834	1.09118e-05	-1.09315	-1.45952
3630790	rs72765398	3.30208e-12	-1.69436	-1.3027	1.01643e-05	-1.39931	-1.22432
3630805	rs72765399	4.43493e-11	-0.399513	-3.62371e-10	0.0001736	0.214249	-3.62371e-10
3630977	rs7918549	1.14052e-11	-1.75754	-3.62371e-10	2.84463e-05	-1.59449	-3.62371e-10
3631573	rs146165802	1.46228e-11	-1.35503e-10	-1.50903	3.10597e-05	-1.35503e-10	-1.50659
3632355	rs112863811	1.18659e-11	-1.71794	-3.62371e-10	2.34589e-05	-1.78726	-3.62371e-10
3632419	rs7068892	4.27036e-12	-1.36291	-1.377	7.83712e-06	-1.38781	-1.49583
3632453	rs11251956	4.2972e-11	-0.431062	-3.62371e-10	0.000188828	0.29833	-3.62371e-10
3632597	rs117189903	1.12819e-11	-1.76841	-3.62371e-10	2.93723e-05	-1.56246	-3.62371e-10
3633068	rs117893815	5.58906e-11	-0.168214	-3.62371e-10	0.000331885	0.862283	-3.62371e-10
3633735	rs705462	1.10758e-11	-1.78685	-3.62371e-10	2.61161e-05	-1.67995	-3.62371e-10
3633815	rs144404226	1.12793e-11	-1.76864	-3.62371e-10	2.70179e-05	-1.646	-3.62371e-10
3634006	rs11251958	4.24312e-11	-0.443726	-3.62371e-10	0.000185885	0.282619	-3.62371e-10
3634119	rs17135430	3.19452e-11	-1.35503e-10	-0.727588	8.43068e-05	-1.35503e-10	-0.508043
3634267	rs11596339	1.13605e-11	-1.76146	-3.62371e-10	2.87458e-05	-1.58401	-3.62371e-10
3634314	rs11251959	4.35222e-11	-0.418338	-3.62371e-10	0.00019183	0.314102	-3.62371e-10
3634693	rs143730017	1.44913e-11	-1.35503e-10	-1.51806	3.19416e-05	-1.35503e-10	-1.4786
3634868	rs35262720	1.109e-11	-1.78557	-3.62371e-10	2.37016e-05	-1.77696	-3.62371e-10
3635185	rs17135433	8.75986e-12	-1.22819	-0.793245	1.95278e-05	-1.02611	-0.944557
3635195	rs115047518	1.14476e-11	-1.75383	-3.62371e-10	2.36244e-05	-1.78023	-3.62371e-10
3635196	rs114917780	1.14674e-11	-1.7521	-3.62371e-10	2.36063e-05	-1.78099	-3.62371e-10
3635369	rs17135436	6.6125e-12	-1.11976	-1.18289	1.45484e-05	-1.06407	-1.20095
3635371	rs75469116	1.45639e-11	-1.35503e-10	-1.51306	3.14878e-05	-1.35503e-10	-1.49291
3635518	rs17135438	8.19242e-12	-1.329	-0.7594	1.69159e-05	-1.14458	-0.969672
3635604	rs7901529	1.11081e-11	-1.78394	-3.62371e-10	2.54116e-05	-1.7073	-3.62371e-10
3637566	rs592837	3.70511e-12	-1.36351	-1.51839	6.41065e-06	-1.5735	-1.51105
3638054	rs601074	3.40007e-12	-1.45205	-1.51577	6.62455e-06	-1.55536	-1.49636
3638104	rs60041801	3.8184e-11	-1.35503e-10	-0.549195	0.000118701	-1.35503e-10	-0.165895
3638439	rs78826910	1.55167e-11	-1.35503e-10	-1.44969	3.75243e-05	-1.35503e-10	-1.31752
3639178	rs74639386	4.36307e-12	-1.20153	-1.51691	1.26613e-05	-0.890903	-1.51305
3639802	rs117857137	1.59716e-11	-1.35503e-10	-1.4208	3.5994e-05	-1.35503e-10	-1.35915
3639915	rs72765401	2.3525e-11	0.0923906	-1.12594	0.000140379	1.16816	-1.16632
3640328	rs149929239	4.08759e-12	-1.27115	-1.5125	1.09933e-05	-1.05549	-1.48973
3640424	rs2993773	1.40549e-11	-0.179289	-1.36935	3.21419e-05	-0.0480087	-1.42434
3640752	rs1668538	4.53868e-11	0.981328	-1.35772	0.000122852	1.31601	-1.44754
3640922	rs1668537	1.40117e-11	-0.179289	-1.37243	3.20634e-05	-0.0480087	-1.42678
3641130	rs1623441	4.89094e-11	1.05608	-1.35772	0.000133729	1.40085	-1.44754
3641262	rs80347961	1.11567e-11	-1.77957	-3.62371e-10	2.58691e-05	-1.68946	-3.62371e-10
3641357	rs548248525	1.43016e-11	-1.53124	-3.62371e-10	3.51514e-05	-1.38284	-3.62371e-10
3641467	rs3120979	1.46675e-11	-0.130234	-1.37574	3.26451e-05	-0.027152	-1.42966
3641475	rs3098745	1.46562e-11	-0.130234	-1.37651	3.23957e-05	-0.027152	-1.43733
3641512	rs12357508	3.09141e-11	0.369273	-1.12967	0.000173068	1.41983	-1.20865
3641579	rs56080426	6.48646e-11	1.37774	-1.39705	0.000188324	1.76825	-1.4726
3641596	rs141195158	9.77103e-10	-1.35503e-10	2.69298	0.00147134	-1.35503e-10	2.35142
3642031	rs74116107	4.69251e-12	-1.13104	-1.51461	1.64695e-05	-0.653981	-1.48702
3642047	rs67555085	1.31323e-11	-0.293783	-1.32275	2.22071e-05	-0.454865	-1.38723
3642246	rs835948	3.30314e-12	-1.47847	-1.51827	6.09101e-06	-1.62964	-1.50606
3642555	rs7901181	3.65871e-12	-1.38123	-1.51327	9.03725e-06	-1.2245	-1.51665
3642839	rs17316260	1.432e-11	-1.52995	-3.62371e-10	2.41939e-05	-1.75641	-3.62371e-10
3643035	rs705464	7.01093e-12	-0.908374	-1.33577	1.13003e-05	-1.09985	-1.41782
3643301	rs74116115	4.57719e-12	-1.16101	-1.50952	1.60316e-05	-0.693482	-1.47446
3643563	rs1808116	6.08015e-12	-1.31097	-1.07561	1.45689e-05	-1.16971	-1.09391
3643579	rs79411691	1.11141e-11	-1.7834	-3.62371e-10	2.40863e-05	-1.76086	-3.62371e-10
3643713	rs7909115	6.00539e-12	-1.31694	-1.08202	1.43797e-05	-1.17651	-1.10018
3644021	rs78964781	1.10734e-11	-1.78706	-3.62371e-10	2.49082e-05	-1.72731	-3.62371e-10
3644678	rs17135445	5.34452e-12	-1.35706	-1.15848	1.33078e-05	-1.22236	-1.1318
3644689	rs7477804	5.01548e-12	-1.07153	-1.50755	1.72899e-05	-0.622154	-1.47023
3644879	rs619778	9.77485e-12	-0.43119	-1.48061	4.55354e-05	0.381388	-1.5054
3644934	rs583633	1.20108e-11	-0.284637	-1.42117	2.63927e-05	-0.21615	-1.45327
3645056	rs72767106	5.4821e-12	-1.32875	-1.16137	1.37045e-05	-1.18999	-1.1348
3645592	rs76894657	1.1118e-11	-1.78305	-3.62371e-10	2.4065e-05	-1.76175	-3.62371e-10
3645633	rs705465	1.44815e-11	-0.00604074	-1.5127	3.81861e-05	0.174676	-1.47471
3645923	rs72767107	5.50096e-12	-1.33402	-1.15266	1.37457e-05	-1.196	-1.12578
3646050	rs705466	9.6327e-12	-0.447421	-1.47903	4.46515e-05	0.360848	-1.50447
3646194	rs17135469	4.9871e-11	-1.35503e-10	-0.28217	0.000143164	-1.35503e-10	0.0214856
3646272	rs142930699	3.94276e-11	-1.35503e-10	-0.517145	0.000108198	-1.35503e-10	-0.258539
3646361	rs9733532	1.16513e-11	-0.31633	-1.41986	2.37314e-05	-0.323217	-1.45249
3646594	rs190892978	4.81389e-12	-1.13118	-1.48893	1.73265e-05	-0.654169	-1.4361
3646696	rs113447705	5.35113e-12	-1.36779	-1.14651	1.3309e-05	-1.23466	-1.1194
3647032	rs866262	9.50916e-12	-0.461945	-1.47741	4.38799e-05	0.342448	-1.5035
3647120	rs117986515	1.18832e-11	-1.71648	-3.62371e-10	2.34872e-05	-1.78605	-3.62371e-10
3647592	rs61829709	1.31218e-11	-1.61734	-3.62371e-10	2.87045e-05	-1.58545	-3.62371e-10
3648072	rs141178621	2.33545e-11	-1.04082	-3.62371e-10	3.14833e-05	-1.49305	-3.62371e-10
3648200	rs72767108	5.28865e-12	-1.37338	-1.15266	1.31398e-05	-1.24108	-1.12578
3648206	rs584700	1.17652e-11	-0.302547	-1.42392	2.58555e-05	-0.234465	-1.45552
3648577	rs80254098	1.11201e-11	-1.78286	-3.62371e-10	2.55387e-05	-1.70231	-3.62371e-10
3648617	rs12360514	5.25816e-11	-0.229245	-3.62371e-10	0.000288168	0.721039	-3.62371e-10
3648814	rs75314231	2.19817e-10	1.20119	-3.62371e-10	0.000237551	0.527876	-3.62371e-10
3649101	rs17135476	5.3907e-12	-1.35136	-1.15558	1.34353e-05	-1.21582	-1.1288
3649483	rs72767109	5.21522e-12	-1.38445	-1.15558	1.29345e-05	-1.25381	-1.1288
3649591	rs72767110	5.42173e-12	-1.34562	-1.15558	1.35239e-05	-1.20925	-1.1288
3649847	rs72767111	5.20011e-12	-1.38445	-1.15848	1.28957e-05	-1.25381	-1.1318
3649921	rs77171196	5.20011e-12	-1.38445	-1.15848	1.28957e-05	-1.25381	-1.1318
3650940	rs4881182	1.53546e-11	-1.35503e-10	-1.4602	3.2542e-05	-1.35503e-10	-1.45998
3650975	rs12785154	9.37933e-11	0.349483	-3.62371e-10	0.000530428	1.33118	-3.62371e-10
3651460	rs72767113	5.13158e-12	-1.39483	-1.16137	1.27044e-05	-1.26576	-1.1348
3652078	rs11816894	5.29702e-12	-1.03796	-1.48651	1.85331e-05	-0.590858	-1.43209
3652271	rs629312	1.11951e-11	-0.340203	-1.43593	2.52643e-05	-0.247869	-1.46525
3652322	rs72767115	4.94334e-12	-1.42617	-1.1674	1.2176e-05	-1.30199	-1.14105
3652691	rs11511635	5.33045e-11	-0.215589	-3.62371e-10	0.000293203	0.738358	-3.62371e-10
3653410	rs77731158	5.17453e-12	-1.38938	-1.15848	1.28227e-05	-1.25949	-1.1318
3653464	rs1070331	4.55988e-11	1.102	-1.47373	0.000191582	1.82117	-1.50837
3653768	rs76436049	5.42088e-12	-0.994514	-1.50684	1.85349e-05	-0.554108	-1.46874
3654010	rs112250654	1.11826e-11	-1.77725	-3.62371e-10	2.60736e-05	-1.68158	-3.62371e-10
3654200	rs10904060	3.65309e-12	-1.37921	-1.51683	6.86891e-06	-1.51263	-1.50287
3654911	rs12218277	4.18473e-12	-1.41093	-1.34924	1.08937e-05	-1.28435	-1.26997
3655104	rs187471581	1.40147e-11	-1.5515	-3.62371e-10	2.56909e-05	-1.69637	-3.62371e-10
3655112	rs111704209	3.96863e-12	-1.4512	-1.36199	1.02364e-05	-1.33107	-1.28548
3655409	rs75140818	1.13894e-11	-1.75893	-3.62371e-10	3.02158e-05	-1.53414	-3.62371e-10
3655582	rs34872421	1.61687e-11	-1.40854	-3.62371e-10	4.08962e-05	-1.23147	-3.62371e-10
3655890	rs11251964	3.91624e-12	-1.45619	-1.37029	1.00743e-05	-1.3369	-1.29562
3656199	rs17135483	4.11835e-12	-1.41622	-1.35994	1.06874e-05	-1.29047	-1.28297
3656268	rs12573508	3.40535e-12	-1.4518	-1.51446	6.5051e-06	-1.55654	-1.51337
3656594	rs17135485	4.10305e-12	-1.42095	-1.35893	1.06421e-05	-1.29594	-1.28174
3657143	rs1839628	1.14361e-11	-1.75484	-3.62371e-10	2.98651e-05	-1.54582	-3.62371e-10
3657243	rs11251965	4.10305e-12	-1.42095	-1.35893	1.06421e-05	-1.29594	-1.28174
3657262	rs11251966	3.12387e-12	-1.67919	-1.37335	7.66009e-06	-1.6071	-1.29938
3657375	rs11251967	4.08716e-12	-1.53341	-1.25035	9.82596e-06	-1.50494	-1.15254
3657728	rs79064119	1.16481e-11	-1.73647	-3.62371e-10	2.50187e-05	-1.72288	-3.62371e-10
3657969	rs12218218	3.88497e-12	-1.46115	-1.37335	9.97862e-06	-1.34268	-1.29938
3658059	rs11251968	4.07324e-12	-1.42617	-1.361	1.05513e-05	-1.30199	-1.28427
3658092	rs72767120	3.88497e-12	-1.46115	-1.37335	9.97862e-06	-1.34268	-1.29938
3658172	rs536226	3.5071e-12	-1.41869	-1.51814	6.36767e-06	-1.60021	-1.49106
3658288	rs72767121	3.88497e-12	-1.46115	-1.37335	9.97862e-06	-1.34268	-1.29938
3658434	rs705468	1.07784e-11	-0.357774	-1.45629	2.44064e-05	-0.265994	-1.48167
3658707	rs7908207	5.63149e-12	-0.955683	-1.50755	1.94235e-05	-0.505793	-1.47023
3658997	rs72767123	3.99325e-12	-1.446	-1.361	1.01393e-05	-1.34182	-1.28427
3659105	rs72767124	3.85827e-12	-1.46607	-1.37532	9.89736e-06	-1.34843	-1.30181
3659252	rs11251969	4.06487e-12	-1.42617	-1.36306	1.05248e-05	-1.30199	-1.28678
3659791	rs11251970	3.74342e-12	-1.49432	-1.37729	9.55166e-06	-1.38156	-1.30423
3659824	rs76544125	1.10716e-11	-1.78722	-3.62371e-10	2.45893e-05	-1.7402	-3.62371e-10
3660011	rs145473979	1.11694e-11	-1.77843	-3.62371e-10	2.37106e-05	-1.77658	-3.62371e-10
3660171	rs7093859	3.9159e-12	-1.44733	-1.37924	9.88675e-06	-1.34468	-1.30663
3660777	rs76237114	2.36092e-10	-1.35503e-10	1.27261	0.000479561	-1.35503e-10	1.23036
3661064	rs11251971	3.83803e-12	-1.44667	-1.39998	9.81873e-06	-1.3258	-1.33241
3661099	rs11251972	3.84084e-12	-1.44667	-1.39925	9.82773e-06	-1.3258	-1.3315
3662153	rs72767125	4.02817e-12	-1.4056	-1.3927	1.03917e-05	-1.27819	-1.32331
3662181	rs6601738	5.66039e-12	-0.96088	-1.49724	2.00478e-05	-0.493956	-1.45043
3662241	rs835955	1.15868e-11	-0.300362	-1.44138	2.66993e-05	-0.187863	-1.47001
3662364	rs139944618	4.10362e-11	-0.477157	-3.62371e-10	5.9549e-05	-0.855706	-3.62371e-10
3662506	rs72767126	3.83303e-12	-1.44667	-1.40129	9.80594e-06	-1.3258	-1.33372
3662558	rs555978	1.74179e-11	0.182061	-1.51617	4.39606e-05	0.341041	-1.50025
3662635	rs7070269	5.64955e-12	-0.96088	-1.49915	1.99784e-05	-0.493956	-1.4539
3663259	rs72767128	3.83904e-12	-1.4416	-1.40479	9.81737e-06	-1.3199	-1.33845
3663309	rs77545882	5.75615e-12	-0.926692	-1.51465	1.97965e-05	-0.469865	-1.48714
3663352	rs7919035	5.69908e-12	-0.951227	-1.50008	2.01867e-05	-0.481886	-1.4556
3663437	rs113138184	1.12609e-11	-1.77027	-3.62371e-10	2.66159e-05	-1.661	-3.62371e-10
3663728	rs79021933	5.64151e-12	-0.96088	-1.50058	1.9926e-05	-0.493956	-1.45652
3664025	rs72767129	3.82561e-12	-1.4416	-1.40829	9.77411e-06	-1.3199	-1.34286
3664150	rs11251973	3.85847e-12	-1.4365	-1.40484	9.87833e-06	-1.31397	-1.33819
3664351	rs11251974	3.819e-12	-1.4416	-1.41002	9.75276e-06	-1.3199	-1.34505
3664358	rs11251975	3.85491e-12	-1.41711	-1.42515	9.18573e-06	-1.36052	-1.36434
3664485	rs11591889	1.13777e-11	-1.75996	-3.62371e-10	2.92942e-05	-1.56512	-3.62371e-10
3664801	rs78165935	4.06431e-12	-1.38938	-1.39998	1.04919e-05	-1.25949	-1.33241
3664950	rs74116128	5.33835e-12	-1.01567	-1.50103	1.95702e-05	-0.511138	-1.45736
3666716	rs11599237	1.15818e-11	-1.74218	-3.62371e-10	2.89631e-05	-1.57648	-3.62371e-10
3667726	rs705471	3.54079e-12	-1.41145	-1.51581	6.39352e-06	-1.57787	-1.50935
3667771	rs11251976	3.7696e-12	-1.4512	-1.41344	9.60273e-06	-1.33107	-1.34939
3667774	rs11251977	3.7696e-12	-1.4512	-1.41344	9.60273e-06	-1.33107	-1.34939
3667851	rs76846379	4.15603e-11	-0.464464	-3.62371e-10	0.000238753	0.532924	-3.62371e-10
3668002	rs11251978	3.24931e-12	-1.62681	-1.38635	8.98308e-06	-1.48466	-1.26251
3668164	rs79221132	5.47179e-12	-0.97653	-1.51548	1.91293e-05	-0.501698	-1.48959
3668898	rs7897954	4.30408e-11	-0.429463	-3.62371e-10	0.000272384	0.664708	-3.62371e-10
3669643	rs7095860	1.1084e-11	-1.78611	-3.62371e-10	2.50894e-05	-1.72006	-3.62371e-10
3669784	rs74116130	5.26696e-12	-1.03479	-1.49537	1.88675e-05	-0.557591	-1.44747
3669815	rs12219707	3.82522e-12	-1.43135	-1.41864	9.76211e-06	-1.308	-1.356
3669970	rs7919625	1.66572e-11	0.124617	-1.50338	4.18352e-05	0.306089	-1.51486
3670010	rs150212862	1.18845e-11	-1.71637	-3.62371e-10	2.94173e-05	-1.56092	-3.62371e-10
3670803	rs7070619	1.17246e-11	-0.314561	-1.41536	2.63163e-05	-0.223332	-1.44899
3671190	rs17135522	3.77777e-12	-1.4416	-1.42088	9.61908e-06	-1.3199	-1.35885
3671489	rs151165594	1.33226e-11	-1.60215	-3.62371e-10	2.48504e-05	-1.72963	-3.62371e-10
3671513	rs72767132	3.9709e-12	-1.40023	-1.41239	1.02008e-05	-1.27199	-1.34804
3671810	rs80162176	1.13961e-11	-1.75834	-3.62371e-10	2.74212e-05	-1.63119	-3.62371e-10
3671925	rs72767134	3.78377e-12	-1.4416	-1.41929	9.64164e-06	-1.3199	-1.35651
3672306	rs6601739	1.2482e-11	-0.24437	-1.42295	2.81147e-05	-0.151024	-1.45519
3673153	rs11251979	3.51128e-12	-1.42112	-1.51451	6.33474e-06	-1.58507	-1.51139
3673600	rs17135529	4.08964e-12	-1.2873	-1.49586	1.93326e-05	-0.532736	-1.44798
3674152	rs74116145	4.08759e-12	-1.2873	-1.49636	1.93154e-05	-0.532736	-1.44887
3674184	rs11251980	4.10183e-12	-1.36779	-1.41239	1.05888e-05	-1.23466	-1.34804
3674474	rs1361329	1.16406e-11	-0.296722	-1.44039	2.62676e-05	-0.20495	-1.46922
3675733	rs59874431	3.37311e-12	-1.45852	-1.51725	6.19717e-06	-1.61261	-1.5058
3676216	rs72767137	4.15316e-12	-1.35706	-1.41068	1.07431e-05	-1.22236	-1.34588
3676325	rs10904062	3.54521e-11	-0.623429	-3.62371e-10	0.000221599	0.458365	-3.62371e-10
3676439	rs74773166	1.1071e-11	-1.78729	-3.62371e-10	2.39439e-05	-1.76679	-3.62371e-10
3676508	rs72767139	4.17691e-12	-1.35136	-1.41068	1.08135e-05	-1.21582	-1.34588
3676597	rs60602074	4.09879e-12	-1.28659	-1.49432	1.94062e-05	-0.531625	-1.44529
3677290	rs17135539	1.75291e-11	-1.35503e-10	-1.32775	4.03073e-05	-1.35503e-10	-1.24597
3677358	rs1106278	3.41692e-12	-1.45199	-1.51088	6.55259e-06	-1.54648	-1.51616
3678502	rs115067585	1.16114e-11	-1.73962	-3.62371e-10	2.88067e-05	-1.5819	-3.62371e-10
3678533	rs12220881	4.23258e-12	-1.33984	-1.40896	1.09808e-05	-1.20265	-1.34371
3678983	rs11251981	1.58819e-11	-1.35503e-10	-1.42643	3.56384e-05	-1.35503e-10	-1.36908
3679102	rs11251982	4.04252e-12	-1.37894	-1.41581	1.04121e-05	-1.24747	-1.35207
3680436	rs2275413	4.25137e-12	-1.33984	-1.40453	1.12144e-05	-1.20265	-1.32266
3680569	rs144405967	1.60279e-11	-1.35503e-10	-1.41728	4.02297e-05	-1.35503e-10	-1.2479
3680942	rs7916975	9.81314e-12	-0.447197	-1.46069	2.21344e-05	-0.36011	-1.48526
3681045	rs7920083	2.98739e-12	-1.72272	-1.37449	9.154e-06	-1.48275	-1.24556
3681159	rs7920197	2.9434e-12	-1.73912	-1.37292	8.72816e-06	-1.53201	-1.24394
3681488	rs75976483	8.89441e-11	-1.35503e-10	0.296398	0.000193725	-1.35503e-10	0.323932
3682002	rs7098140	2.95514e-12	-1.74707	-1.361	8.70667e-06	-1.55076	-1.22765
3682523	rs2153235	7.76449e-12	-0.689863	-1.45219	1.66808e-05	-0.649563	-1.47868
3682704	rs9664317	1.17707e-11	-1.726	-3.62371e-10	3.00489e-05	-1.53968	-3.62371e-10
3682775	rs147178508	1.53236e-11	-1.35503e-10	-1.46221	3.27672e-05	-1.35503e-10	-1.45308
3683522	rs149544006	2.96899e-11	-1.35503e-10	-0.800804	5.44683e-05	-1.35503e-10	-0.944887
3683584	rs4615921	1.15599e-11	-1.74407	-3.62371e-10	3.09209e-05	-1.51107	-3.62371e-10
3683786	rs7909512	7.55654e-12	-0.652927	-1.51627	9.86075e-05	1.12693	-1.47829
3684016	rs12260361	1.15055e-11	-1.74879	-3.62371e-10	3.05478e-05	-1.52321	-3.62371e-10
3684148	rs79079890	4.71245e-11	-0.338818	-3.62371e-10	0.000565343	1.39493	-3.62371e-10
3684211	rs59679352	2.96357e-12	-1.58951	-1.5157	1.04209e-05	-1.10958	-1.48912
3684253	rs11251983	2.61596e-11	-0.927393	-3.62371e-10	0.000133412	-0.0490626	-3.62371e-10
3684328	rs7921150	1.15323e-11	-1.74646	-3.62371e-10	3.07327e-05	-1.51718	-3.62371e-10
3684739	rs11251984	3.29458e-12	-1.75491	-1.24442	6.73876e-06	-1.76497	-1.26966
3684990	rs12262514	1.1398e-11	-1.75817	-3.62371e-10	3.00529e-05	-1.53955	-3.62371e-10
3685228	rs112212350	3.0979e-12	-1.76398	-1.2969	6.26067e-06	-1.77238	-1.33584
3685577	rs67469685	1.14278e-11	-1.75557	-3.62371e-10	2.99943e-05	-1.5415	-3.62371e-10
3685693	rs67432703	1.1452e-11	-1.75345	-3.62371e-10	3.01696e-05	-1.53567	-3.62371e-10
3686150	rs79262974	8.08346e-12	-0.597508	-1.50428	8.49003e-05	1.00334	-1.50437
3686158	rs190922957	2.64743e-11	-0.915437	-3.62371e-10	9.16798e-05	-0.424204	-3.62371e-10
3686167	rs7899426	2.73465e-12	-1.68884	-1.49677	5.54927e-06	-1.71113	-1.51771
3686300	rs7899593	2.77951e-12	-1.6692	-1.50013	5.65111e-06	-1.69375	-1.5169
3686313	rs73582273	1.15323e-11	-1.74646	-3.62371e-10	3.07327e-05	-1.51718	-3.62371e-10
3686327	rs7899713	2.74011e-12	-1.68569	-1.49792	5.56599e-06	-1.70836	-1.51747
3686366	rs7899735	1.1452e-11	-1.75345	-3.62371e-10	3.01696e-05	-1.53567	-3.62371e-10
3686435	rs4881184	2.74011e-12	-1.68569	-1.49792	5.56599e-06	-1.70836	-1.51747
3686485	rs4880619	7.75462e-12	-0.781802	-1.36152	0.000106582	1.06843	-1.34201
3686925	rs7916727	1.1452e-11	-1.75345	-3.62371e-10	3.01696e-05	-1.53567	-3.62371e-10
3687102	rs7903758	1.1452e-11	-1.75345	-3.62371e-10	3.01696e-05	-1.53567	-3.62371e-10
3687177	rs72767147	1.19334e-11	-1.71227	-3.62371e-10	2.91028e-05	-1.57167	-3.62371e-10
3687310	rs137982335	1.10786e-11	-1.7866	-3.62371e-10	2.35518e-05	-1.7833	-3.62371e-10
3687678	rs7920622	1.1477e-11	-1.75127	-3.62371e-10	3.0348e-05	-1.52978	-3.62371e-10
3687748	rs77959948	8.24822e-12	-0.574806	-1.50681	8.76782e-05	1.03805	-1.50689
3687804	rs61829714	1.1452e-11	-1.75345	-3.62371e-10	3.01696e-05	-1.53567	-3.62371e-10
3687994	rs2388858	1.1477e-11	-1.75127	-3.62371e-10	3.0348e-05	-1.52978	-3.62371e-10
3688393	rs2388859	1.1452e-11	-1.75345	-3.62371e-10	3.01696e-05	-1.53567	-3.62371e-10
3688411	rs75292789	1.449e-11	-1.35503e-10	-1.51815	3.07783e-05	-1.35503e-10	-1.51569
3688521	rs181385446	1.11096e-11	-1.7838	-3.62371e-10	2.39806e-05	-1.76526	-3.62371e-10
3688649	rs78136854	1.14529e-10	-1.35503e-10	0.549217	0.000410249	-1.35503e-10	1.07426
3689172	rs11251986	1.1358e-11	-1.76169	-3.62371e-10	2.94701e-05	-1.55913	-3.62371e-10
3689257	rs10904063	2.80984e-11	-0.855899	-3.62371e-10	0.000147598	0.051983	-3.62371e-10
3689448	rs10751934	2.87279e-12	-1.62883	-1.5075	5.81173e-06	-1.66892	-1.51371
3689449	rs11251987	3.15596e-12	-1.75698	-1.28534	6.47631e-06	-1.76668	-1.30767
3689466	rs11251988	3.15527e-12	-1.76004	-1.2825	6.47758e-06	-1.7692	-1.30496
3689480	rs11251989	3.15596e-12	-1.75698	-1.28534	6.47631e-06	-1.76668	-1.30767
3689590	rs11251990	3.23263e-12	-1.72951	-1.2888	6.60263e-06	-1.74327	-1.31177
3689611	rs11251991	3.25372e-12	-1.72271	-1.2891	6.55257e-06	-1.73731	-1.32534
3689782	rs12263611	1.16178e-11	-1.73908	-3.62371e-10	3.13071e-05	-1.49866	-3.62371e-10
3689890	rs56281455	2.696e-11	-0.897258	-3.62371e-10	0.000139237	-0.00632733	-3.62371e-10
3690023	rs74116174	5.81839e-12	-0.925584	-1.505	3.08801e-05	-0.0125995	-1.4998
3690057	rs12572942	3.12289e-12	-1.54076	-1.51209	9.7041e-06	-1.18323	-1.48673
3690149	rs76678009	8.33131e-12	-0.553199	-1.51839	9.3599e-05	1.11489	-1.51838
3690181	rs12573672	3.39672e-12	-1.51257	-1.45623	9.56397e-06	-1.18558	-1.49892
3690339	rs76205087	8.04084e-12	-0.588614	-1.51846	8.86501e-05	1.06045	-1.51825
3690408	rs11251992	6.98515e-12	-0.736864	-1.51096	6.33257e-05	0.675863	-1.47008
3690678	rs10904064	2.91383e-12	-1.67398	-1.44816	9.68743e-06	-1.29377	-1.37791
3691029	rs7085518	2.85762e-12	-1.63277	-1.50885	5.78903e-06	-1.67232	-1.51422
3691304	rs2397327	2.99906e-12	-1.67266	-1.42065	9.86213e-06	-1.31386	-1.33995
3691429	rs2397328	3.00874e-12	-1.5826	-1.50749	6.05215e-06	-1.62857	-1.51353
3691740	rs7922321	1.11515e-11	-1.78004	-3.62371e-10	2.75909e-05	-1.62502	-3.62371e-10
3691791	rs7910525	3.10296e-12	-1.69853	-1.36072	1.0145e-05	-1.31451	-1.31102
3691793	rs7910529	3.0986e-12	-1.69853	-1.36213	1.01287e-05	-1.31451	-1.31263
3691806	rs7907254	3.08437e-12	-1.70314	-1.36213	1.00208e-05	-1.32521	-1.31263
3691963	rs3943151	3.07158e-12	-1.66444	-1.40498	1.06648e-05	-1.25825	-1.3173
3692191	rs2129441	3.08722e-12	-1.66444	-1.3999	1.07661e-05	-1.25825	-1.30785
3692923	rs7895754	3.05356e-12	-1.6531	-1.4222	1.06927e-05	-1.23498	-1.33797
3693322	rs4881185	1.13914e-11	-1.75875	-3.62371e-10	2.98446e-05	-1.5465	-3.62371e-10
3693467	rs187467013	1.10786e-11	-1.78659	-3.62371e-10	2.35515e-05	-1.78332	-3.62371e-10
3693792	rs2129442	2.96753e-12	-1.6718	-1.43207	1.00385e-05	-1.2845	-1.35158
3693977	rs77186815	1.1172e-11	-1.7782	-3.62371e-10	2.71706e-05	-1.64037	-3.62371e-10
3694164	rs35908220	2.99043e-12	-1.6608	-1.43539	1.02215e-05	-1.2618	-1.35621
3694459	rs4881186	2.83614e-12	-1.6443	-1.50487	5.72716e-06	-1.68224	-1.51505
3694575	rs74725383	1.13705e-11	-1.76059	-3.62371e-10	2.87595e-05	-1.58354	-3.62371e-10
3694755	rs149560163	3.0248e-11	-1.35503e-10	-0.782179	5.65997e-05	-1.35503e-10	-0.906503
3695003	rs12359488	2.99995e-12	-1.64892	-1.4441	1.04979e-05	-1.22286	-1.36847
3695278	rs12356388	2.9762e-12	-1.65474	-1.44623	1.03431e-05	-1.23469	-1.3715
3695324	rs12359524	2.48908e-11	-0.977111	-3.62371e-10	0.000124268	-0.120063	-3.62371e-10
3695386	rs11251995	2.99737e-12	-1.70651	-1.38736	6.14102e-06	-1.72295	-1.40457
3695498	rs59476649	2.83227e-12	-1.6443	-1.50624	5.73192e-06	-1.68224	-1.51422
3695507	rs76261989	9.57089e-12	-0.419839	-1.51305	0.00011491	1.31758	-1.51593
3695548	rs78579136	1.11595e-11	-1.77932	-3.62371e-10	2.70458e-05	-1.64498	-3.62371e-10
3695568	rs17135571	9.99573e-11	-1.35503e-10	0.413133	0.000276644	-1.35503e-10	0.680224
3695733	rs12217707	3.01106e-12	-1.7039	-1.38542	6.16653e-06	-1.72061	-1.40276
3695782	rs10904066	2.88096e-12	-1.63905	-1.49444	8.95565e-06	-1.23191	-1.51831
3695797	rs12220765	2.71605e-12	-1.74457	-1.44786	6.15217e-06	-1.66538	-1.46033
3695798	rs11251996	7.7233e-12	-0.681872	-1.4655	0.000117373	1.26489	-1.44204
3695880	rs139486384	1.11525e-11	-1.77994	-3.62371e-10	2.35231e-05	-1.78452	-3.62371e-10
3695936	rs113595135	1.1309e-11	-1.76601	-3.62371e-10	2.83167e-05	-1.59905	-3.62371e-10
3696207	rs7919384	2.98771e-12	-1.70124	-1.39586	6.1214e-06	-1.71824	-1.41248
3696241	rs111885216	1.11536e-11	-1.77985	-3.62371e-10	2.69843e-05	-1.64725	-3.62371e-10
3696398	rs112365818	1.13e-11	-1.7668	-3.62371e-10	2.82493e-05	-1.60144	-3.62371e-10
3696537	rs58303943	1.13914e-11	-1.75875	-3.62371e-10	2.98446e-05	-1.5465	-3.62371e-10
3696656	rs118154653	1.75063e-11	-1.35503e-10	-1.32905	4.60492e-05	-1.35503e-10	-1.1128
3696818	rs76069864	1.11798e-11	-1.7775	-3.62371e-10	2.72466e-05	-1.63758	-3.62371e-10
3696983	rs7098197	2.60851e-12	-1.7377	-1.49513	6.01651e-06	-1.65394	-1.49406
3696998	rs11251997	2.57891e-12	-1.75093	-1.49331	5.89447e-06	-1.67629	-1.4922
3697030	rs75573883	2.07676e-10	-1.35503e-10	1.14437	0.000281426	-1.35503e-10	0.697362
3697104	rs11251998	1.16038e-11	-1.74028	-3.62371e-10	3.13523e-05	-1.49722	-3.62371e-10
3697271	rs72767151	2.79152e-12	-1.69609	-1.46894	5.78355e-06	-1.71361	-1.47388
3697616	rs117783102	2.20195e-11	-1.09968	-3.62371e-10	4.85785e-05	-1.05933	-3.62371e-10
3697851	rs1872752	1.45937e-11	-1.66701	0.155987	3.13133e-05	-1.61599	0.117526
3698059	rs1872753	1.5946e-11	-1.42241	-3.62371e-10	6.95173e-05	-0.70093	-3.62371e-10
3698452	rs7073176	6.54658e-12	-1.52159	-0.791079	2.17623e-05	-1.03205	-0.830277
3698574	rs7090831	8.61791e-12	-0.520304	-1.51746	0.000122923	1.37569	-1.50663
3699620	rs10904068	5.57664e-12	-1.76796	-0.705067	1.19926e-05	-1.77611	-0.682107
3699729	rs10508257	4.87181e-12	-1.09528	-1.51286	8.55952e-06	-1.27957	-1.51589
3699789	rs78733046	4.86992e-12	-1.09528	-1.51325	8.55729e-06	-1.27957	-1.51616
3700290	rs12765657	6.89043e-12	-1.69915	-0.562324	1.67474e-05	-1.55554	-0.568723
3700364	rs74844374	9.3872e-11	-1.35503e-10	0.350322	0.000329647	-1.35503e-10	0.855516
3700418	rs35861439	1.63849e-11	-1.39525	-3.62371e-10	7.06204e-05	-0.685187	-3.62371e-10
3700438	rs17135579	4.76754e-12	-1.11544	-1.51434	8.40505e-06	-1.29681	-1.51686
3700499	rs76411114	5.71335e-11	-0.275485	0.129265	0.00125626	1.6557	0.537684
3701067	rs61829741	2.4835e-12	-1.76372	-1.51822	7.43585e-06	-1.42061	-1.51558
3701243	rs61829742	2.4835e-12	-1.76372	-1.51822	7.43585e-06	-1.42061	-1.51558
3701417	rs61294962	4.91794e-12	-1.08169	-1.51703	8.63912e-06	-1.26791	-1.51829
3701470	rs10904069	2.49179e-12	-1.76067	-1.51793	7.42419e-06	-1.42146	-1.5163
3701654	rs12412149	5.72179e-11	-0.316203	0.171459	0.00129768	1.59411	0.631714
3701671	rs11251999	1.70417e-11	-1.35595	-3.62371e-10	7.53826e-05	-0.619929	-3.62371e-10
3701981	rs11593021	5.14565e-12	-1.63517	-0.918288	1.63757e-05	-1.2137	-0.933014
3702052	rs11252000	4.75291e-12	-1.11475	-1.5181	8.39644e-06	-1.29623	-1.51847
3702213	rs61829743	2.50385e-12	-1.75921	-1.51457	7.41508e-06	-1.42056	-1.51843
3702857	rs61829745	2.51075e-12	-1.75646	-1.51457	7.48787e-06	-1.41079	-1.51843
3702876	rs61829746	2.50019e-12	-1.76067	-1.51457	7.40838e-06	-1.42146	-1.51843
3703206	rs6601742	1.08691e-11	-0.2927	-1.51298	0.000156047	1.59039	-1.48274
3703638	rs2397330	2.47969e-12	-1.76936	-1.51411	7.21194e-06	-1.4483	-1.51847
3703719	rs7919717	2.48365e-12	-1.76482	-1.51706	7.35732e-06	-1.42938	-1.51743
3704121	rs150764691	1.56813e-11	-1.35503e-10	-1.43914	3.09211e-05	-1.35503e-10	-1.51107
3704355	rs75443677	5.16661e-12	-1.03251	-1.51689	9.05352e-06	-1.22497	-1.51438
3704555	rs11594259	1.15858e-11	-1.74183	-3.62371e-10	2.3859e-05	-1.77034	-3.62371e-10
3704735	rs74486749	1.13743e-11	-1.76026	-3.62371e-10	2.46063e-05	-1.73951	-3.62371e-10
3705887	rs11592727	5.64803e-12	-1.60837	-0.851932	1.92044e-05	-1.11991	-0.867455
3706018	rs189431562	1.11443e-11	-1.78069	-3.62371e-10	2.41509e-05	-1.75819	-3.62371e-10
3706028	rs11593209	5.52663e-12	-1.59341	-0.888622	1.90583e-05	-1.09129	-0.903709
3706865	rs7084185	2.77059e-12	-1.65632	-1.51623	5.74266e-06	-1.70191	-1.49268
3706894	rs7095969	2.78383e-12	-1.65052	-1.51727	5.72831e-06	-1.70071	-1.49638
3706930	rs7080692	2.85123e-12	-1.62624	-1.51762	5.83087e-06	-1.68119	-1.49815
3707116	rs6601743	2.83542e-12	-1.63249	-1.51693	5.81865e-06	-1.68626	-1.49518
3707315	rs7912035	1.3165e-11	-0.97148	-0.64257	3.86216e-05	-0.599778	-0.688916
3707335	rs55956324	2.77744e-11	-0.867495	-3.62371e-10	0.000139868	-0.0018076	-3.62371e-10
3707355	rs118191421	1.94947e-10	-1.35503e-10	1.08112	0.000620072	-1.35503e-10	1.48733
3707359	rs7912146	2.83626e-12	-1.63249	-1.51663	5.8251e-06	-1.68626	-1.49407
3707479	rs11593871	5.43852e-12	-1.61563	-0.882478	1.83729e-05	-1.13399	-0.897639
3707568	rs77459412	5.48487e-12	-1.04632	-1.4433	9.7704e-06	-1.26207	-1.40108
3707650	rs7909212	6.12111e-11	0.105756	-0.183039	0.000587044	1.45054	-0.0179451
3707666	rs7924299	1.06377e-10	-0.160778	0.636159	0.00276365	1.84797	1.13384
3707748	rs7912685	1.60932e-11	-0.88313	-0.530087	4.87744e-05	-0.545797	-0.509504
3708015	rs4279919	2.8152e-12	-1.63862	-1.51795	5.76429e-06	-1.6912	-1.49963
3708040	rs10458784	1.02325e-10	-0.179338	0.615878	0.00262813	1.82019	1.11133
3708099	rs11252002	5.41765e-12	-1.60837	-0.893577	1.84206e-05	-1.11991	-0.909128
3708264	rs10458785	5.44787e-12	-1.6124	-0.883981	1.81651e-05	-1.16293	-0.880074
3708595	rs10458786	6.75458e-11	0.0603559	-0.0391603	0.000571339	1.36757	0.0379113
3708688	rs11252003	6.95897e-11	0.0993632	-0.0483572	0.000561445	1.35953	0.0284775
3708702	rs12251769	6.95897e-11	0.0993632	-0.0483572	0.000561445	1.35953	0.0284775
3708765	rs10904072	2.50347e-11	-0.971347	-3.62371e-10	0.000125442	-0.110665	-3.62371e-10
3708798	rs7071534	7.15517e-11	0.11797	-0.0391603	0.000615929	1.44271	0.0379113
3708876	rs4503427	1.96139e-11	-0.678901	-0.536469	0.000178274	0.706911	-0.466094
3708979	rs7071810	2.07558e-11	-0.63697	-0.521814	0.000192713	0.769618	-0.450924
3709153	rs117826713	1.52957e-11	-1.35503e-10	-1.46404	3.42809e-05	-1.35503e-10	-1.40792
3709316	rs7097658	3.05354e-12	-1.55691	-1.5184	7.98224e-06	-1.35933	-1.50595
3709741	rs10904073	2.51859e-12	-1.75178	-1.51613	5.23036e-06	-1.76991	-1.51812
3709929	rs117849113	1.97265e-11	-1.35503e-10	-1.20965	3.2883e-05	-1.35503e-10	-1.44955
3710080	rs7904600	2.92298e-12	-1.77473	-1.34427	6.70587e-06	-1.78373	-1.25579
3710148	rs12252155	7.28342e-12	-1.69681	-0.509202	1.96274e-05	-1.76425	-0.201333
3710200	rs72767157	8.70247e-12	-1.33335	-0.694651	5.60973e-05	-0.82867	-0.0867487
3710201	rs61831072	2.79336e-12	-1.64659	-1.51778	6.36499e-06	-1.58399	-1.50771
3710436	rs60584803	6.14227e-12	-1.17384	-1.20257	2.20306e-05	-0.663652	-1.18642
3710626	rs12219804	1.03797e-11	-0.991004	-0.860752	3.89174e-05	-0.396923	-0.884142
3710826	rs117435599	1.4728e-11	-1.35503e-10	-1.50186	3.102e-05	-1.35503e-10	-1.50787
3710887	rs10795061	4.66765e-12	-1.61704	-1.03391	9.14284e-06	-1.56984	-1.1597
3710891	rs7922652	1.19464e-11	-1.71118	-3.62371e-10	4.42886e-05	-1.15178	-3.62371e-10
3710916	rs75694770	1.93535e-10	1.07385	-3.62371e-10	0.000236446	0.523214	-3.62371e-10
3710962	rs10904074	1.0479e-11	-1.14115	-0.701082	3.55945e-05	-0.644475	-0.725839
3711074	rs11252004	3.95337e-12	-1.43112	-1.38592	1.27978e-05	-1.07978	-1.31345
3711122	rs10508258	4.40859e-12	-1.67677	-1.03129	8.70334e-06	-1.62059	-1.15821
3711459	rs10508259	4.57237e-12	-1.73256	-0.939017	1.0945e-05	-1.78639	-0.763237
3711563	rs6601744	9.0968e-12	-1.14115	-0.842536	3.13872e-05	-0.644475	-0.851632
3711794	rs12256130	4.46732e-11	-1.68786	1.29562	0.000188282	-1.10026	1.3957
3711939	rs61831073	3.66718e-12	-1.43714	-1.45505	1.78824e-05	-0.565213	-1.49347
3712035	rs7089769	6.98317e-12	-1.45248	-0.795628	2.35704e-05	-0.960866	-0.821648
3712767	rs117503212	7.58591e-10	-1.35503e-10	2.43985	0.00115081	-1.35503e-10	2.10571
3713583	rs117775390	1.43317e-11	-1.52914	-3.62371e-10	2.34706e-05	-1.78676	-3.62371e-10
3713994	rs17226417	2.21207e-11	-1.0951	-3.62371e-10	0.000119008	-0.163314	-3.62371e-10
3714170	rs11252005	4.16317e-11	1.05143	-1.51418	0.0574403	7.53353	-1.51753
3714893	rs11252006	7.17804e-12	-0.704779	-1.5158	0.000430277	2.63848	-1.51656
3715036	rs11252007	5.49301e-11	1.33134	-1.51689	0.162108	8.56355	-1.51004
3715205	rs9733856	6.78772e-12	-0.760529	-1.51597	0.000365239	2.47439	-1.51634
3715263	rs12571616	7.08119e-12	-0.716928	-1.51724	0.000369704	2.48494	-1.51474
3715765	rs11252010	6.12917e-12	-0.958501	-1.42005	1.40084e-05	-0.897349	-1.4055
3716155	rs4880620	8.11423e-12	-1.29566	-0.802334	3.95292e-05	-0.454239	-0.811228
3716205	rs4633344	6.88675e-12	-0.744146	-1.51787	0.000379454	2.5077	-1.51147
3716976	rs11252011	4.05878e-12	-1.36901	-1.42172	8.54429e-06	-1.41278	-1.38446
3717292	rs112219017	2.248e-11	-1.07898	-3.62371e-10	4.10797e-05	-1.22699	-3.62371e-10
3717380	rs183712748	8.28657e-12	-1.00866	-1.06832	1.86916e-05	-1.11787	-0.896568
3717392	rs143711193	6.39277e-12	-0.92375	-1.41269	1.67207e-05	-0.778882	-1.34698
3717423	rs10751935	6.15418e-11	-0.569442	0.497548	0.000198281	0.334889	0.0122921
3717736	rs61831074	2.34027e-11	-1.03876	-3.62371e-10	0.000173323	0.212653	-3.62371e-10
3717846	rs12358414	2.1083e-11	-1.14314	-3.62371e-10	3.66534e-05	-1.341	-3.62371e-10
3717925	rs72767166	2.29971e-11	-1.05624	-3.62371e-10	0.00016843	0.184013	-3.62371e-10
3718285	rs4567349	6.85701e-12	-1.58884	-0.677499	3.18358e-05	-0.955685	-0.526229
3719164	rs6601745	6.71105e-12	-1.58004	-0.707812	3.01529e-05	-0.977406	-0.558819
3719692	rs11252013	6.64164e-12	-1.6008	-0.697456	1.6715e-05	-1.54986	-0.576344
3719874	rs143627057	2.24042e-11	-1.35503e-10	-1.08236	3.52884e-05	-1.35503e-10	-1.37895
3720304	rs10904077	6.2407e-12	-1.64653	-0.713991	1.57216e-05	-1.62157	-0.565902
3720398	rs74113415	2.88017e-11	-1.47211	0.640929	4.74638e-05	-1.71347	0.630928
3720528	rs11252014	7.41931e-11	-1.78726	1.90232	0.000177247	-1.76053	1.99557
3720903	rs66731395	3.4413e-11	-1.78545	1.13228	7.94252e-05	-1.75894	1.19124
3720938	rs187616829	1.07128e-10	0.482414	-3.62371e-10	0.000182306	0.263183	-3.62371e-10
3721248	rs4881189	6.45433e-12	-1.78052	-0.546337	1.57388e-05	-1.77889	-0.407485
3721261	rs4881190	6.74596e-12	-1.76108	-0.521587	1.65025e-05	-1.75795	-0.381037
3721271	rs12771533	1.2689e-11	-1.65087	-3.62371e-10	2.73992e-05	-1.63199	-3.62371e-10
3721768	rs11252015	3.7139e-11	-1.78667	1.20973	8.29974e-05	-1.7604	1.2367
3721781	rs11252016	7.25033e-12	-1.74399	-0.466571	1.65742e-05	-1.75519	-0.379472
3721900	rs11252017	5.14738e-12	-1.58151	-0.971609	2.10117e-05	-0.883607	-1.01382
3721991	rs4880621	7.61398e-12	-1.7575	-0.404121	1.75008e-05	-1.76665	-0.313614
3722007	rs139148383	1.67008e-11	-1.35503e-10	-1.37615	3.60589e-05	-1.35503e-10	-1.35735
3722280	rs4880622	7.73692e-12	-1.75472	-0.39089	1.77846e-05	-1.76432	-0.299857
3723217	rs10904078	3.59872e-11	-1.78132	1.17288	7.61105e-05	-1.77223	1.16191
3723382	rs11252018	1.82029e-11	-1.29003	-3.62371e-10	3.49278e-05	-1.38922	-3.62371e-10
3723389	rs11252019	1.82029e-11	-1.29003	-3.62371e-10	3.49278e-05	-1.38922	-3.62371e-10
3723609	rs11252020	7.03385e-12	-1.68878	-0.5521	1.67737e-05	-1.65622	-0.466476
3723622	rs150570181	1.44861e-11	-1.51842	-3.62371e-10	2.67718e-05	-1.65516	-3.62371e-10
3723698	rs11252021	3.58876e-11	-1.78087	1.16965	7.88559e-05	-1.77068	1.19579
3724018	rs61831080	2.58574e-11	-0.939013	-3.62371e-10	0.000187399	0.290736	-3.62371e-10
3724236	rs75142075	8.97696e-12	-1.07002	-0.926925	0.0011543	3.10319	-0.994445
3724354	rs144580647	1.63816e-11	-1.39545	-3.62371e-10	3.33554e-05	-1.43529	-3.62371e-10
3724490	rs10904079	7.60668e-12	-0.799084	-1.3635	0.00191148	4.02283	-1.4097
3724546	rs11252022	2.04136e-11	-1.17541	-3.62371e-10	3.56846e-05	-1.36779	-3.62371e-10
3724611	rs12412703	2.48161e-11	0.484444	-1.46456	0.0381878	6.96786	-1.36009
3724752	rs873207	2.18996e-11	0.379055	-1.4842	0.0292971	6.75976	-1.41702
3724922	rs71477831	4.40888e-11	-0.405404	-3.62371e-10	7.87012e-05	-0.576848	-3.62371e-10
3724931	rs873208	2.34498e-11	0.103435	-1.14018	0.0174785	6.01598	-1.18976
3724961	rs78281408	1.46119e-11	-1.35503e-10	-1.50977	3.31563e-05	-1.35503e-10	-1.44127
3725167	rs117235615	1.12988e-11	-1.76691	-3.62371e-10	2.38662e-05	-1.77004	-3.62371e-10
3726391	rs2388852	1.94055e-11	-0.0934619	-1.13259	0.011062	5.56667	-1.1979
3726611	rs2077643	1.96238e-11	-0.9286	-0.286268	0.000430659	1.24716	-0.124352
3726919	rs3889857	7.00628e-12	-0.915186	-1.32962	0.00142197	3.70662	-1.38933
3727039	rs10736976	1.94364e-11	-0.985576	-0.238885	0.000431338	1.19837	-0.0739805
3727913	rs7100092	4.63815e-11	-1.03414	0.679427	6.00985e-05	-1.48834	0.641816
3727947	rs7100211	4.64591e-11	-1.03247	0.679427	6.12593e-05	-1.46921	0.641816
3727949	rs61831081	2.07759e-11	-1.15782	-3.62371e-10	4.40575e-05	-1.15701	-3.62371e-10
3728452	rs113925720	2.12151e-11	0.363553	-1.50045	0.0265037	6.671	-1.42847
3728503	rs11252024	5.86862e-12	-1.74373	-0.678258	1.4499e-05	-1.72131	-0.547119
3728558	rs11252025	2.01846e-11	-1.18669	-3.62371e-10	3.53532e-05	-1.37712	-3.62371e-10
3728834	rs11252026	4.33486e-12	-1.24003	-1.4849	7.91846e-06	-1.42098	-1.45233
3728948	rs11252027	4.62779e-12	-1.18669	-1.47284	8.50668e-06	-1.37712	-1.42454
3728965	rs17135610	2.13306e-11	0.341991	-1.47346	0.0265408	6.62819	-1.38426
3728986	rs7101350	2.0576e-11	-0.9286	-0.238885	0.000452907	1.24716	-0.0739805
3729202	rs10795063	3.22229e-12	-1.73604	-1.28548	3.08311e-05	-0.171142	-1.34284
3729242	rs4465277	6.76465e-12	-0.943665	-1.33623	0.00131619	3.63478	-1.39479
3729313	rs150115534	2.7291e-11	-1.35503e-10	-0.885054	5.18462e-05	-1.35503e-10	-0.994225
3729476	rs56399937	1.1444e-11	-1.75414	-3.62371e-10	2.54855e-05	-1.7044	-3.62371e-10
3729727	rs11252028	2.17715e-11	0.0446379	-1.15565	0.0157582	5.94216	-1.21954
3730051	rs10795064	6.92481e-12	-0.930235	-1.32627	0.00137293	3.66875	-1.38656
3730104	rs11252029	4.17978e-12	-1.2502	-1.51115	7.5368e-06	-1.42929	-1.49342
3730477	rs150483490	1.74616e-11	-1.33161	-3.62371e-10	2.36995e-05	-1.77705	-3.62371e-10
3730563	rs12359426	4.54324e-12	-1.19734	-1.48063	8.2499e-06	-1.38591	-1.44639
3730704	rs10904080	1.89978e-11	-0.0730996	-1.17419	0.0111055	5.60903	-1.23635
3730833	rs61831082	2.35082e-11	-1.03426	-3.62371e-10	0.000169476	0.190204	-3.62371e-10
3731067	rs11252030	4.15833e-12	-1.25525	-1.51125	7.50744e-06	-1.43341	-1.4932
3731269	rs11252031	2.104e-11	0.0334482	-1.17863	0.013777	5.82862	-1.24037
3731394	rs74539728	2.04533e-11	0.322681	-1.49615	0.024489	6.58976	-1.42629
3731533	rs72767179	4.37457e-12	-1.20263	-1.51317	7.80925e-06	-1.39027	-1.49693
3731656	rs11252033	7.16656e-12	-0.915186	-1.307	0.00144897	3.70662	-1.37052
3732050	rs6601746	4.79033e-11	-1.15559	0.83316	6.65041e-05	-1.53949	0.794251
3732215	rs6601747	4.21482e-11	-1.16503	0.714612	5.87806e-05	-1.5454	0.676701
3732349	rs61831084	2.35082e-11	-1.03426	-3.62371e-10	0.000169476	0.190204	-3.62371e-10
3732577	rs78803196	1.20538e-11	-1.70223	-3.62371e-10	3.77665e-05	-1.31108	-3.62371e-10
3732747	rs10508260	2.33184e-11	0.0871518	-1.12952	0.0175891	6.02923	-1.19669
3732975	rs11252034	7.60356e-12	-0.870795	-1.2922	0.00163863	3.81721	-1.3581
3733041	rs11252035	7.66003e-12	-0.870795	-1.2848	0.00164889	3.81721	-1.35186
3733275	rs11593610	4.11133e-12	-1.26078	-1.51708	7.37806e-06	-1.43792	-1.50607
3733386	rs2129446	7.34538e-12	-0.900005	-1.29753	0.00153264	3.74463	-1.35239
3733536	rs80211347	6.1367e-11	-0.0747381	-3.62371e-10	0.000149082	0.0619924	-3.62371e-10
3733586	rs61831085	2.29047e-11	-1.06027	-3.62371e-10	0.000162458	0.147913	-3.62371e-10
3733731	rs10508261	1.28687e-11	-1.30494	-0.331876	0.000240419	0.682912	-0.143033
3734000	rs17135648	1.32116e-10	-1.35503e-10	0.692066	0.000497202	-1.35503e-10	1.26649
3734123	rs7086246	1.39583e-11	-1.23318	-0.322363	0.000333768	1.00073	-0.132793
3734454	rs4881192	1.22614e-11	-0.171888	-1.51326	0.0105175	5.78549	-1.4672
3734547	rs4881193	1.29165e-11	-0.118655	-1.51445	0.0117506	5.90025	-1.47109
3734857	rs4881194	1.21761e-11	-0.176952	-1.51518	0.0103356	5.77452	-1.47368
3735372	rs11252036	5.00516e-12	-1.75758	-0.823562	1.34347e-05	-1.71475	-0.629917
3735375	rs7903138	3.30381e-11	-1.6732	0.979252	7.47888e-05	-1.77039	1.14255
3735552	rs4880623	7.39871e-12	-1.68921	-0.501093	1.49098e-05	-1.76699	-0.473503
3735711	rs77097015	1.07438e-11	-0.299522	-1.51776	0.00796699	5.55652	-1.51596
3735772	rs11252037	4.28999e-12	-1.76735	-0.967972	1.01512e-05	-1.73057	-0.894344
3735779	rs61831086	2.30965e-11	-1.05193	-3.62371e-10	0.000164681	0.161506	-3.62371e-10
3735925	rs2388853	3.49658e-11	-1.34349	0.706247	0.000630788	0.470207	1.03426
3736463	rs11252038	4.23933e-12	-1.76735	-0.979851	1.02633e-05	-1.73057	-0.883364
3736485	rs11252039	4.31073e-12	-1.75488	-0.97562	1.02546e-05	-1.71056	-0.904219
3736805	rs10751937	3.01469e-11	-1.68196	0.896428	6.84358e-05	-1.77365	1.05704
3737199	rs1906145	1.05584e-11	-0.317374	-1.51732	0.0076512	5.51679	-1.51668
3737388	rs11252040	4.06727e-12	-1.76735	-1.02128	9.58418e-06	-1.73057	-0.951826
3737615	rs12218418	4.05356e-12	-1.76619	-1.02582	9.55645e-06	-1.72862	-0.956668
3737632	rs138410769	1.59261e-11	-1.42365	-3.62371e-10	4.82035e-05	-1.06708	-3.62371e-10
3737678	rs7923221	1.22825e-11	-1.25375	-0.429687	0.000254055	0.843546	-0.248501
3737864	rs11252041	4.07036e-12	-1.76735	-1.02052	9.3918e-06	-1.73057	-0.972103
3737978	rs7923636	7.29702e-12	-1.66993	-0.534211	1.46612e-05	-1.75103	-0.506275
3738103	rs7895630	2.87581e-11	-1.6862	0.853512	6.31166e-05	-1.77515	0.97763
3738246	rs6601748	7.12768e-12	-1.69341	-0.534211	1.44795e-05	-1.7635	-0.506275
3738283	rs7070699	3.48761e-11	-1.22912	0.589315	5.486e-05	-1.5847	0.64698
3738284	rs6601749	2.80762e-11	-1.7102	0.853512	6.26605e-05	-1.78241	0.97763
3738517	rs12779859	1.13643e-11	-1.30904	-0.452088	0.000218922	0.718911	-0.272703
3738772	rs61831087	2.32911e-11	-1.04354	-3.62371e-10	0.000166943	0.175146	-3.62371e-10
3738912	rs10466268	6.86581e-12	-1.68791	-0.577143	2.60552e-05	-1.13368	-0.548613
3739439	rs4881195	1.18099e-11	-1.24199	-0.480676	0.000246769	0.869564	-0.303618
3739489	rs12571407	1.15761e-11	-0.230685	-1.51198	0.00925143	5.7085	-1.51848
3739510	rs4881197	6.70408e-12	-1.70379	-0.585106	2.41922e-05	-1.19978	-0.556696
3739629	rs4881198	2.68522e-11	-1.66869	0.767432	5.81592e-05	-1.76863	0.889307
3739802	rs12572864	1.13992e-11	-0.247132	-1.51094	0.0089238	5.67236	-1.51839
3739851	rs144845021	1.10712e-11	-1.78726	-3.62371e-10	2.35359e-05	-1.78398	-3.62371e-10
3739921	rs61831102	1.17712e-11	-0.225453	-1.5005	0.009077	5.68611	-1.51511
3740059	rs79103627	1.77559e-11	0.191834	-1.50673	0.0227073	6.60543	-1.51749
3740909	rs2220306	1.13872e-11	-1.24559	-0.513529	0.000238005	0.89746	-0.367675
3741223	rs11252042	3.8258e-12	-1.74323	-1.10661	9.00418e-06	-1.6814	-1.06342
3741605	rs78201511	1.14267e-11	-0.247132	-1.50852	0.00892806	5.67236	-1.51791
3741889	rs3852451	1.16149e-11	-0.230685	-1.50864	0.00925595	5.7085	-1.51799
3741965	rs78500104	5.13153e-11	-0.253622	-3.62371e-10	0.000123769	-0.124088	-3.62371e-10
3742044	rs17135672	3.2084e-11	-1.15559	0.432334	4.73598e-05	-1.53949	0.454763
3742161	rs12218282	3.8939e-12	-1.75558	-1.07662	9.30213e-06	-1.70109	-1.01117
3742761	rs61831103	2.41178e-11	-1.00866	-3.62371e-10	0.000176631	0.231554	-3.62371e-10
3743050	rs4001953	1.12226e-11	-1.25959	-0.514091	0.000238971	0.901258	-0.367422
3743058	rs11252043	3.6471e-12	-1.76073	-1.13695	8.47765e-06	-1.70974	-1.09534
3743084	rs12218626	3.59221e-12	-1.77589	-1.13695	8.24229e-06	-1.73789	-1.09534
3743367	rs61831104	2.49934e-11	-0.972997	-3.62371e-10	0.000187025	0.288737	-3.62371e-10
3743379	rs2892619	3.99646e-11	-0.0587555	-0.444861	0.011108	4.6663	-0.293391
3743894	rs7095480	1.12338e-11	-0.265301	-1.50738	0.00857957	5.63231	-1.51768
3744195	rs61831105	2.44365e-11	-0.995532	-3.62371e-10	0.000180398	0.252662	-3.62371e-10
3744258	rs6601750	3.70043e-11	-0.164546	-0.416029	0.00932295	4.46033	-0.262605
3744446	rs12572490	1.15314e-11	-0.247132	-1.4994	0.00895593	5.67236	-1.5148
3744519	rs61831106	2.42276e-11	-1.00412	-3.62371e-10	0.000177926	0.238863	-3.62371e-10
3744575	rs2388854	8.37613e-12	-1.63885	-0.427376	1.63195e-05	-1.72881	-0.421338
3744748	rs1872759	3.85208e-11	-0.102345	-0.438068	0.0102824	4.58182	-0.286135
3744925	rs1872758	3.75237e-11	-0.121776	-0.444861	0.0098291	4.54399	-0.293391
3745801	rs11252044	4.57346e-12	-1.15357	-1.51777	8.11308e-06	-1.34967	-1.49936
3746026	rs61831107	2.55489e-11	-0.951018	-3.62371e-10	0.000193688	0.323744	-3.62371e-10
3746104	rs2388855	2.08209e-11	0.35132	-1.50697	0.0236623	6.64673	-1.51759
3746114	rs2171303	6.88344e-11	0.440789	-0.400697	0.0218177	5.29421	-0.246244
3746447	rs7893957	1.80018e-11	-0.873438	-0.427703	0.000543942	1.6314	-0.275067
3746775	rs2129445	8.14905e-12	-1.63322	-0.460492	1.58427e-05	-1.72525	-0.454547
3746971	rs145656143	1.50173e-11	-1.35503e-10	-1.48241	3.55325e-05	-1.35503e-10	-1.37206
3747035	rs2129444	2.53244e-11	-0.959841	-3.62371e-10	0.00019099	0.309713	-3.62371e-10
3748215	rs7917601	2.69718e-11	-1.6398	0.742979	5.74788e-05	-1.75622	0.865129
3748756	rs7906487	7.66913e-12	-1.60963	-0.544775	1.47827e-05	-1.70998	-0.539071
3748936	rs7906744	7.77136e-12	-1.5889	-0.552267	1.53236e-05	-1.70014	-0.512975
3748979	rs61831109	2.55489e-11	-0.951018	-3.62371e-10	0.000193688	0.323744	-3.62371e-10
3748989	rs80275326	1.70813e-11	-1.35363	-3.62371e-10	3.47062e-05	-1.39559	-3.62371e-10
3749628	rs17135690	3.17333e-11	-1.35503e-10	-0.734244	0.000102279	-1.35503e-10	-0.314803
3750361	rs112026274	3.00073e-11	-0.790171	-3.62371e-10	0.000249048	0.575138	-3.62371e-10
3750413	rs112283705	3.0013e-11	-0.78998	-3.62371e-10	0.00022947	0.493268	-3.62371e-10
3750887	rs61831110	3.17833e-11	-0.73267	-3.62371e-10	0.00025723	0.607463	-3.62371e-10
3750990	rs61831111	3.27895e-11	-0.701503	-3.62371e-10	0.000269568	0.654313	-3.62371e-10
3751006	rs61831112	3.27895e-11	-0.701503	-3.62371e-10	0.000269568	0.654313	-3.62371e-10
3751274	rs10508262	8.79201e-12	-0.500351	-1.51742	0.00180103	4.06369	-1.51008
3751408	rs7915928	1.09273e-11	-1.28904	-0.511304	0.000212274	0.696839	-0.28147
3751733	rs61831113	3.24599e-11	-0.711606	-3.62371e-10	0.000265512	0.639152	-3.62371e-10
3752351	rs4881203	1.06604e-11	-1.26131	-0.563765	0.000222973	0.804228	-0.339685
3752397	rs61831114	2.9331e-11	-0.812967	-3.62371e-10	0.000227731	0.485659	-3.62371e-10
3752730	rs17135698	2.63803e-12	-1.70343	-1.51815	5.28177e-06	-1.76839	-1.50985
3752985	rs7921058	8.40577e-11	0.0199678	0.219925	0.00905738	3.63354	0.535285
3753044	rs4881204	1.04052e-11	-1.3096	-0.539706	0.000190326	0.650669	-0.344436
3753131	rs61831115	3.11579e-11	-0.752542	-3.62371e-10	0.000249629	0.577471	-3.62371e-10
3753239	rs72769304	8.72906e-12	-0.506885	-1.51807	0.00125753	3.70657	-1.51217
3753307	rs4881205	7.58985e-11	-0.0178	0.155586	0.00811153	3.62378	0.434753
3753699	rs4131577	1.68385e-11	-1.25412	-0.113821	3.11289e-05	-1.46717	-0.0371996
3753752	rs61831116	3.31239e-11	-0.691355	-3.62371e-10	0.000273698	0.66952	-3.62371e-10
3753772	rs66529620	2.62089e-12	-1.70984	-1.51826	5.26944e-06	-1.77137	-1.50921
3753869	rs61831117	3.34976e-11	-0.680138	-3.62371e-10	0.00027833	0.6863	-3.62371e-10
3754249	rs61831118	3.17833e-11	-0.73267	-3.62371e-10	0.00025723	0.607463	-3.62371e-10
3754315	rs11252045	1.31586e-10	-1.35503e-10	0.688053	0.000293215	-1.35503e-10	0.738401
3754729	rs72769306	3.21351e-11	-0.721662	-3.62371e-10	0.000261529	0.624037	-3.62371e-10
3754753	rs72769307	3.24599e-11	-0.711606	-3.62371e-10	0.000265512	0.639152	-3.62371e-10
3754781	rs11597829	1.33326e-11	-1.37924	-0.222163	0.000139565	-0.00421061	0.000235029
3754958	rs61831119	3.21351e-11	-0.721662	-3.62371e-10	0.000261529	0.624037	-3.62371e-10
3755020	rs72769309	3.24599e-11	-0.711606	-3.62371e-10	0.000265512	0.639152	-3.62371e-10
3755632	rs61831125	3.4548e-11	-0.649262	-3.62371e-10	0.000291445	0.732346	-3.62371e-10
3755965	rs7068405	3.1301e-12	-1.7836	-1.26694	7.8004e-06	-1.65597	-1.23236
3756074	rs12355393	1.9222e-11	-1.23555	-3.62371e-10	4.28008e-05	-1.18595	-3.62371e-10
3756238	rs61831126	3.27895e-11	-0.701503	-3.62371e-10	0.000269568	0.654313	-3.62371e-10
3756252	rs12570318	9.22104e-12	-0.451669	-1.51845	0.00164411	3.97808	-1.51563
3756277	rs72769311	2.54622e-12	-1.73869	-1.51831	5.21219e-06	-1.78262	-1.50889
3757012	rs11252048	2.8838e-12	-1.63222	-1.50028	5.67915e-06	-1.68777	-1.51794
3757013	rs11252049	2.85156e-12	-1.64346	-1.50028	5.62846e-06	-1.69673	-1.51794
3757044	rs61831127	3.49449e-11	-0.637837	-3.62371e-10	0.000296438	0.749332	-3.62371e-10
3757387	rs61831128	3.56835e-11	-0.616921	-3.62371e-10	0.000305779	0.780358	-3.62371e-10
3758356	rs61831129	3.24599e-11	-0.711606	-3.62371e-10	0.000265512	0.639152	-3.62371e-10
3758719	rs72769316	3.17833e-11	-0.73267	-3.62371e-10	0.00025723	0.607463	-3.62371e-10
3759378	rs117543901	1.20647e-11	-1.70132	-3.62371e-10	2.70521e-05	-1.64474	-3.62371e-10
3760175	rs149529576	1.13298e-11	-1.76418	-3.62371e-10	2.50409e-05	-1.722	-3.62371e-10
3760540	rs11599523	1.33111e-11	-1.60301	-3.62371e-10	2.61576e-05	-1.67836	-3.62371e-10
3760813	rs17135711	3.17919e-12	-1.76261	-1.27237	8.82327e-06	-1.54338	-1.22173
3760874	rs61831130	3.41926e-11	-0.6596	-3.62371e-10	0.000286993	0.716952	-3.62371e-10
3761111	rs17325819	9.48675e-12	-1.75112	-0.19059	3.74954e-05	-1.20047	-0.117816
3761322	rs56095680	7.91337e-12	-0.605285	-1.51777	0.00131106	3.74021	-1.50412
3761821	rs61831131	3.14683e-11	-0.742629	-3.62371e-10	0.000253395	0.592444	-3.62371e-10
3761829	rs75261341	1.87119e-11	-0.689648	-0.572804	7.95977e-05	-0.10471	-0.460811
3761833	rs75068396	1.46066e-11	-1.35503e-10	-1.51014	3.3299e-05	-1.35503e-10	-1.43698
3761990	rs11252052	3.04495e-12	-1.77319	-1.30493	7.8494e-06	-1.61054	-1.27153
3762128	rs61831132	3.17833e-11	-0.73267	-3.62371e-10	0.00025723	0.607463	-3.62371e-10
3762183	rs55884779	8.51612e-12	-0.545257	-1.50439	0.00147131	3.86915	-1.51775
3762287	rs11252053	5.66362e-12	-1.26847	-1.18908	1.86888e-05	-0.88457	-1.13001
3763279	rs74604582	1.50423e-11	-1.35503e-10	-1.48074	3.16689e-05	-1.35503e-10	-1.48717
3763582	rs72769322	8.15891e-12	-0.57546	-1.51704	0.00139451	3.80449	-1.5067
3763585	rs61831133	3.21351e-11	-0.721662	-3.62371e-10	0.000261529	0.624037	-3.62371e-10
3763602	rs61831134	3.21351e-11	-0.721662	-3.62371e-10	0.000261529	0.624037	-3.62371e-10
3763815	rs61831135	3.21351e-11	-0.721662	-3.62371e-10	0.000261529	0.624037	-3.62371e-10
3763985	rs61831136	3.20735e-11	-0.723582	-3.62371e-10	0.000268783	0.651398	-3.62371e-10
3764060	rs17228134	8.53704e-12	-0.52921	-1.51799	0.00154438	3.90334	-1.50347
3764131	rs17325889	8.80389e-12	-0.498431	-1.51799	0.00164851	3.96859	-1.50347
3764407	rs61831137	3.4548e-11	-0.649262	-3.62371e-10	0.000291445	0.732346	-3.62371e-10
3764605	rs17228197	2.49263e-12	-1.76534	-1.51293	1.67447e-05	-0.663163	-1.46126
3764776	rs72769326	1.9033e-11	-1.24544	-3.62371e-10	2.39226e-05	-1.76768	-3.62371e-10
3764857	rs17135713	4.3449e-11	-1.35503e-10	-0.420022	0.000110727	-1.35503e-10	-0.23544
3764957	rs147764672	2.2705e-11	-1.35503e-10	-1.06902	4.86974e-05	-1.35503e-10	-1.05688
3765346	rs4488095	1.03407e-11	-1.7271	-0.128423	4.13167e-05	-1.11291	-0.108332
3765356	rs4528214	2.63775e-12	-1.77689	-1.44479	6.722e-06	-1.57295	-1.46417
3765639	rs2129448	2.64052e-12	-1.77405	-1.44659	6.63514e-06	-1.58441	-1.46571
3765644	rs2129447	2.62435e-12	-1.78019	-1.44659	6.82834e-06	-1.55571	-1.46571
3766472	rs10751938	2.63206e-12	-1.77526	-1.44858	6.65051e-06	-1.58002	-1.46779
3766644	rs2388861	5.7799e-12	-0.94165	-1.49557	0.000126803	1.38236	-1.48223
3766696	rs6601751	1.24359e-11	-1.73991	0.0688844	5.13418e-05	-1.15759	0.15359
3766756	rs61831153	3.34976e-11	-0.680138	-3.62371e-10	0.00027833	0.6863	-3.62371e-10
3766794	rs61831154	3.31239e-11	-0.691355	-3.62371e-10	0.000273698	0.66952	-3.62371e-10
3766811	rs2388860	2.64464e-12	-1.77979	-1.43928	6.85265e-06	-1.55844	-1.45943
3766814	rs11252054	7.33846e-12	-0.685161	-1.51332	0.00152334	3.90134	-1.51519
3766944	rs9702253	3.71002e-12	-1.40185	-1.47872	4.5812e-05	0.374808	-1.49277
3766959	rs11252055	2.74494e-12	-1.71019	-1.47166	8.02699e-06	-1.34747	-1.51223
3767058	rs7922282	2.65837e-12	-1.7784	-1.43549	6.82505e-06	-1.56576	-1.45615
3767126	rs9702252	2.65096e-12	-1.77741	-1.43928	6.76155e-06	-1.57183	-1.45943
3767147	rs7908261	2.63638e-12	-1.77741	-1.44479	6.72952e-06	-1.57183	-1.46417
3767186	rs7923384	2.65424e-12	-1.77526	-1.44019	6.74363e-06	-1.58002	-1.45389
3767441	rs10904084	2.64014e-12	-1.7778	-1.44298	6.8135e-06	-1.56099	-1.46261
3767522	rs12570343	6.69498e-12	-0.807263	-1.48299	0.000900067	3.37671	-1.51675
3767923	rs7088889	2.65149e-12	-1.77351	-1.44298	6.63874e-06	-1.58697	-1.46261
3768173	rs4001951	2.65214e-12	-1.77351	-1.44273	6.63793e-06	-1.58697	-1.46274
3768175	rs4001950	2.63311e-12	-1.77274	-1.45071	6.63323e-06	-1.57538	-1.47504
3768403	rs61831155	3.64831e-11	-0.594761	-3.62371e-10	0.000315967	0.813131	-3.62371e-10
3768427	rs61831156	3.53115e-11	-0.627402	-3.62371e-10	0.000301066	0.764822	-3.62371e-10
3768451	rs72769337	3.68728e-11	-0.584137	-3.62371e-10	0.000320959	0.828808	-3.62371e-10
3768468	rs72769338	8.6154e-12	-0.521416	-1.51664	0.00137004	3.79111	-1.51103
3768527	rs61831157	3.60612e-11	-0.606394	-3.62371e-10	0.000310581	0.795939	-3.62371e-10
3768754	rs11252056	3.53115e-11	-0.627402	-3.62371e-10	0.000301066	0.764822	-3.62371e-10
3768760	rs11252057	3.34976e-11	-0.680138	-3.62371e-10	0.00027833	0.6863	-3.62371e-10
3768782	rs140848809	1.61601e-11	-1.35503e-10	-1.40906	3.25261e-05	-1.35503e-10	-1.46046
3768876	rs61831158	3.60612e-11	-0.606394	-3.62371e-10	0.000310581	0.795939	-3.62371e-10
3768966	rs72769341	3.72683e-11	-0.573467	-3.62371e-10	0.000326045	0.84453	-3.62371e-10
3768994	rs61831159	3.68728e-11	-0.584137	-3.62371e-10	0.000320959	0.828808	-3.62371e-10
3769134	rs11252058	4.04796e-12	-1.46672	-1.32668	8.27416e-06	-1.54767	-1.2817
3769239	rs2388862	3.75762e-12	-1.38345	-1.48437	4.71395e-05	0.407901	-1.49729
3769322	rs4881207	3.72383e-12	-1.39372	-1.48313	4.60648e-05	0.383857	-1.49631
3769727	rs7094467	3.01931e-12	-1.64866	-1.43793	9.89926e-06	-1.27491	-1.37513
3769785	rs7077025	3.11832e-12	-1.6494	-1.40492	9.08787e-06	-1.28931	-1.44626
3769918	rs139204410	2.25054e-11	-1.07785	-3.62371e-10	7.26601e-05	-0.656714	-3.62371e-10
3770014	rs7094797	3.10812e-12	-1.57132	-1.48627	5.67215e-06	-1.77263	-1.43431
3770085	rs7080817	2.81425e-12	-1.69329	-1.46362	5.76141e-06	-1.78277	-1.40856
3770562	rs2171300	2.87109e-12	-1.70716	-1.42976	6.00645e-06	-1.77708	-1.37259
3770571	rs2171299	2.78972e-12	-1.76445	-1.40122	6.50735e-06	-1.73302	-1.33656
3770581	rs79201692	2.95099e-11	-0.806884	-3.62371e-10	0.000200451	0.358066	-3.62371e-10
3770591	rs118107676	1.1134e-11	-1.78161	-3.62371e-10	2.38457e-05	-1.7709	-3.62371e-10
3770670	rs58393652	1.46324e-11	-1.74507	0.236701	6.54579e-05	-0.881466	0.120367
3770880	rs4881208	2.58908e-12	-1.75349	-1.48682	5.84123e-06	-1.74781	-1.42975
3771084	rs7069135	3.36673e-12	-1.77822	-1.19945	1.22276e-05	-1.6837	-0.755118
3771168	rs4881209	2.58559e-12	-1.78726	-1.4544	8.30112e-06	-1.33879	-1.48733
3771273	rs2171298	1.36752e-11	-1.57602	-3.62371e-10	3.16185e-05	-1.48876	-3.62371e-10
3771451	rs11252059	1.47316e-11	-1.50161	-3.62371e-10	4.35745e-05	-1.16803	-3.62371e-10
3771622	rs2171297	1.35859e-11	-1.58258	-3.62371e-10	3.13728e-05	-1.49657	-3.62371e-10
3771714	rs7910472	5.04828e-12	-1.74301	-0.829554	1.24801e-05	-1.77997	-0.638403
3771717	rs7898664	5.26837e-12	-1.71899	-0.810896	1.27238e-05	-1.78338	-0.615654
3771730	rs12778968	1.59683e-11	-1.71546	0.294454	7.82726e-05	-0.758497	0.176189
3771752	rs7895469	5.51034e-12	-1.72313	-0.761858	1.34615e-05	-1.78231	-0.560369
3771779	rs11592787	9.13826e-12	-1.395	-0.584142	2.3065e-05	-1.44415	-0.360037
3771817	rs77161132	2.76739e-12	-1.66685	-1.50685	5.39482e-06	-1.78685	-1.47022
3771933	rs7909953	6.14683e-12	-1.72513	-0.650548	1.6055e-05	-1.78073	-0.385754
3772008	rs74481813	2.85845e-12	-1.63222	-1.50911	5.42291e-06	-1.78662	-1.46525
3772030	rs35190371	1.24689e-11	-1.66837	-3.62371e-10	2.42193e-05	-1.75536	-3.62371e-10
3772249	rs11599366	8.55747e-12	-0.735646	-1.30916	4.02285e-05	0.083045	-1.33098
3772456	rs112927560	1.54831e-11	-1.45186	-3.62371e-10	5.7049e-05	-0.898596	-3.62371e-10
3772581	rs17326134	2.26191e-11	-1.07282	-3.62371e-10	0.000149891	0.0674005	-3.62371e-10
3772777	rs56939961	2.59021e-12	-1.7471	-1.49278	1.0587e-05	-1.30358	-1.27929
3772783	rs11252060	5.38489e-12	-1.69882	-0.809194	1.66946e-05	-1.77142	-0.355997
3772797	rs7074913	2.80195e-12	-1.65557	-1.50573	5.38067e-06	-1.78726	-1.47243
3772834	rs4881211	1.15502e-11	-1.2106	-0.534302	3.17422e-05	-1.20652	-0.278335
3772839	rs4880626	1.54521e-11	-1.45386	-3.62371e-10	3.64645e-05	-1.34617	-3.62371e-10
3772915	rs72769348	2.42802e-11	-1.00195	-3.62371e-10	0.000167849	0.180558	-3.62371e-10
3773323	rs117195914	3.2018e-11	-1.35503e-10	-0.725313	0.000133655	-1.35503e-10	-0.0472413
3773917	rs144087644	2.84372e-12	-1.65764	-1.48886	5.26433e-06	-1.78723	-1.49433
3773939	rs113045940	1.5309e-11	-1.46317	-3.62371e-10	5.60055e-05	-0.917056	-3.62371e-10
3773951	rs7095458	5.73894e-12	-1.76008	-0.684254	1.53571e-05	-1.76203	-0.448902
3774026	rs61832160	2.5187e-11	-0.965282	-3.62371e-10	0.000177836	0.238358	-3.62371e-10
3774030	rs7073555	1.86271e-11	-1.26699	-3.62371e-10	9.81335e-05	-0.356177	-3.62371e-10
3774156	rs7095837	5.93491e-12	-1.74835	-0.662414	1.55324e-05	-1.77539	-0.424191
3774530	rs7075256	5.30095e-12	-1.74315	-0.780569	1.73708e-05	-1.74178	-0.345934
3774720	rs7092991	6.42621e-12	-1.75361	-0.577616	1.75429e-05	-1.77407	-0.303788
3774755	rs10795066	1.36015e-11	-1.40557	-0.175856	3.42679e-05	-1.5275	0.119199
3774758	rs10795067	1.3735e-11	-1.3958	-0.175856	3.45456e-05	-1.51943	0.119199
3774779	rs11252061	2.47682e-12	-1.78048	-1.50416	8.46504e-06	-1.48918	-1.31738
3774856	rs77222728	1.46639e-11	-1.50623	-3.62371e-10	5.21393e-05	-0.988587	-3.62371e-10
3775054	rs7078384	1.98484e-11	-1.20348	-3.62371e-10	0.000108902	-0.252056	-3.62371e-10
3775164	rs7078522	2.92403e-12	-1.63782	-1.48083	5.2326e-06	-1.78694	-1.50066
3775523	rs117439493	6.73418e-10	2.32076	-3.62371e-10	0.0284349	5.31287	-3.62371e-10
3775562	rs6601752	2.21846e-11	-1.09221	-3.62371e-10	0.000129579	-0.0782162	-3.62371e-10
3775612	rs7080166	6.04064e-12	-1.76	-0.633105	1.61849e-05	-1.76734	-0.391086
3776003	rs2892621	1.25296e-11	-1.40708	-0.256436	3.11e-05	-1.53676	0.031465
3776575	rs71477833	2.05074e-11	-1.68402	0.513202	0.000115053	-0.67901	0.481901
3776801	rs72769354	2.65025e-11	-0.914372	-3.62371e-10	0.000192548	0.317839	-3.62371e-10
3777130	rs113917147	2.0538e-11	-1.16933	-3.62371e-10	2.79407e-05	-1.61242	-3.62371e-10
3777293	rs36089038	2.00762e-11	-1.68402	0.491951	0.000102344	-0.67901	0.364845
3777404	rs11252062	5.89945e-12	-1.74777	-0.668978	1.97566e-05	-1.7255	-0.233521
3777455	rs114429489	1.53678e-11	-1.45934	-3.62371e-10	3.14003e-05	-1.49569	-3.62371e-10
3777577	rs17326358	1.94799e-11	-1.22223	-3.62371e-10	2.4082e-05	-1.76104	-3.62371e-10
3777652	rs4880627	1.36031e-11	-1.58131	-3.62371e-10	2.80112e-05	-1.6099	-3.62371e-10
3777662	rs7089959	6.74266e-12	-1.76356	-0.519594	1.75686e-05	-1.7562	-0.32019
3778250	rs10736978	2.07291e-11	-1.04849	-0.111583	0.000554375	1.51294	-0.13761
3778277	rs78409289	2.73566e-12	-1.71844	-1.46679	5.24834e-06	-1.77615	-1.50845
3778825	rs7094917	6.55839e-12	-1.78288	-0.527986	1.80926e-05	-1.71762	-0.329383
3778912	rs4880628	1.37333e-11	-1.57178	-3.62371e-10	2.82602e-05	-1.60105	-3.62371e-10
3779110	rs112107384	1.38885e-11	-1.56055	-3.62371e-10	4.74819e-05	-1.08216	-3.62371e-10
3779274	rs11252063	1.49611e-11	-0.309856	-1.1763	8.12294e-05	0.688992	-1.23422
3780437	rs116865555	1.71219e-11	-1.35125	-3.62371e-10	3.47846e-05	-1.39333	-3.62371e-10
3780780	rs6601753	2.83024e-11	-1.7429	0.894232	0.000133114	-0.806243	0.754942
3781052	rs78691272	6.82489e-11	-1.35503e-10	0.0315504	7.49955e-05	-1.35503e-10	-0.625078
3781745	rs10904087	4.96586e-12	-1.29093	-1.2981	2.09163e-05	-0.581675	-1.3203
3781849	rs60132804	2.75345e-12	-1.72392	-1.45484	5.18098e-06	-1.78469	-1.51282
3782419	rs10795068	3.21804e-11	-0.977211	0.256959	0.000989463	1.77659	0.178062
3782525	rs72769357	3.17061e-11	-0.7351	-3.62371e-10	0.000244075	0.554969	-3.62371e-10
3783239	rs12414827	6.77374e-12	-1.60584	-0.672713	4.96168e-05	-0.881642	-0.156535
3783431	rs4881214	1.98731e-11	-1.75286	0.550617	9.50487e-05	-0.906005	0.517888
3783461	rs4881215	1.94887e-11	-1.75521	0.533435	9.47148e-05	-0.892479	0.500843
3783521	rs4881218	5.24389e-12	-1.16918	-1.36537	9.17887e-05	0.445128	-0.868145
3784363	rs2894868	2.62158e-11	-1.03148	0.106235	0.000866935	1.66173	0.160729
3784409	rs78852454	2.7193e-12	-1.78423	-1.40701	5.46366e-06	-1.72609	-1.5183
3784532	rs79337291	2.65446e-12	-1.78412	-1.43125	5.46555e-06	-1.72659	-1.51745
3784687	rs4880630	2.85865e-11	-0.952697	0.114022	0.000948883	1.82781	0.0849653
3785146	rs12764632	2.22952e-11	-1.74152	0.654284	0.000131708	-0.779149	0.717231
3785290	rs12254418	7.19597e-12	-1.77374	-0.444348	2.93326e-05	-1.65043	0.0866207
3785510	rs7068588	2.52209e-11	-0.896352	-0.0675859	0.00100756	1.98885	-0.0160655
3785605	rs10508263	8.12752e-12	-1.73912	-0.357239	3.4478e-05	-1.16544	-0.236741
3785701	rs118103806	1.40251e-11	-1.55076	-3.62371e-10	4.83046e-05	-1.06498	-3.62371e-10
3785843	rs77308314	2.63198e-12	-1.7848	-1.43908	5.4889e-06	-1.72338	-1.51639
3785968	rs11595417	2.42709e-12	-1.78729	-1.51763	6.91354e-06	-1.5965	-1.41252
3786224	rs112244212	1.50256e-11	-1.48185	-3.62371e-10	5.58516e-05	-0.919807	-3.62371e-10
3786476	rs10904088	2.51869e-11	-1.77783	0.812546	0.000198686	-1.64482	1.99404
3786726	rs74968298	1.46111e-11	-1.35503e-10	-1.50983	3.071e-05	-1.35503e-10	-1.51792
3787518	rs77825116	1.15679e-11	-1.74338	-3.62371e-10	2.36606e-05	-1.77869	-3.62371e-10
3787568	rs61829681	3.12712e-11	-0.748913	-3.62371e-10	0.0002382	0.530606	-3.62371e-10
3787961	rs2171304	4.48136e-11	-1.77526	1.38617	0.000133827	-1.58596	1.54
3788316	rs10795069	1.42125e-10	-1.78063	2.54573	0.000752221	-1.59335	3.27388
3788332	rs12780504	2.19835e-11	-1.10132	-3.62371e-10	6.16674e-05	-0.820751	-3.62371e-10
3788494	rs138156474	1.99394e-11	-1.35503e-10	-1.19891	3.75871e-05	-1.35503e-10	-1.31584
3788571	rs2397331	1.04452e-10	0.457121	-3.62371e-10	0.000187701	0.292342	-3.62371e-10
3788581	rs138632745	1.75542e-11	-1.35503e-10	-1.32632	3.3959e-05	-1.35503e-10	-1.41735
3788702	rs72769362	4.96239e-12	-1.07386	-1.51587	7.29224e-06	-1.44186	-1.51384
3789086	rs78049715	2.13758e-11	-1.12935	-3.62371e-10	4.53725e-05	-1.1276	-3.62371e-10
3789223	rs10795070	4.54158e-11	0.245294	-0.621044	3.88771e-05	-0.137703	-1.1444
3789748	rs73574471	3.91695e-11	-0.523713	-3.62371e-10	3.94592e-05	-1.26724	-3.62371e-10
3789846	rs7911303	1.15167e-07	2.8997	4.56282	1.55774e-05	-1.39591	-0.800777
3790348	rs17247987	3.03014e-08	4.41856	1.70877	1.29218e-05	-0.994932	-1.38866
3790926	rs11599575	2.58258e-07	4.9236	3.34651	6.23201e-06	-1.64646	-1.46634
3791224	rs10904089	7.6889e-08	5.78032	1.27819	1.33714e-05	-0.836987	-1.5124
3791884	rs12263723	5.44196e-08	5.33552	1.37735	1.24595e-05	-0.902198	-1.51783
3792130	rs10795071	8.43131e-08	5.77582	1.37486	1.35025e-05	-0.821483	-1.51815
3792461	rs74550837	6.36909e-11	-0.0375687	-3.62371e-10	2.37847e-05	-1.77346	-3.62371e-10
3792608	rs2279415	4.11733e-08	5.45876	0.975181	1.30886e-05	-0.857332	-1.51344
3792676	rs11252068	1.05627e-10	-0.472426	0.940726	1.50502e-05	-1.78473	-0.446388
3792738	rs12572121	8.61836e-12	-1.71342	-0.324291	2.01674e-05	-0.618936	-1.3195
3792844	rs2129440	2.71033e-07	6.66145	1.65694	2.01422e-05	-0.447853	-1.49183
3793187	rs2279416	1.47734e-07	6.23615	1.47541	1.57717e-05	-0.666247	-1.51804
3794127	rs11252069	7.64428e-11	-0.590737	0.735669	1.24192e-05	-1.78728	-0.63598
3794205	rs12218020	7.05021e-11	-0.670929	0.734961	1.2433e-05	-1.78573	-0.636423
3794265	rs12241804	1.87002e-08	4.81063	0.834052	0.000127156	0.288163	-0.385252
3794279	rs7085102	1.34167e-09	3.19348	-0.183416	2.03939e-05	-0.498309	-1.42896
3795076	rs7089722	3.81803e-07	7.02409	1.63696	2.10272e-05	-0.380613	-1.51608
3795085	rs11252070	1.26456e-10	0.633664	0.0146214	8.61787e-06	-1.31391	-1.47475
3795187	rs7089867	2.69249e-09	3.79029	-0.0836823	2.70673e-05	-0.216234	-1.42795
3795522	rs7090260	3.94431e-09	4.09407	-0.00564957	3.12846e-05	-0.0531213	-1.44626
3795629	rs35811062	2.49178e-06	6.86027	3.67663	9.52384e-06	-1.2779	-1.41081
3796222	rs7918940	1.73995e-10	0.748953	0.218461	8.83242e-06	-1.26219	-1.50189
3796361	rs7393221	6.58807e-12	-1.6413	-0.665048	2.41539e-05	-0.378051	-1.38001
3796544	rs72769375	4.89311e-11	-0.781082	0.479885	1.0705e-05	-1.77865	-0.793143
3796569	rs6601755	7.53672e-07	7.36304	1.97806	2.46586e-05	-0.243262	-1.49412
3797335	rs117965349	1.58105e-11	-1.35503e-10	-1.43094	3.18618e-05	-1.35503e-10	-1.4811
3797577	rs2397326	1.59718e-06	7.99073	2.10141	3.56057e-05	0.116787	-1.48679
3797864	rs72769376	5.15978e-11	-0.813759	0.565627	1.13843e-05	-1.77532	-0.734942
3798204	rs72769377	4.66326e-11	-0.824275	0.474965	1.07217e-05	-1.77413	-0.796106
3798427	rs17135778	1.17216e-10	0.572404	-3.62371e-10	0.000272996	0.666951	-3.62371e-10
3798495	rs7896849	2.29429e-09	3.55089	-0.00432074	2.45467e-05	-0.314408	-1.42752
3798643	rs72769378	4.77987e-11	-0.824275	0.499663	1.08827e-05	-1.77413	-0.781208
3798713	rs59359531	9.29536e-11	0.34049	-3.62371e-10	6.44608e-05	-0.776449	-3.62371e-10
3798714	rs57666971	9.22233e-11	0.332602	-3.62371e-10	6.41114e-05	-0.781883	-3.62371e-10
3798773	rs59386462	8.20579e-11	0.215815	-3.62371e-10	5.91875e-05	-0.861797	-3.62371e-10
3799174	rs72769379	4.98312e-11	-0.792557	0.509587	1.09108e-05	-1.77755	-0.775205
3799495	rs1872749	5.75976e-07	7.29209	1.78012	2.79562e-05	-0.0964098	-1.51546
3799547	rs1872750	5.25209e-11	-0.749482	0.519082	1.09326e-05	-1.78131	-0.769453
3799594	rs1872751	5.25209e-11	-0.749482	0.519082	1.09326e-05	-1.78131	-0.769453
3799694	rs72769381	5.17636e-11	-0.749482	0.504559	1.08368e-05	-1.78131	-0.778248
3799725	rs72769382	5.12049e-11	-0.760335	0.504559	1.08461e-05	-1.78045	-0.778248
3799730	rs2171301	8.22642e-09	4.86888	-0.045384	5.30466e-05	0.432206	-1.40354
3800076	rs17327128	5.04144e-11	-0.760301	0.488967	1.08464e-05	-1.77988	-0.778796
3800240	rs56086712	1.65292e-05	10.6276	1.80146	5.30418e-05	0.536234	-1.50766
3800295	rs4880631	7.97734e-09	3.34434	1.44841	9.34851e-06	-1.23318	-1.47411
3800525	rs72769385	3.93714e-11	-1.07935	0.560778	1.14036e-05	-1.76874	-0.739841
3801127	rs72769386	3.93985e-11	-1.08827	0.570384	1.14878e-05	-1.76726	-0.733957
3801384	rs3829199	3.82496e-09	4.17662	-0.118931	3.4151e-05	-0.213605	-1.19811
3801413	rs3750858	3.91741e-11	-1.07935	0.555754	1.13686e-05	-1.76874	-0.742914
3801549	rs3750859	3.88677e-09	4.13762	-0.0638976	3.34176e-05	-0.233608	-1.19982
3801936	rs150198157	2.96727e-11	-0.801384	-3.62371e-10	0.000132015	-0.059589	-3.62371e-10
3802091	rs61094588	1.00403e-09	2.72017	-3.62371e-10	0.000196643	0.338881	-3.62371e-10
3802112	rs2279417	1.43316e-09	3.29634	-0.220312	2.63213e-05	-0.46886	-1.20327
3802363	rs41314618	7.51039e-10	2.42985	-3.62371e-10	0.000117499	-0.176072	-3.62371e-10
3802460	rs2279418	8.35313e-12	-1.77952	-0.289456	1.19356e-05	-1.2311	-1.23188
3802761	rs2279419	2.77798e-09	3.85131	-0.113439	2.67213e-05	-0.456315	-1.20073
3803203	rs117432411	1.48154e-11	-1.35503e-10	-1.49594	3.06925e-05	-1.35503e-10	-1.51849
3803416	rs73576368	1.40026e-09	3.0528	-3.62371e-10	0.000247571	0.56919	-3.62371e-10
3803778	rs75676156	7.75695e-11	-1.35503e-10	0.159564	5.4604e-05	-1.35503e-10	-0.942399
3803953	rs58796267	1.48794e-09	3.11354	-3.62371e-10	0.000258303	0.611629	-3.62371e-10
3804257	rs10508264	4.20826e-11	-1.09995	0.647971	1.14377e-05	-1.76523	-0.740366
3805018	rs1872755	3.80266e-11	-1.23307	0.679742	1.21324e-05	-1.72535	-0.721279
3805609	rs3829200	4.95214e-09	2.53647	1.77949	5.63025e-05	-0.670482	-0.241286
3805690	rs117447313	4.6357e-09	2.51839	1.73154	5.41515e-05	-0.679663	-0.271057
3805712	rs10795072	5.17041e-10	2.05651	-3.62371e-10	0.000154424	0.097198	-3.62371e-10
3805734	rs78037218	5.09622e-09	2.61992	1.72472	5.76002e-05	-0.613697	-0.275283
3806034	rs17327205	9.08974e-12	-1.77707	-0.20739	1.10437e-05	-1.2502	-1.29044
3806078	rs11252072	3.39957e-05	8.87082	4.27931	1.22002e-05	-0.942037	-1.49902
3806127	rs10795073	1.26458e-08	5.24948	0.0039946	4.3298e-05	0.0266203	-1.20102
3806184	rs78432054	5.24631e-09	2.56762	1.80605	5.45351e-05	-0.654623	-0.289038
3806216	rs7093488	3.28002e-11	0.756746	-1.45792	4.93943e-05	-1.12597	0.0833007
3806333	rs79266111	5.76938e-09	2.63768	1.83103	5.7393e-05	-0.618758	-0.273826
3806376	rs7078292	2.97118e-11	0.659435	-1.4595	4.66954e-05	-1.19036	0.0914961
3806417	rs11252073	3.77372e-12	-1.60518	-1.25837	5.15261e-06	-1.78728	-1.51572
3806645	rs7094145	3.74884e-05	8.90123	4.3467	1.16863e-05	-0.988336	-1.49576
3806656	rs7078708	3.20059e-11	0.72736	-1.45305	4.6748e-05	-1.15657	0.0588351
3806697	rs34559754	4.55436e-05	9.16458	4.27799	1.25413e-05	-0.915171	-1.49831
3806700	rs11252075	2.03102e-08	5.70824	0.0190257	5.38415e-05	0.263107	-1.21957
3807128	rs7086418	6.51208e-10	2.28722	-3.62371e-10	0.000181681	0.259745	-3.62371e-10
3807145	rs11252076	1.54068e-08	5.41653	0.0344263	4.65123e-05	0.111915	-1.2147
3807316	rs79573417	5.96489e-09	2.69141	1.81062	5.88782e-05	-0.591067	-0.275968
3807517	rs4242761	1.91497e-08	5.62491	0.0435255	5.15953e-05	0.219632	-1.21871
3807541	rs4242762	2.41808e-11	0.447	-1.45305	3.85542e-05	-1.34928	0.0588351
3807544	rs4259742	5.90683e-09	2.69141	1.80084	5.85276e-05	-0.591067	-0.281941
3807852	rs4259743	6.35721e-09	2.77883	1.7869	6.07265e-05	-0.545683	-0.290443
3808002	rs78343032	5.76234e-09	2.74299	1.7245	5.73861e-05	-0.564342	-0.328361
3808029	rs141597493	2.71842e-11	-0.888975	-3.62371e-10	0.000117484	-0.176201	-3.62371e-10
3808054	rs191004953	5.97011e-09	2.72684	1.77607	5.92226e-05	-0.572724	-0.28848
3808055	rs183567923	5.49565e-09	2.74376	1.67634	5.57624e-05	-0.563941	-0.357465
3808352	rs7069366	4.1766e-11	-1.16083	0.701301	1.29516e-05	-1.74655	-0.634739
3808436	rs75571719	2.24799e-10	-1.35503e-10	1.2236	4.45199e-05	-1.35503e-10	-1.14657
3808536	rs74815438	6.20592e-09	2.72684	1.81481	6.01218e-05	-0.572724	-0.273411
3808543	rs75396070	6.17755e-09	2.70827	1.8288	6.00576e-05	-0.582349	-0.264853
3808925	rs75401360	6.40075e-09	2.74376	1.8288	6.11734e-05	-0.563941	-0.264853
3808941	rs77668567	6.61327e-09	2.7624	1.84282	6.23021e-05	-0.554244	-0.256268
3808950	rs77966859	1.88144e-11	-1.35503e-10	-1.25699	3.06931e-05	-1.35503e-10	-1.51847
3809243	rs11252077	2.86302e-12	-1.70924	-1.43049	2.17536e-05	-1.75209	-0.110636
3809246	rs79671842	6.16845e-09	2.67169	1.8639	6.0215e-05	-0.601247	-0.243338
3809342	rs60582545	5.75656e-09	2.60259	1.8639	5.81142e-05	-0.636758	-0.243338
3809383	rs72769389	4.20127e-11	-1.24907	0.795427	1.41212e-05	-1.71984	-0.574989
3810104	rs10218947	2.96129e-12	-1.68901	-1.41698	2.0306e-05	-1.76932	-0.162267
3810499	rs11252078	4.17758e-11	-1.24497	0.785674	1.40134e-05	-1.72128	-0.581213
3811042	rs7071559	1.53418e-07	3.58883	4.16048	5.58527e-06	-1.72305	-1.49932
3811056	rs76034894	1.55673e-11	-1.35503e-10	-1.44644	3.24193e-05	-1.35503e-10	-1.46375
3811212	rs11252080	4.66991e-11	-1.11766	0.76977	1.33153e-05	-1.76225	-0.591346
3811244	rs11252081	4.60054e-11	-1.12655	0.763694	1.32872e-05	-1.76049	-0.595212
3811492	rs12780313	1.58925e-05	8.25046	4.13929	1.05486e-05	-1.07822	-1.50829
3811535	rs60559534	7.19625e-10	2.38712	-3.62371e-10	0.000114442	-0.202441	-3.62371e-10
3811547	rs61338567	7.39254e-10	2.41403	-3.62371e-10	0.000116357	-0.185842	-3.62371e-10
3811559	rs61246704	7.49773e-10	2.42816	-3.62371e-10	0.000117377	-0.177115	-3.62371e-10
3811740	rs10795074	1.73963e-07	3.53416	4.34082	5.42192e-06	-1.74341	-1.50864
3811752	rs141639089	2.01518e-11	-1.35503e-10	-1.18832	3.32687e-05	-1.35503e-10	-1.43789
3812082	rs12762783	1.63134e-05	8.04554	4.37034	8.42658e-06	-1.31667	-1.49445
3812240	rs7076536	5.87165e-08	4.95926	1.82961	1.01695e-05	-1.15656	-1.46655
3812484	rs7901715	5.69986e-08	4.94294	1.81623	1.01693e-05	-1.15826	-1.46487
3812816	rs142935896	2.99079e-11	-1.35503e-10	-0.793488	0.000238751	-1.35503e-10	0.532914
3812857	rs7898844	2.88933e-12	-1.70705	-1.42354	2.40459e-05	-1.76275	0.000206323
3814236	rs7072597	4.16662e-10	0.439271	1.40139	6.14352e-06	-1.77619	-1.35092
3814521	rs57946929	8.55588e-10	2.56018	-3.62371e-10	0.000118362	-0.168758	-3.62371e-10
3814644	rs6601757	7.6556e-10	0.94485	1.50415	6.0971e-06	-1.76026	-1.37443
3814773	rs6601758	3.33459e-10	0.30103	1.31688	6.23451e-06	-1.7825	-1.3299
3815292	rs2171302	1.73813e-09	2.20071	1.06824	2.72634e-05	-1.34023	-0.296734
3815373	rs1906143	7.92778e-11	0.280299	-0.0989514	9.33029e-06	-1.59936	-1.10988
3815832	rs80260928	2.04347e-11	-1.17438	-3.62371e-10	2.82303e-05	-1.60211	-3.62371e-10
3816180	rs10795075	2.16998e-05	8.34263	4.35858	8.96929e-06	-1.23446	-1.51424
3816330	rs116967405	7.448e-09	2.47339	2.2507	6.05265e-05	-0.748981	-0.090445
3816339	rs145349551	2.4361e-11	-0.998628	-3.62371e-10	2.46027e-05	-1.73965	-3.62371e-10
3816851	rs2129438	8.0511e-11	-0.939002	1.13579	1.83893e-05	-1.78056	-0.25018
3816919	rs78477337	1.41519e-10	2.17609	-1.41527	6.75883e-06	-1.64666	-1.385
3817132	rs73578369	8.38868e-10	2.54044	-3.62371e-10	0.000125847	-0.107438	-3.62371e-10
3817404	rs74985784	1.4748e-11	-1.35503e-10	-1.5005	4.43474e-05	-1.35503e-10	-1.15045
3817413	rs73578373	1.0937e-09	2.80571	-3.62371e-10	0.000148684	0.0593149	-3.62371e-10
3817494	rs7071909	3.18476e-05	8.6304	4.45446	8.89596e-06	-1.24524	-1.51166
3817515	rs11252088	8.82437e-11	-0.931139	1.21963	1.95784e-05	-1.77606	-0.192019
3818058	rs2279414	7.82089e-11	0.285812	-0.118038	1.01927e-05	-1.62455	-0.996289
3818497	rs2129439	2.71972e-12	-1.71616	-1.47492	2.52653e-05	-1.74606	0.032988
3818682	rs78616463	9.4622e-10	2.66086	-3.62371e-10	0.000175019	0.222388	-3.62371e-10
3819168	rs61829725	3.25312e-11	-0.70941	-3.62371e-10	2.66923e-05	-1.65813	-3.62371e-10
3819209	rs7005	9.98307e-11	-1.07187	1.48373	2.4499e-05	-1.74629	0.00241495
3819223	rs75254297	1.25931e-11	-1.65846	-3.62371e-10	2.49601e-05	-1.72523	-3.62371e-10
3819714	rs1043009	0.153543	13.8122	7.75343	5.37196e-06	-1.7609	-1.50041
3820787	rs1043003	0.345369	14.185	8.19122	5.53538e-06	-1.74703	-1.48432
3821327	rs7634	5.24373e-11	-1.78256	1.55056	1.43447e-05	-0.813185	-1.46594
3821506	rs1050046	1.01436e-10	0.427819	-3.62371e-10	2.3927e-05	-1.7675	-3.62371e-10
3821561	rs17731	0.500851	14.5372	8.21079	5.64341e-06	-1.72688	-1.48514
3823188	rs12414935	1.60664e-10	-0.964917	1.85262	2.75641e-05	-1.76728	0.141287
3823326	rs57966882	5.0678e-09	2.16292	2.17613	6.59421e-05	-0.936459	0.18273
3823419	rs12221160	1.49322e-09	1.04484	2.07224	5.98036e-06	-1.78038	-1.37364
3823531	rs3829201	1.45261e-10	-0.993585	1.78051	2.63323e-05	-1.76251	0.090803
3823636	rs3750860	1.51874e-09	-1.35503e-10	3.13402	8.9675e-05	-1.35503e-10	-0.446314
3823906	rs112847236	1.21155e-11	-1.69712	-3.62371e-10	2.53293e-05	-1.71055	-3.62371e-10
3824433	rs3750861	3.68689e-09	1.75172	2.26921	7.2408e-05	-1.05751	0.397322
3825343	rs10795076	4.20014e-12	-1.24335	-1.51315	6.14095e-05	-1.64125	0.816304
3825801	rs3793919	9.86365e-11	-1.16925	1.56908	2.63269e-05	-1.71072	0.0388022
3826087	rs2388864	3.56283e-10	1.68412	-3.62371e-10	6.54166e-05	-0.761731	-3.62371e-10
3826127	rs143202944	1.29884e-11	-1.62756	-3.62371e-10	2.60056e-05	-1.68419	-3.62371e-10
3826151	rs71477837	1.28038e-10	1.86549	-1.20477	7.09128e-06	-1.75793	-1.22571
3826559	rs138787481	1.11406e-11	-1.78102	-3.62371e-10	3.1361e-05	-1.49694	-3.62371e-10
3827210	rs11544694	3.48808e-11	-0.639674	-3.62371e-10	0.000163204	0.152493	-3.62371e-10
3827559	rs113950305	2.23558e-11	-1.08452	-3.62371e-10	2.46714e-05	-1.73686	-3.62371e-10
3827859	rs12253538	3.72558e-12	-1.35906	-1.51733	5.59223e-05	-1.64526	0.726713
3827920	rs71477838	2.60816e-10	1.3722	-3.62371e-10	2.48725e-05	-1.72874	-3.62371e-10
3828115	rs17135808	8.65858e-11	-1.1075	1.37703	2.27667e-05	-1.72051	-0.0967011
3828154	rs3829202	7.45056e-11	-1.08132	1.20059	2.58554e-05	-1.72839	0.038398
3828220	rs3812714	3.52931e-11	-1.74842	1.1205	2.2502e-05	-0.314876	-1.51402
3828281	rs3812715	9.33621e-06	4.73442	7.12338	6.22905e-06	-1.60022	-1.51307
3829186	rs9633755	7.23381e-11	-1.11612	1.20586	2.02645e-05	-1.71777	-0.215864
3829469	rs11252093	7.28012e-11	-1.1075	1.20362	2.01779e-05	-1.72051	-0.21741
3829996	rs11252094	7.02562e-11	-1.13788	1.19841	2.0307e-05	-1.71053	-0.221011
3830122	rs10904094	3.36971e-09	0.531967	3.399	6.18321e-06	-1.7425	-1.37817
3830346	rs11252095	6.68423e-11	-1.12099	1.13172	1.92853e-05	-1.71619	-0.266974
3830538	rs10904095	2.49005e-09	0.375791	3.25266	6.52105e-06	-1.70832	-1.35915
3830964	rs10904096	4.93927e-12	-1.17439	-1.42	0.000174505	-1.78391	2.00336
3831656	rs11252096	6.58145e-11	-1.1039	1.09913	1.87564e-05	-1.72163	-0.289339
3831690	rs11252097	6.60484e-11	-1.09527	1.09405	1.8642e-05	-1.72427	-0.29282
3831768	rs11252098	6.4045e-11	-1.12099	1.08897	1.8728e-05	-1.71619	-0.296296
3832082	rs77382321	1.19873e-08	1.29675	3.90324	0.000236199	-1.34099	1.86316
3832497	rs118065585	4.08478e-08	6.426	-3.62371e-10	0.000473614	1.21789	-3.62371e-10
3832665	rs72771208	5.30099e-11	-1.14624	0.925107	1.68988e-05	-1.70762	-0.407644
3833232	rs17249262	4.591e-12	-1.33508	-1.33244	0.000127264	-1.78668	1.69044
3833267	rs11252099	5.46038e-11	-1.19609	1.00458	1.81737e-05	-1.68868	-0.353852
3833286	rs11252100	4.83568e-11	-1.21579	0.90279	1.71061e-05	-1.6804	-0.422675
3833498	rs72771210	1.976e-11	-1.20795	-3.62371e-10	2.60171e-05	-1.68375	-3.62371e-10
3833674	rs11252101	3.8603e-11	-1.21579	0.677512	1.42848e-05	-1.6804	-0.602913
3833996	rs7090115	3.28288e-11	-1.23631	0.536004	1.28824e-05	-1.6992	-0.687448
3834033	rs55809146	4.65694e-12	-1.39335	-1.2599	6.78124e-06	-1.76579	-1.26256
3834164	rs7083745	2.05666e-11	-1.16794	-3.62371e-10	2.56051e-05	-1.69972	-3.62371e-10
3834285	rs7084883	2.88002e-11	-1.14247	0.311245	1.1024e-05	-1.70894	-0.833496
3834471	rs11252102	8.93134e-09	-0.760439	5.66615	2.10438e-05	-1.35503	-0.540876
3834528	rs11252103	1.35442e-11	-1.78691	0.201261	7.3267e-06	-1.44252	-1.50846
3835302	rs11252104	3.26296e-12	-1.76306	-1.24591	1.32149e-05	-1.63788	-0.723278
3835352	rs72771214	1.65687e-11	-1.78099	0.396899	1.74663e-05	-1.37714	-0.705094
3835710	rs12774242	3.28745e-12	-1.74856	-1.25294	1.50488e-05	-1.42632	-0.804891
3836471	rs11595251	3.59488e-11	-1.7851	1.17559	4.49632e-05	-1.20711	0.0704537
3836585	rs11597255	3.57606e-11	-1.78389	1.16912	4.55435e-05	-1.18932	0.0654871
3836664	rs117313979	2.10281e-11	-1.14575	-3.62371e-10	2.89584e-05	-1.57665	-3.62371e-10
3836803	rs72771216	3.29593e-11	-1.78318	1.08684	4.31485e-05	-1.18033	0.00246895
3837173	rs11596255	3.10889e-11	-1.7851	1.03035	4.02362e-05	-1.20711	-0.0406244
3837471	rs117279294	1.59698e-11	-1.35503e-10	-1.42091	3.25905e-05	-1.35503e-10	-1.45848
3837506	rs61829729	3.49677e-12	-1.4213	-1.51848	7.5471e-06	-1.46586	-1.45549
3837555	rs74492510	1.97433e-11	-1.35503e-10	-1.2088	3.29782e-05	-1.35503e-10	-1.44666
3837689	rs2388850	3.33439e-12	-1.60277	-1.38455	1.43722e-05	-1.70106	-0.576147
3837699	rs11596356	2.78378e-11	-1.78624	0.921021	3.62422e-05	-1.2287	-0.123584
3837766	rs5006151	2.47954e-11	-1.71308	0.732129	4.85687e-05	-0.794036	-0.265491
3837781	rs5006152	2.47235e-11	-1.75544	0.771578	4.11585e-05	-0.989063	-0.236013
3837807	rs5006153	2.59843e-11	-1.78729	0.853167	3.28845e-05	-1.27473	-0.174777
3837817	rs77054529	1.54955e-11	-1.35503e-10	-1.45106	3.34672e-05	-1.35503e-10	-1.43194
3837857	rs5006154	2.59836e-11	-1.78728	0.853133	3.36822e-05	-1.27149	-0.154045
3838216	rs1872756	2.58563e-11	-1.78728	0.848225	3.25953e-05	-1.27984	-0.178496
3838791	rs72771219	2.46563e-11	-1.78721	0.800627	3.19823e-05	-1.26307	-0.214252
3838821	rs11252106	1.48111e-11	-0.00708945	-1.48914	9.75909e-06	-1.54527	-1.11904
3838993	rs12773202	3.16158e-12	-1.71394	-1.3266	5.61961e-06	-1.73389	-1.48236
3839015	rs117955797	2.17782e-11	-1.1107	-3.62371e-10	3.60519e-05	-1.35755	-3.62371e-10
3839024	rs10508265	1.74448e-11	0.152861	-1.48543	1.00937e-05	-1.48005	-1.15055
3839155	rs67762123	2.4217e-11	-1.78721	0.782649	3.36989e-05	-1.26307	-0.161969
3839520	rs12253022	1.90691e-11	0.196993	-1.44053	9.35946e-06	-1.46233	-1.24378
3839559	rs72771221	4.37812e-11	-0.412405	-3.62371e-10	3.86116e-05	-1.28895	-3.62371e-10
3839642	rs7919841	2.82539e-12	-1.77325	-1.37971	1.53897e-05	-1.24482	-0.963981
3839746	rs2388851	1.22395e-11	-0.390344	-1.2966	3.54486e-05	-0.160398	-1.21402
3839836	rs74113831	3.33538e-11	0.58091	-1.26535	9.86203e-05	-0.838384	0.487155
3839916	rs117991696	4.80418e-11	-0.319538	-3.62371e-10	4.17386e-05	-1.21108	-3.62371e-10
3840014	rs10508266	3.03569e-12	-1.60782	-1.47335	1.75827e-05	-1.70931	-0.366277
3841337	rs11597036	2.72668e-11	-1.78702	0.901074	3.59497e-05	-1.22206	-0.138323
3841480	rs11592875	2.46239e-11	-1.78713	0.799233	3.18948e-05	-1.26509	-0.214971
3842321	rs11252108	2.64398e-12	-1.76406	-1.45526	6.48404e-05	-1.71663	0.946048
3842600	rs10904097	3.03633e-11	0.510849	-1.28923	8.03344e-05	-0.939228	0.38292
3842780	rs72771222	2.91382e-11	-1.78728	0.967716	3.65773e-05	-1.24624	-0.0968402
3843677	rs7918147	2.53095e-12	-1.74469	-1.51833	3.94847e-05	-1.42784	0.16125
3843745	rs17249633	3.04014e-12	-1.68319	-1.39652	7.92971e-06	-1.71626	-1.15563
3844038	rs7898258	1.42287e-11	-0.246542	-1.28981	4.18128e-05	0.0189099	-1.22821
3844113	rs11252109	1.79584e-11	0.198137	-1.50169	1.09413e-05	-1.41395	-1.13601
3844216	rs10904098	1.81467e-11	0.212369	-1.50549	1.12262e-05	-1.40777	-1.11649
3844242	rs7897562	1.46318e-11	-0.283532	-1.22488	3.84396e-05	-0.000663875	-1.29275
3844274	rs11596884	3.4315e-12	-1.72903	-1.22958	5.89257e-06	-1.74921	-1.4196
3844356	rs142507929	1.45687e-11	-1.51273	-3.62371e-10	3.24985e-05	-1.46131	-3.62371e-10
3844387	rs74113833	1.8446e-11	-1.35503e-10	-1.27676	6.92212e-05	-1.35503e-10	-0.705199
3845096	rs185941715	1.66804e-11	-1.35503e-10	-1.37738	3.06995e-05	-1.35503e-10	-1.51826
3845218	rs72771223	2.47788e-12	-1.76592	-1.51829	4.06462e-05	-1.37008	0.132479
3845365	rs1872757	3.0855e-11	-1.78552	1.02321	3.60914e-05	-1.30165	-0.0548029
3846327	rs7906552	4.97709e-12	-1.0723	-1.51446	2.55279e-05	-0.694603	-1.00813
3846486	rs11598672	1.88442e-11	-1.2554	-3.62371e-10	3.30792e-05	-1.4436	-3.62371e-10
3846796	rs7082888	3.7418e-11	-0.569458	-3.62371e-10	3.16858e-05	-1.48664	-3.62371e-10
3846959	rs10508267	5.04086e-12	-1.55642	-1.01762	1.78227e-05	-1.45759	-0.60444
3847303	rs61829731	3.6216e-11	-0.602109	-3.62371e-10	3.30172e-05	-1.44548	-3.62371e-10
3848030	rs78965635	5.90435e-11	-0.113336	-3.62371e-10	0.000135033	-0.0369891	-3.62371e-10
3848340	rs11252110	5.70148e-12	-1.77593	-0.674955	7.11714e-05	-1.78323	1.10581
3848431	rs10508268	3.00917e-12	-1.77213	-1.31782	7.86932e-06	-1.78673	-1.09281
3848659	rs75879366	1.37977e-09	-1.35503e-10	3.03807	0.000272465	-1.35503e-10	0.665004
3848734	rs72771224	9.68542e-11	-1.78342	2.16501	5.85757e-05	-1.32553	0.45334
3848992	rs72771225	1.14324e-10	-1.78454	2.33196	6.59732e-05	-1.32924	0.575986
3848995	rs78288214	2.9287e-12	-1.72683	-1.39023	1.12298e-05	-1.59412	-0.929815
3849241	rs11597698	1.09084e-10	-1.78342	2.28392	6.39162e-05	-1.32553	0.540593
3849302	rs11597718	1.13256e-10	-1.78472	2.32276	6.68218e-05	-1.30968	0.569199
3849534	rs11597765	1.13256e-10	-1.78472	2.32276	6.68218e-05	-1.30968	0.569199
3849583	rs11593360	1.24904e-10	-1.78481	2.42075	7.16247e-05	-1.31267	0.6416
3849608	rs11597781	1.41474e-10	-1.78353	2.54404	7.72602e-05	-1.32847	0.733142
3850303	rs17135848	1.45127e-10	-1.78353	2.56952	7.87409e-05	-1.32847	0.752127
3850660	rs72771228	1.07643e-10	-1.78342	2.27063	6.32942e-05	-1.32553	0.530815
3850680	rs72771231	1.07643e-10	-1.78342	2.27063	6.32942e-05	-1.32553	0.530815
3850780	rs17135854	1.06875e-10	-1.78266	2.26271	6.24365e-05	-1.33335	0.524994
3850876	rs61829733	3.3704e-12	-1.77444	-1.20214	9.27523e-06	-1.78484	-0.930315
3850990	rs111607796	1.02662e-10	-1.78342	2.22325	6.11289e-05	-1.32553	0.496006
3851115	rs11252111	3.78024e-12	-1.34352	-1.51831	1.45054e-05	-1.07161	-1.19638
3851647	rs149786496	1.60084e-11	-1.35503e-10	-1.4185	6.30099e-05	-1.35503e-10	-0.799214
3851654	rs76216423	1.98824e-11	-1.35503e-10	-1.20177	3.50888e-05	-1.35503e-10	-1.38462
3851749	rs34180227	4.98342e-12	-1.78623	-0.799265	1.51128e-05	-1.78319	-0.443776
3852542	rs61829734	4.23843e-12	-1.7671	-0.980316	1.31301e-05	-1.78118	-0.586415
3852879	rs74842723	2.63258e-12	-1.71744	-1.5062	1.35428e-05	-1.73083	-0.605821
3853031	rs4881220	3.5841e-12	-1.40823	-1.50687	1.52736e-05	-1.14871	-1.06767
3853529	rs17842280	5.46349e-12	-1.29606	-1.19746	9.37484e-06	-1.32396	-1.38051
3854018	rs12358872	3.06893e-12	-1.58144	-1.48885	1.19292e-05	-1.74427	-0.719246
3854069	rs12358873	3.24406e-12	-1.51221	-1.50257	1.27621e-05	-1.76019	-0.635834
3854204	rs11252112	2.7691e-12	-1.67401	-1.49908	1.32482e-05	-1.69921	-0.659432
3854358	rs10430773	3.04661e-12	-1.58123	-1.49635	1.18264e-05	-1.44661	-1.02556
3854524	rs72771236	1.23051e-10	-1.77457	2.39556	6.98046e-05	-1.39552	0.698711
3854556	rs11252113	3.93431e-12	-1.78718	-1.0347	2.13842e-05	-1.78468	-0.0951702
3854581	rs72771238	9.74732e-11	-1.77758	2.16555	6.1207e-05	-1.3547	0.526452
3854706	rs72771239	8.18087e-11	-1.66952	1.88229	3.82592e-05	-1.61498	0.31686
3854724	rs72771241	9.65046e-11	-1.77801	2.15599	5.56196e-05	-1.37071	0.44674
3856188	rs75204712	3.77174e-11	-1.35503e-10	-0.561488	3.97178e-05	-1.35503e-10	-1.26071
3856293	rs12245875	4.40528e-12	-1.78412	-0.924692	2.5512e-05	-1.78729	0.0839269
3856481	rs72478256	1.21778e-10	-1.77155	2.38214	6.80251e-05	-1.41124	0.688612
3856960	rs56121803	1.32279e-10	-1.78171	2.47501	7.2263e-05	-1.34229	0.680099
3857165	rs34414469	4.93147e-12	-1.77706	-0.818915	1.72411e-05	-1.78605	-0.309162
3857337	rs12268277	4.08169e-12	-1.78712	-0.997983	2.27437e-05	-1.78554	-0.0326777
3857395	rs7097763	1.59097e-10	-1.77678	2.65468	7.93461e-05	-1.3826	0.813916
3857437	rs11252114	3.24967e-12	-1.61457	-1.39849	8.67204e-06	-1.78198	-1.00042
3857605	rs12248147	4.70885e-12	-1.77976	-0.862408	1.62662e-05	-1.78685	-0.366565
3857656	rs7094575	1.64313e-10	-1.77792	2.68808	8.19519e-05	-1.37528	0.838905
3857746	rs7077239	1.26253e-10	-1.78082	2.4275	6.92332e-05	-1.34991	0.644884
3857816	rs7076208	3.02038e-12	-1.68562	-1.40061	7.32516e-06	-1.43448	-1.51671
3858051	rs12761012	4.80396e-12	-1.77846	-0.843709	1.66794e-05	-1.7865	-0.341831
3858059	rs77418396	2.60092e-11	-0.933162	-3.62371e-10	2.67152e-05	-1.65727	-3.62371e-10
3858166	rs72771245	1.26181e-10	-1.77411	2.42022	6.58769e-05	-1.39421	0.639491
3858467	rs72771246	1.26804e-10	-1.76987	2.42091	6.45243e-05	-1.41546	0.639998
3858748	rs72771247	1.28756e-10	-1.77109	2.4374	6.56946e-05	-1.4097	0.652213
3858778	rs11252116	4.85444e-12	-1.77552	-0.836199	6.54249e-06	-1.55181	-1.51237
3858788	rs72771249	1.32634e-10	-1.76646	2.46245	6.55574e-05	-1.43036	0.670776
3859037	rs17842282	1.39419e-10	-1.77251	2.51838	7.02544e-05	-1.40269	0.712304
3859843	rs7910025	1.52456e-10	-1.74893	2.5842	6.76609e-05	-1.4893	0.761301
3860123	rs72771251	1.48295e-10	-1.76102	2.56862	6.9472e-05	-1.45127	0.74969
3860167	rs11252118	3.52662e-12	-1.62103	-1.31024	7.45775e-06	-1.78666	-1.14659
3860192	rs72771253	1.44759e-10	-1.76281	2.54627	6.87756e-05	-1.44471	0.733054
3860289	rs72771254	1.39714e-10	-1.76756	2.51555	6.85105e-05	-1.42572	0.710206
3860702	rs6601760	6.85762e-12	-0.793942	-1.47231	1.79665e-05	-1.09958	-0.954418
3860746	rs6601761	9.17932e-12	-0.662383	-1.31227	1.11947e-05	-1.16777	-1.3593
3860835	rs6601762	9.32018e-12	-0.75157	-1.20786	9.09082e-06	-1.22572	-1.50952
3860858	rs6601763	6.39623e-12	-0.962412	-1.37349	8.0967e-06	-1.42572	-1.42533
3861184	rs117937083	1.46371e-11	-1.35503e-10	-1.50805	3.9347e-05	-1.35503e-10	-1.27009
3861214	rs7082849	3.31247e-12	-1.51806	-1.47586	6.61886e-06	-1.67734	-1.37524
3861338	rs72771257	2.90588e-11	-1.6544	0.832108	3.70848e-05	-1.78631	0.457015
3861344	rs11252119	1.17596e-11	-1.2333	-0.49364	1.10426e-05	-1.78628	-0.754463
3861446	rs34354411	2.60959e-12	-1.75043	-1.48198	8.07671e-06	-1.3825	-1.47102
3861634	rs149397985	8.07447e-11	0.199681	-3.62371e-10	0.000119267	-0.161143	-3.62371e-10
3861663	rs5002977	2.42682e-12	-1.78711	-1.51792	5.46631e-06	-1.74013	-1.50377
3861861	rs7904671	7.05192e-12	-0.780843	-1.45747	4.48475e-05	0.348985	-1.48822
3862097	rs75311966	1.48163e-11	-1.35503e-10	-1.49588	3.06933e-05	-1.35503e-10	-1.51846
3862320	rs17842279	7.25878e-12	-1.70564	-0.503757	1.42136e-05	-1.60166	-0.686646
3862339	rs117511072	1.10711e-11	-1.78727	-3.62371e-10	2.53647e-05	-1.70915	-3.62371e-10
3862514	rs11252121	5.88718e-12	-1.57422	-0.844616	1.62174e-05	-1.78063	-0.37579
3862542	rs6601764	7.51165e-12	-1.69615	-0.47901	1.13013e-05	-1.78728	-0.730304
3862933	rs72771259	1.40184e-11	-1.55124	-3.62371e-10	2.42333e-05	-1.75478	-3.62371e-10
3862940	rs12266938	9.48778e-12	-0.520879	-1.42073	2.44533e-05	-0.282574	-1.46317
3863098	rs11252122	2.69953e-12	-1.71634	-1.48219	5.95221e-06	-1.65265	-1.50609
3863311	rs72771261	1.1951e-11	-1.71079	-3.62371e-10	2.35349e-05	-1.78402	-3.62371e-10
3863509	rs17328796	2.88036e-11	-0.83111	-3.62371e-10	2.78366e-05	-1.61616	-3.62371e-10
3863572	rs7896984	7.52897e-12	-1.22453	-0.94832	1.90952e-05	-0.994312	-0.998757
3863726	rs58989984	8.992e-12	-1.43341	-0.56186	1.72967e-05	-1.46584	-0.626152
3863750	rs7896289	2.74896e-12	-1.67995	-1.50044	5.56047e-06	-1.78729	-1.43954
3863775	rs117717149	1.91623e-11	-1.23866	-3.62371e-10	2.96521e-05	-1.55297	-3.62371e-10
3863901	rs17328824	3.01991e-12	-1.68145	-1.40494	5.4055e-06	-1.78549	-1.4696
3864071	rs72771263	2.53977e-12	-1.7608	-1.49873	5.24197e-06	-1.77198	-1.51383
3864942	rs11252124	2.8949e-12	-1.62174	-1.50692	7.73046e-06	-1.38674	-1.5106
3864978	rs11252125	3.81713e-12	-1.56368	-1.28843	8.2494e-06	-1.58821	-1.24415
3865519	rs10904101	3.87387e-12	-1.57197	-1.26538	8.18887e-06	-1.5999	-1.23984
3865566	rs10904102	3.82302e-12	-1.5581	-1.29248	8.06289e-06	-1.58694	-1.2683
3865793	rs17250304	2.76104e-12	-1.77512	-1.40088	6.61252e-06	-1.62988	-1.42366
3866284	rs4880634	4.90625e-12	-1.14774	-1.45336	1.47743e-05	-0.816172	-1.43345
3866303	rs67058447	5.25186e-12	-1.68231	-0.850717	1.49602e-05	-1.35451	-0.882601
3866680	rs73582530	4.03785e-11	0.85442	-1.34773	6.23426e-05	0.47885	-1.28871
3867558	rs116844097	6.32413e-11	-0.0446522	-3.62371e-10	7.05344e-05	-0.686406	-3.62371e-10
3867784	rs11594834	2.87766e-12	-1.74682	-1.38782	6.44987e-06	-1.78117	-1.29727
3867802	rs11599465	3.11825e-12	-1.77929	-1.27504	7.56822e-06	-1.78404	-1.1345
3868056	rs4880635	5.04972e-12	-1.44456	-1.12771	1.52129e-05	-1.25177	-0.968591
3868082	rs11252126	3.89163e-12	-1.4047	-1.42808	7.30729e-06	-1.47206	-1.48158
3868096	rs77693979	2.6633e-11	0.0986327	-1.00809	0.000136768	1.06876	-1.09297
3868173	rs12569367	2.8252e-12	-1.73028	-1.42275	6.22321e-06	-1.76846	-1.34576
3868226	rs3829203	4.04732e-12	-1.31557	-1.47799	6.8905e-06	-1.55228	-1.46008
3868293	rs3812716	3.15856e-12	-1.52563	-1.51586	8.6117e-06	-1.2787	-1.51068
3868392	rs7914924	1.41877e-11	-1.16038	-0.378849	2.45657e-05	-1.19328	-0.547875
3868528	rs117344189	5.90698e-11	-1.35503e-10	-0.112891	9.08892e-05	-1.35503e-10	-0.432865
3868557	rs75737817	2.64545e-12	-1.7631	-1.45567	6.44786e-06	-1.5677	-1.51106
3868880	rs80061607	1.17103e-11	-1.73114	-3.62371e-10	2.34814e-05	-1.7863	-3.62371e-10
3868911	rs74517212	1.95445e-11	-1.35503e-10	-1.21892	4.24236e-05	-1.35503e-10	-1.1948
3869005	rs35345637	3.24326e-12	-1.54515	-1.46988	5.89363e-06	-1.70016	-1.46847
3869483	rs11252129	1.86048e-11	-1.35503e-10	-1.26819	3.98923e-05	-1.35503e-10	-1.25632
3870059	rs77174898	1.9395e-11	-1.35503e-10	-1.22659	3.3699e-05	-1.35503e-10	-1.42504
3870221	rs79261597	1.61163e-11	-1.41178	-3.62371e-10	3.61293e-05	-1.3554	-3.62371e-10
3870503	rs74911337	1.23793e-11	-0.361551	-1.31404	2.1042e-05	-0.903446	-0.99254
3870504	rs117483053	2.90554e-11	-1.35503e-10	-0.822407	5.7928e-05	-1.35503e-10	-0.883305
3870533	rs117692046	1.52947e-11	-1.35503e-10	-1.46411	3.13526e-05	-1.35503e-10	-1.49721
3870633	rs61829756	1.47352e-11	-1.67268	0.171303	2.55603e-05	-1.56705	-0.134414
3870719	rs67423220	5.11334e-12	-1.51793	-1.04183	9.86365e-06	-1.78691	-0.866742
3870873	rs78000831	1.4634e-11	-1.35503e-10	-1.50826	3.23917e-05	-1.35503e-10	-1.46461
3871062	rs80316981	4.64148e-11	-1.35503e-10	-0.353993	6.54694e-05	-1.35503e-10	-0.760923
3871296	rs12569842	2.88809e-12	-1.71559	-1.41542	6.64118e-06	-1.75014	-1.29908
3871518	rs72771267	5.78288e-12	-1.05638	-1.38032	1.11238e-05	-1.37969	-1.15373
3871790	rs72771268	8.54974e-12	-0.79042	-1.25529	1.52895e-05	-1.17584	-1.03951
3871807	rs11592573	5.04859e-11	-0.269917	-3.62371e-10	6.81751e-05	-0.720427	-3.62371e-10
3872341	rs6601765	6.49939e-12	-1.30923	-1.01067	1.03754e-05	-1.72297	-0.880107
3872476	rs138053887	1.78437e-11	-1.35503e-10	-1.30996	3.54114e-05	-1.35503e-10	-1.37547
3872584	rs117418101	3.11717e-11	-0.7521	-3.62371e-10	5.75312e-05	-0.890178	-3.62371e-10
3872642	rs117311291	6.37914e-11	-1.35503e-10	-0.0359927	0.000161815	-1.35503e-10	0.14395
3872876	rs10904103	3.06359e-12	-1.55373	-1.51829	5.77333e-06	-1.7073	-1.48196
3872985	rs140705248	1.85362e-11	-1.35503e-10	-1.27189	4.1491e-05	-1.35503e-10	-1.21703
3873058	rs78198480	2.22998e-11	-1.08703	-3.62371e-10	2.7755e-05	-1.61909	-3.62371e-10
3874869	rs11252131	3.32121e-11	-0.400272	-0.288425	3.56044e-05	-0.97965	-0.390386
3874895	rs76398457	5.40141e-12	-1.16358	-1.34137	1.72082e-05	-0.680849	-1.41627
3875513	rs17135857	8.51606e-11	-1.35503e-10	0.252928	0.000176817	-1.35503e-10	0.232608
3875914	rs35090005	4.85297e-12	-1.139	-1.47302	1.0944e-05	-1.28945	-1.26027
3876063	rs12245903	3.31205e-12	-1.47994	-1.5141	9.62247e-06	-1.19944	-1.47896
3876183	rs76818169	2.83754e-12	-1.74058	-1.40809	5.86596e-06	-1.70827	-1.46507
3876187	rs79879330	1.81139e-11	-1.35503e-10	-1.29493	4.39779e-05	-1.35503e-10	-1.15882
3877384	rs75057683	1.88697e-11	-1.35503e-10	-1.25405	4.61621e-05	-1.35503e-10	-1.11035
3877968	rs11597773	2.53483e-12	-1.75779	-1.50369	7.72343e-06	-1.6293	-1.26895
3878314	rs7915257	2.54267e-12	-1.75775	-1.50064	7.47083e-06	-1.65977	-1.27173
3878511	rs34711829	2.22402e-11	-1.65952	0.569812	8.08566e-05	-1.50252	0.95269
3878568	rs11596796	2.91688e-12	-1.72906	-1.39203	5.93674e-06	-1.70761	-1.45374
3879052	rs76564586	4.90735e-12	-1.18993	-1.41095	1.56509e-05	-0.72492	-1.46706
3879748	rs4128695	3.55877e-12	-1.40806	-1.51413	1.03423e-05	-1.10581	-1.50045
3880198	rs139862653	1.33307e-11	-1.60154	-3.62371e-10	3.04267e-05	-1.52718	-3.62371e-10
3880629	rs12252752	3.60491e-12	-1.39159	-1.51773	9.79748e-06	-1.2241	-1.43628
3881210	rs79281390	3.01357e-12	-1.68878	-1.3997	6.082e-06	-1.67798	-1.45919
3881856	rs117167952	1.57985e-11	-1.43169	-3.62371e-10	2.60564e-05	-1.68224	-3.62371e-10
3881878	rs76423498	2.05512e-11	-1.35503e-10	-1.16869	5.1297e-05	-1.35503e-10	-1.00487
3882089	rs12414007	5.26776e-12	-1.62282	-0.907184	6.72952e-06	-1.72457	-1.31143
3882497	rs11252133	4.48292e-12	-1.55113	-1.14021	6.87745e-06	-1.60566	-1.4086
3882550	rs12415309	5.11016e-12	-1.63235	-0.928034	6.61022e-06	-1.7304	-1.32349
3882667	rs12415319	5.15088e-12	-1.62441	-0.928034	6.64234e-06	-1.72555	-1.32349
3882668	rs12414080	5.13716e-12	-1.62708	-0.928034	6.63148e-06	-1.72719	-1.32349
3882875	rs74318857	1.23078e-11	-1.68138	-3.62371e-10	2.97071e-05	-1.55112	-3.62371e-10
3883275	rs12765804	2.35188e-11	-1.70421	0.670397	8.94631e-05	-1.50532	1.05664
3884273	rs7919246	5.41357e-12	-1.39588	-1.10683	9.13316e-06	-1.46246	-1.26814
3884797	rs78424159	5.13271e-12	-1.61733	-0.938651	6.63113e-06	-1.72116	-1.32957
3884806	rs61828721	4.19274e-12	-1.76044	-0.997813	7.75981e-06	-1.75204	-1.1415
3885159	rs75091417	7.16638e-11	0.0803749	-3.62371e-10	0.000191931	0.31463	-3.62371e-10
3885162	rs61828722	1.11313e-11	-1.78185	-3.62371e-10	2.9368e-05	-1.5626	-3.62371e-10
3885370	rs113897346	3.61988e-11	-0.602585	-3.62371e-10	0.000143834	0.0261553	-3.62371e-10
3885571	rs60558804	5.15121e-12	-1.60898	-0.943397	6.64797e-06	-1.71592	-1.33228
3885746	rs61464031	4.89997e-12	-1.65373	-0.948647	6.41038e-06	-1.74933	-1.33526
3885987	rs11595217	2.98957e-12	-1.69404	-1.40244	6.02033e-06	-1.68624	-1.46112
3886249	rs113598585	3.00578e-12	-1.69306	-1.39801	6.0151e-06	-1.69023	-1.458
3886904	rs61828723	5.51883e-11	-0.18086	-3.62371e-10	0.000146912	0.0473275	-3.62371e-10
3887162	rs12411753	5.13761e-12	-1.62167	-0.933355	6.63332e-06	-1.72386	-1.32654
3887165	rs7900156	1.16563e-11	-1.73576	-3.62371e-10	2.63978e-05	-1.66923	-3.62371e-10
3887605	rs7901658	3.6616e-12	-1.37602	-1.51769	9.26804e-06	-1.28533	-1.43061
3887689	rs10904104	4.35343e-12	-1.73347	-0.98718	7.92425e-06	-1.72181	-1.15077
3887818	rs10904105	4.73174e-12	-1.7409	-0.896421	8.58134e-06	-1.72039	-1.07252
3887923	rs11252135	4.04468e-12	-1.60014	-1.19407	6.42464e-06	-1.64569	-1.43668
3888368	rs58371660	2.74957e-12	-1.70941	-1.47075	5.71629e-06	-1.69579	-1.5034
3888519	rs7904986	2.8071e-12	-1.66599	-1.49346	5.90024e-06	-1.64912	-1.51839
3888684	rs17135881	2.09752e-11	-0.659426	-0.488844	2.57103e-05	-1.19258	-0.503033
3888764	rs34270965	1.17171e-11	-1.73056	-3.62371e-10	2.88047e-05	-1.58197	-3.62371e-10
3888809	rs79821365	4.9036e-11	-1.35503e-10	-0.299056	0.00010367	-1.35503e-10	-0.301294
3888845	rs7906433	2.75382e-12	-1.66599	-1.51263	5.92389e-06	-1.64912	-1.51439
3889060	rs7897931	4.31834e-12	-1.56222	-1.16652	9.56484e-06	-1.45708	-1.22733
3889090	rs34088469	3.60964e-11	-1.74734	1.14192	0.000148053	-1.62638	1.68145
3889847	rs35291995	1.15798e-11	-1.74235	-3.62371e-10	2.81485e-05	-1.60501	-3.62371e-10
3890921	rs145539968	8.17589e-12	-0.924983	-1.16544	9.77357e-06	-1.30496	-1.35786
3890923	rs12571402	2.01016e-11	-0.616107	-0.574704	2.43436e-05	-1.16101	-0.589225
3890925	rs12571403	5.80396e-12	-1.26058	-1.17249	1.20683e-05	-1.10701	-1.34492
3891397	rs76147238	1.8081e-11	-1.35503e-10	-1.29675	4.55689e-05	-1.35503e-10	-1.12328
3891576	rs56784053	1.24941e-11	-1.66635	-3.62371e-10	3.07965e-05	-1.51511	-3.62371e-10
3892083	rs7907906	3.64707e-12	-1.75071	-1.14698	6.99586e-06	-1.71769	-1.2795
3892180	rs7923118	3.1808e-12	-1.78554	-1.24894	6.09547e-06	-1.77612	-1.35884
3892450	rs138890820	1.23206e-11	-1.68033	-3.62371e-10	2.69404e-05	-1.64888	-3.62371e-10
3892471	rs7911775	3.76111e-12	-1.74802	-1.11888	7.17072e-06	-1.714	-1.2585
3892853	rs117725398	5.32206e-11	-0.217165	-3.62371e-10	0.000101459	-0.322852	-3.62371e-10
3893110	rs74228825	1.3358e-11	-0.720561	-0.878938	1.71766e-05	-1.23674	-0.862219
3893374	rs116992496	6.05227e-12	-0.880874	-1.5103	2.32271e-05	-0.335613	-1.46157
3893457	rs17135891	4.93186e-12	-1.0815	-1.51439	1.00675e-05	-1.24211	-1.39108
3893936	rs7897359	1.26485e-11	-1.65407	-3.62371e-10	3.13644e-05	-1.49683	-3.62371e-10
3893980	rs7897383	1.2596e-11	-1.65823	-3.62371e-10	3.11718e-05	-1.50299	-3.62371e-10
3894013	rs7897397	1.2596e-11	-1.65823	-3.62371e-10	3.11718e-05	-1.50299	-3.62371e-10
3894160	rs7896800	3.21511e-12	-1.66656	-1.35719	5.94563e-06	-1.64824	-1.51161
3894591	rs12261560	4.77438e-12	-1.1153	-1.51305	9.84236e-06	-1.27175	-1.38406
3894931	rs78923325	4.39074e-12	-1.19578	-1.51633	9.04571e-06	-1.3369	-1.40331
3895333	rs7912394	3.22468e-12	-1.7604	-1.26038	6.38293e-06	-1.73134	-1.35754
3895368	rs75146689	1.26745e-11	-0.720561	-0.931458	1.58496e-05	-1.23674	-0.942619
3896066	rs11252138	3.15426e-12	-1.7141	-1.32876	6.48962e-06	-1.66187	-1.41043
3896133	rs141532549	1.19922e-11	-1.70735	-3.62371e-10	2.6118e-05	-1.67988	-3.62371e-10
3896168	rs7905646	2.75631e-12	-1.78038	-1.39734	5.55504e-06	-1.76749	-1.46031
3896207	rs74514203	1.11169e-11	-1.78315	-3.62371e-10	2.56105e-05	-1.6995	-3.62371e-10
3896229	rs7902434	3.94066e-12	-1.33675	-1.48352	1.03134e-05	-1.1	-1.50906
3896351	rs10795079	2.63439e-12	-1.74406	-1.4789	6.26602e-06	-1.59481	-1.51255
3896635	rs61828742	1.11057e-11	-1.78415	-3.62371e-10	2.35492e-05	-1.78342	-3.62371e-10
3896686	rs10904109	1.36611e-11	-0.520203	-1.05685	1.83325e-05	-1.01799	-1.01584
3897114	rs17135901	2.32801e-11	-1.35503e-10	-1.04401	6.8116e-05	-1.35503e-10	-0.721294
3897181	rs7906724	2.97085e-12	-1.70712	-1.39565	6.61799e-06	-1.54411	-1.50861
3897259	rs74113973	1.26361e-11	-1.65505	-3.62371e-10	2.81309e-05	-1.60564	-3.62371e-10
3897745	rs114391964	2.51736e-12	-1.76386	-1.50454	5.35495e-06	-1.74785	-1.51664
3898018	rs17135903	5.2987e-12	-1.00572	-1.51843	1.10273e-05	-1.10613	-1.43599
3898315	rs76561934	3.80703e-11	-1.35503e-10	-0.552177	0.000113058	-1.35503e-10	-0.214609
3898586	rs7895567	1.1961e-11	-1.70996	-3.62371e-10	2.63443e-05	-1.67125	-3.62371e-10
3898657	rs12784762	1.11203e-11	-1.78284	-3.62371e-10	2.4557e-05	-1.74151	-3.62371e-10
3898743	rs79797222	2.55073e-12	-1.7627	-1.49253	5.33717e-06	-1.74932	-1.51849
3898837	rs7895029	1.1961e-11	-1.70996	-3.62371e-10	2.63443e-05	-1.67125	-3.62371e-10
3898839	rs4600115	3.01669e-12	-1.78526	-1.30219	5.29633e-06	-1.78555	-1.48994
3898851	rs17329235	1.11096e-11	-1.7838	-3.62371e-10	2.3712e-05	-1.77653	-3.62371e-10
3899157	rs17135906	2.08948e-11	-0.23365	-0.918462	2.79467e-05	-0.772438	-0.839767
3899392	rs77767920	6.63714e-12	-0.7805	-1.51843	1.36185e-05	-0.89493	-1.43615
3899607	rs4351725	4.86163e-12	-1.76301	-0.847229	8.04255e-06	-1.69683	-1.16093
3899643	rs114924452	2.55687e-12	-1.76029	-1.49253	5.32191e-06	-1.75218	-1.51849
3899809	rs78933330	2.55516e-12	-1.76029	-1.4932	5.32193e-06	-1.75218	-1.51849
3899906	rs78765585	1.17481e-11	-1.72792	-3.62371e-10	2.57643e-05	-1.69352	-3.62371e-10
3900125	rs7100255	3.22559e-12	-1.77854	-1.24195	5.3643e-06	-1.78724	-1.4755
3900145	rs149472317	1.50255e-11	-1.48186	-3.62371e-10	3.6337e-05	-1.34967	-3.62371e-10
3900509	rs57383096	2.15516e-11	-0.236635	-0.884525	2.89832e-05	-0.774851	-0.800938
3901008	rs113699661	1.62058e-11	-1.40624	-3.62371e-10	0.000106674	-0.272726	-3.62371e-10
3901034	rs4514308	2.45899e-12	-1.77339	-1.51846	5.77682e-06	-1.7448	-1.44386
3901226	rs60603763	2.50113e-12	-1.77628	-1.49859	5.46308e-06	-1.72641	-1.51809
3902525	rs4881225	2.67466e-11	-1.35503e-10	-0.905203	6.74571e-05	-1.35503e-10	-0.731014
3902615	rs74935261	1.47549e-11	-1.50003	-3.62371e-10	2.8282e-05	-1.60028	-3.62371e-10
3902941	rs72771280	1.72656e-11	-1.34289	-3.62371e-10	2.76035e-05	-1.62456	-3.62371e-10
3903834	rs7918143	2.51608e-11	-0.543173	-0.423152	2.65986e-05	-0.918137	-0.743511
3904274	rs117988542	1.11397e-11	-1.7811	-3.62371e-10	2.47384e-05	-1.73415	-3.62371e-10
3904320	rs80334106	3.14956e-12	-1.55112	-1.49323	6.38013e-06	-1.58055	-1.50877
3905115	rs10795080	1.25058e-11	-0.597973	-1.06744	1.46524e-05	-0.945509	-1.31239
3905188	rs10904110	1.27063e-11	-0.597973	-1.05154	1.48114e-05	-0.945509	-1.3016
3905303	rs112192609	1.52537e-11	-1.35503e-10	-1.46679	3.09335e-05	-1.35503e-10	-1.51067
3905321	rs10795081	1.30737e-11	-0.580651	-1.04036	1.51443e-05	-0.930925	-1.29396
3905714	rs7911769	1.32106e-11	-0.615172	-0.995417	1.51757e-05	-0.959968	-1.26284
3905883	rs7901171	1.15928e-11	-0.666027	-1.0752	1.36013e-05	-1.0026	-1.32974
3906070	rs10904111	1.11424e-11	-0.727403	-1.05345	1.31083e-05	-1.05381	-1.31546
3906261	rs11252143	2.64072e-12	-1.74938	-1.47118	5.34581e-06	-1.75164	-1.51455
3906268	rs10795082	1.21423e-11	-0.743838	-0.951073	1.38611e-05	-1.06747	-1.24595
3906337	rs10795083	1.22985e-11	-0.743838	-0.938295	1.39847e-05	-1.06747	-1.23707
3906558	rs10751942	1.26077e-11	-0.743838	-0.913462	1.42298e-05	-1.06747	-1.2197
3906835	rs7905538	1.28475e-11	-0.744114	-0.894348	1.42291e-05	-1.081	-1.20622
3906911	rs7902252	1.30262e-11	-0.744114	-0.880532	1.43691e-05	-1.081	-1.19643
3907086	rs7905560	1.30262e-11	-0.744114	-0.880532	1.43691e-05	-1.081	-1.19643
3907094	rs139027641	1.12945e-11	-1.7673	-3.62371e-10	2.41953e-05	-1.75635	-3.62371e-10
3907338	rs78298556	6.44033e-12	-0.811083	-1.51795	1.19819e-05	-0.94194	-1.51717
3907615	rs150040250	1.10994e-11	-1.78472	-3.62371e-10	2.34619e-05	-1.78713	-3.62371e-10
3907669	rs7921502	1.43797e-11	-0.689239	-0.836556	1.52601e-05	-1.05229	-1.16497
3907819	rs12414185	2.68616e-12	-1.74991	-1.45358	5.36232e-06	-1.74527	-1.51784
3908530	rs117024696	1.55185e-11	-1.35503e-10	-1.44957	3.08265e-05	-1.35503e-10	-1.51413
3908778	rs77905334	6.40857e-12	-0.817315	-1.51666	1.19074e-05	-0.947738	-1.51761
3908942	rs10904112	1.60289e-11	-0.628164	-0.789056	1.65302e-05	-1.00677	-1.13055
3909526	rs146675826	1.51165e-11	-1.35503e-10	-1.47582	3.18631e-05	-1.35503e-10	-1.48106
3909978	rs10904113	9.7024e-12	-0.939836	-0.979402	2.18349e-05	-1.06144	-0.797561
3910198	rs4881226	6.42149e-11	-0.373311	0.343935	4.93318e-05	-0.854968	-0.188969
3910788	rs11252144	2.13889e-11	-1.12874	-3.62371e-10	3.83173e-05	-1.2966	-3.62371e-10
3910816	rs11252145	4.4256e-11	-0.680963	0.279342	4.24308e-05	-1.07155	-0.123079
3910894	rs4604781	2.71664e-12	-1.76143	-1.43078	5.3627e-06	-1.74558	-1.51746
3910901	rs11592165	1.12894e-11	-1.76775	-3.62371e-10	2.38439e-05	-1.77098	-3.62371e-10
3911918	rs1570942	2.61667e-12	-1.78612	-1.44359	5.17954e-06	-1.78054	-1.51725
3911924	rs111627976	1.53606e-11	-1.35503e-10	-1.4598	3.10218e-05	-1.35503e-10	-1.50781
3912092	rs112491725	1.53106e-11	-1.35503e-10	-1.46307	3.09795e-05	-1.35503e-10	-1.50918
3912120	rs117804235	3.07178e-12	-1.55178	-1.51757	6.4118e-06	-1.56705	-1.51731
3913509	rs78797836	1.46404e-11	-1.35503e-10	-1.50783	3.77929e-05	-1.35503e-10	-1.31039
3913700	rs6601770	2.75787e-12	-1.76726	-1.40989	5.32906e-06	-1.75308	-1.51625
3913834	rs11252146	2.7828e-12	-1.75642	-1.41173	5.33737e-06	-1.75133	-1.51644
3913930	rs2148191	2.47097e-11	-0.984415	-3.62371e-10	3.44483e-05	-1.40305	-3.62371e-10
3914449	rs17135919	1.83462e-11	-1.35503e-10	-1.28219	3.10903e-05	-1.35503e-10	-1.50561
3914828	rs12775093	4.57524e-10	2.53956	-0.605343	0.000276734	1.38814	-0.70759
3914868	rs76947802	2.3735e-11	-1.02466	-3.62371e-10	3.89578e-05	-1.28003	-3.62371e-10
3914986	rs11252147	7.13385e-11	-0.664332	0.740157	7.09217e-05	-0.992739	0.311809
3915344	rs150414680	1.90669e-11	-1.24365	-3.62371e-10	5.84481e-05	-0.874366	-3.62371e-10
3915480	rs72771288	1.20698e-11	-1.70091	-3.62371e-10	2.71076e-05	-1.64269	-3.62371e-10
3915501	rs6601771	9.87851e-11	0.115282	0.286054	0.000155669	-0.314582	0.419807
3915706	rs138140442	1.28719e-11	-1.63656	-3.62371e-10	2.60107e-05	-1.684	-3.62371e-10
3916298	rs72771290	1.16309e-11	-1.73794	-3.62371e-10	3.16773e-05	-1.4869	-3.62371e-10
3916682	rs12357722	9.8071e-11	-0.575858	0.96994	9.51299e-05	-0.903276	0.516013
3917236	rs80043621	2.96167e-12	-1.58737	-1.51848	6.18411e-06	-1.60582	-1.5147
3917237	rs11252148	9.84881e-11	-0.558167	0.956492	9.54123e-05	-0.888154	0.503855
3917273	rs113572503	3.66103e-11	-0.591282	-3.62371e-10	8.85029e-05	-0.459471	-3.62371e-10
3917341	rs117143778	2.59634e-12	-1.72979	-1.50772	5.39807e-06	-1.73948	-1.51699
3917353	rs10904114	4.30666e-10	2.45223	-0.578509	0.000259989	1.3446	-0.726465
3917602	rs6601773	1.36982e-10	-0.369379	1.09761	0.000101116	-0.872087	0.54585
3917693	rs12049718	4.74299e-10	2.5363	-0.566069	0.000281783	1.38534	-0.686714
3918174	rs10904115	1.36982e-10	-0.369379	1.09761	0.000101116	-0.872087	0.54585
3918469	rs12267583	9.97137e-11	-0.531951	0.942643	9.20863e-05	-0.909803	0.490023
3918640	rs943029	1.87321e-10	0.377207	0.664005	0.000221194	-0.212931	0.669466
3918918	rs112938652	1.12894e-11	-1.76775	-3.62371e-10	2.38439e-05	-1.77098	-3.62371e-10
3919001	rs7915947	9.96241e-11	-0.508553	0.918347	9.29544e-05	-0.878476	0.46808
3919071	rs7918233	1.06726e-10	-0.451829	0.930481	9.85914e-05	-0.830559	0.479037
3919081	rs7918238	1.10716e-10	-0.415119	0.930481	0.000102418	-0.792477	0.479037
3919243	rs10795084	1.90971e-10	0.355459	0.705051	0.000236006	-0.231471	0.752822
3919765	rs10904116	9.62392e-11	-0.514214	0.889441	8.76884e-05	-0.909859	0.441143
3920467	rs139557686	2.59301e-12	-1.72659	-1.5122	5.40684e-06	-1.73655	-1.51829
3920586	rs10904117	1.21968e-11	-1.05335	-0.63709	2.71355e-05	-1.24306	-0.398604
3920602	rs9783264	2.72141e-12	-1.77386	-1.4166	5.23048e-06	-1.77172	-1.51628
3920681	rs10904118	9.18325e-11	-0.514214	0.84257	8.41302e-05	-0.909859	0.399719
3920818	rs2094179	1.38755e-11	-0.966228	-0.595255	3.1297e-05	-1.14747	-0.351509
3921082	rs943034	8.40937e-11	0.0412548	0.199066	0.000145434	-0.355031	0.392245
3921137	rs729440	2.71798e-12	-1.77692	-1.4148	5.26097e-06	-1.76618	-1.51601
3922073	rs79886776	2.71292e-11	-1.35503e-10	-0.891001	7.10647e-05	-1.35503e-10	-0.678915
3922332	rs118086899	2.74708e-11	-0.878486	-3.62371e-10	4.92021e-05	-1.04657	-3.62371e-10
3922728	rs137888039	1.15855e-11	-1.74186	-3.62371e-10	2.39901e-05	-1.76486	-3.62371e-10
3923117	rs74545849	2.44338e-11	-0.995642	-3.62371e-10	3.98928e-05	-1.25631	-3.62371e-10
3923486	rs117374259	2.5862e-12	-1.72525	-1.51617	5.30661e-06	-1.75534	-1.51821
3923656	rs11252151	7.1243e-12	-1.34087	-0.887234	1.19597e-05	-1.43673	-1.02424
3924328	rs10904119	1.30733e-11	-1.01953	-0.601514	2.90808e-05	-1.21388	-0.358547
3924383	rs4881228	2.60528e-12	-1.71745	-1.51663	5.33781e-06	-1.74968	-1.51801
3924743	rs11252152	1.30053e-11	-1.01391	-0.612339	2.88686e-05	-1.20903	-0.370727
3925238	rs10904120	5.4976e-11	-0.697828	0.513114	5.82572e-05	-1.007	0.129356
3925553	rs79305127	1.15524e-11	-1.74472	-3.62371e-10	2.43602e-05	-1.74956	-3.62371e-10
3925728	rs3932533	6.26266e-12	-1.37215	-0.984852	1.05551e-05	-1.47575	-1.11014
3925729	rs4242763	2.62004e-12	-1.71116	-1.51726	5.36495e-06	-1.74503	-1.51759
3925957	rs150498816	3.19521e-12	-1.52483	-1.50513	6.82616e-06	-1.52235	-1.4994
3926536	rs11252155	1.48735e-11	-0.957373	-0.534658	3.45502e-05	-1.06635	-0.333745
3926646	rs12772876	6.35495e-12	-1.34918	-0.993196	1.08104e-05	-1.46162	-1.10038
3926658	rs72771298	1.18681e-11	-1.71776	-3.62371e-10	3.23003e-05	-1.46743	-3.62371e-10
3926818	rs74370947	2.64131e-12	-1.70194	-1.51839	5.41376e-06	-1.73809	-1.51547
3926851	rs79336617	2.63032e-11	-0.921919	-3.62371e-10	4.21506e-05	-1.20126	-3.62371e-10
3926920	rs12771235	5.36621e-12	-1.42014	-1.09135	9.21908e-06	-1.48933	-1.2319
3927115	rs11252156	1.65787e-11	-1.35503e-10	-1.38349	3.4457e-05	-1.35503e-10	-1.4028
3927451	rs7075364	3.74621e-12	-1.74395	-1.12691	6.54525e-06	-1.776	-1.28777
3927988	rs10904121	1.10101e-11	-1.11382	-0.67898	2.44961e-05	-1.21161	-0.532385
3928109	rs77948131	1.72654e-11	-1.3429	-3.62371e-10	3.9672e-05	-1.26186	-3.62371e-10
3928287	rs17135941	4.36503e-12	-1.65246	-1.06553	9.35631e-06	-1.69917	-1.00729
3928372	rs114205980	2.73584e-12	-1.67172	-1.51345	5.56424e-06	-1.7146	-1.51155
3928464	rs11252157	1.1242e-10	1.09591	-0.565285	8.57324e-05	0.217388	-0.708663
3928508	rs76333436	1.2073e-11	-1.70064	-3.62371e-10	2.56913e-05	-1.69635	-3.62371e-10
3928528	rs7903926	7.91087e-11	-0.563555	0.742767	8.82649e-05	-0.741555	0.279391
3928657	rs11252158	2.64993e-12	-1.70495	-1.51212	6.41348e-06	-1.6359	-1.44821
3928995	rs12240700	3.43448e-12	-1.64993	-1.30781	6.8451e-06	-1.59822	-1.42075
3929006	rs11252160	3.33105e-11	-1.35503e-10	-0.685737	8.1694e-05	-1.35503e-10	-0.539526
3929075	rs10904122	1.19347e-11	-1.05299	-0.659172	2.48024e-05	-1.22083	-0.51074
3929526	rs10795086	3.21689e-12	-1.67695	-1.34625	7.37321e-06	-1.75785	-1.1868
3929719	rs75105372	4.32146e-11	-0.425433	-3.62371e-10	8.56809e-05	-0.491876	-3.62371e-10
3929820	rs4881229	1.24126e-11	-1.78128	0.108381	2.53941e-05	-1.71849	0.0105021
3930260	rs17135942	1.71713e-11	-1.35503e-10	-1.34837	3.22417e-05	-1.35503e-10	-1.46925
3930326	rs10795087	5.8876e-12	-1.77331	-0.645451	1.99073e-05	-1.73061	-0.220809
3930424	rs10795088	5.76216e-12	-1.77331	-0.666987	1.93909e-05	-1.73061	-0.247095
3930571	rs17135945	3.56636e-12	-1.40309	-1.51697	6.96149e-06	-1.48937	-1.51274
3931142	rs55796111	1.13544e-11	-1.76201	-3.62371e-10	2.41322e-05	-1.75896	-3.62371e-10
3931196	rs6601775	5.7931e-12	-1.77331	-0.661632	2.00035e-05	-1.73061	-0.215991
3931326	rs7917039	5.7549e-12	-1.77182	-0.669741	1.92667e-05	-1.73291	-0.251217
3931524	rs10904123	1.33279e-11	-0.424283	-1.17746	1.60131e-05	-0.718184	-1.45092
3931625	rs17135946	1.73349e-11	-1.35503e-10	-1.33889	3.08705e-05	-1.35503e-10	-1.51271
3931840	rs10795089	5.67782e-12	-1.77476	-0.680279	1.9044e-05	-1.73357	-0.262179
3931878	rs11252162	1.32138e-10	1.17606	-0.483824	8.8669e-05	0.18756	-0.645156
3931904	rs10904124	5.67003e-12	-1.77614	-0.680279	1.89892e-05	-1.73646	-0.262179
3932025	rs10904126	5.7078e-12	-1.77614	-0.673642	1.91441e-05	-1.73646	-0.254055
3932360	rs5020527	5.80849e-12	-1.77743	-0.654861	1.94957e-05	-1.73926	-0.233048
3932397	rs11252163	1.87925e-11	0.0304923	-1.28864	2.47597e-05	-0.250664	-1.48262
3932531	rs17251434	2.07103e-11	-0.166738	-0.994243	2.19628e-05	-0.494044	-1.35911
3932606	rs4394730	5.67786e-12	-1.77864	-0.676394	1.89379e-05	-1.74199	-0.259349
3932746	rs148830018	4.84425e-11	-1.35503e-10	-0.311233	7.52791e-05	-1.35503e-10	-0.621304
3932870	rs12412574	1.35767e-10	1.19939	-0.480055	9.42289e-05	0.267082	-0.663861
3933171	rs7911268	4.76327e-12	-1.77911	-0.851565	1.46176e-05	-1.78159	-0.478693
3933272	rs112421645	1.15919e-11	-1.7413	-3.62371e-10	2.46625e-05	-1.73722	-3.62371e-10
3933404	rs10795090	4.73591e-12	-1.77899	-0.857446	1.45793e-05	-1.77686	-0.48604
3934379	rs11252165	1.02776e-11	-1.1488	-0.71284	2.15849e-05	-1.30457	-0.565944
3934490	rs11252167	1.44843e-11	-0.387754	-1.13079	1.71825e-05	-0.669164	-1.42945
3934526	rs10795091	4.70465e-12	-1.77911	-0.863949	1.43931e-05	-1.78159	-0.494171
3934581	rs10795092	4.71099e-12	-1.77129	-0.870419	1.4218e-05	-1.78573	-0.502269
3934846	rs76168616	1.03417e-11	-1.13825	-0.717169	2.16816e-05	-1.29539	-0.570652
3935291	rs12414586	1.73648e-11	-1.35503e-10	-1.33717	3.09778e-05	-1.35503e-10	-1.50924
3935402	rs11252168	1.57094e-10	1.3465	-0.481265	0.000101882	0.32713	-0.64582
3935589	rs11252169	1.84733e-11	-0.0782802	-1.19701	2.55022e-05	-0.284692	-1.41905
3935887	rs943024	4.7273e-12	-1.78669	-0.851565	1.48285e-05	-1.76726	-0.478693
3935933	rs943025	4.63709e-12	-1.7871	-0.870419	1.45206e-05	-1.76467	-0.502269
3935964	rs943026	4.59252e-12	-1.7871	-0.880078	1.43654e-05	-1.76467	-0.513018
3937537	rs10904127	2.67906e-11	0.359959	-1.26352	3.42656e-05	0.0187219	-1.42709
3937917	rs72772908	1.21599e-11	-1.69347	-3.62371e-10	2.45325e-05	-1.74251	-3.62371e-10
3937958	rs112519063	1.21599e-11	-1.69347	-3.62371e-10	2.45325e-05	-1.74251	-3.62371e-10
3937966	rs12415433	2.63406e-12	-1.7869	-1.43618	5.17774e-06	-1.77982	-1.51832
3938291	rs112426910	1.12607e-11	-1.77029	-3.62371e-10	2.60008e-05	-1.68438	-3.62371e-10
3938370	rs11252171	1.41145e-11	-0.223663	-1.32074	1.68323e-05	-0.721826	-1.39738
3938468	rs72772909	1.21599e-11	-1.69347	-3.62371e-10	2.45325e-05	-1.74251	-3.62371e-10
3938695	rs2148192	9.25538e-12	-1.27233	-0.694071	2.13679e-05	-1.05219	-0.828425
3938771	rs2148193	9.53064e-12	-1.24984	-0.687262	2.20862e-05	-1.02536	-0.822194
3939143	rs75793133	3.77213e-11	-0.561386	-3.62371e-10	9.37504e-05	-0.40187	-3.62371e-10
3939516	rs11252172	1.05871e-11	-0.699988	-1.13199	1.09817e-05	-1.13501	-1.41126
3939543	rs11252173	1.06332e-11	-0.699988	-1.12764	1.10069e-05	-1.13501	-1.40897
3939652	rs72772910	1.24948e-11	-1.6663	-3.62371e-10	2.50106e-05	-1.72321	-3.62371e-10
3939728	rs10795093	9.17965e-12	-0.8422	-1.13242	9.66384e-06	-1.26262	-1.41149
3939916	rs4881230	1.02491e-11	-0.938244	-0.926177	1.03474e-05	-1.32476	-1.28101
3939951	rs11252174	2.87073e-12	-1.72078	-1.41627	5.74841e-06	-1.75002	-1.44356
3940063	rs7902593	9.57797e-12	-0.768422	-1.16372	1.03354e-05	-1.18777	-1.41916
3940263	rs10795094	1.00249e-11	-0.74901	-1.13753	1.05483e-05	-1.17286	-1.41368
3940373	rs12257518	2.4667e-12	-1.78376	-1.50497	5.328e-06	-1.77138	-1.49815
3940427	rs10904128	1.17357e-11	-0.567542	-1.16143	1.1953e-05	-1.03157	-1.42995
3940545	rs55863175	3.04547e-11	0.097162	-0.872532	3.34695e-05	-0.389661	-1.04221
3940618	rs10795095	1.22674e-11	-0.557861	-1.1268	1.22598e-05	-1.02395	-1.41223
3940706	rs10795096	2.43834e-11	0.0852786	-1.08299	2.11417e-05	-0.502883	-1.38837
3941198	rs76068735	2.87681e-12	-1.71081	-1.42412	5.76097e-06	-1.74246	-1.44894
3941340	rs11252178	2.50433e-12	-1.78673	-1.48686	5.21012e-06	-1.78283	-1.50908
3942527	rs7088249	6.34591e-12	-1.53175	-0.81205	1.37654e-05	-1.28714	-1.03321
3942756	rs10795097	4.55423e-12	-1.26884	-1.40672	9.98351e-06	-1.15613	-1.48544
3943142	rs7358215	1.61829e-11	0.106187	-1.51384	2.9764e-05	-0.0570705	-1.49213
3943217	rs7900884	3.73555e-12	-1.58328	-1.29043	8.29013e-06	-1.42228	-1.40516
3943504	rs7076360	5.97136e-12	-1.54306	-0.861574	1.27373e-05	-1.33734	-1.06063
3943508	rs7080086	6.78593e-12	-0.760171	-1.51659	1.56077e-05	-0.700344	-1.4944
3943605	rs118015936	2.22126e-11	-1.35503e-10	-1.09095	4.81351e-05	-1.35503e-10	-1.06849
3943627	rs12263883	1.89326e-11	-0.754753	-0.495971	1.5902e-05	-1.22655	-0.949509
3943749	rs7076800	4.4903e-12	-1.28964	-1.40005	9.10275e-06	-1.25627	-1.47766
3943763	rs7092293	4.51428e-12	-1.28964	-1.39472	9.13148e-06	-1.25627	-1.47451
3944006	rs72772918	1.3e-11	-1.62666	-3.62371e-10	2.52373e-05	-1.71418	-3.62371e-10
3944049	rs72772919	1.3e-11	-1.62666	-3.62371e-10	2.52373e-05	-1.71418	-3.62371e-10
3944090	rs77334952	1.3e-11	-1.62666	-3.62371e-10	2.52373e-05	-1.71418	-3.62371e-10
3944167	rs4881231	2.83713e-12	-1.78431	-1.36451	5.51685e-06	-1.74213	-1.49257
3944304	rs72772920	1.28766e-11	-1.6362	-3.62371e-10	2.50767e-05	-1.72057	-3.62371e-10
3944391	rs79944810	1.3e-11	-1.62666	-3.62371e-10	2.52373e-05	-1.71418	-3.62371e-10
3944404	rs66572277	3.66034e-12	-1.62308	-1.27098	5.82059e-06	-1.73343	-1.44767
3944442	rs117134461	1.94246e-11	-1.35503e-10	-1.22507	4.18329e-05	-1.35503e-10	-1.20882
3944649	rs34998645	1.44952e-11	-1.35503e-10	-1.51779	3.31549e-05	-1.35503e-10	-1.44132
3944713	rs77421855	2.25877e-11	-1.35503e-10	-1.0742	4.89691e-05	-1.35503e-10	-1.05132
3944896	rs77453722	1.93212e-11	-1.35503e-10	-1.23041	4.16041e-05	-1.35503e-10	-1.21431
3945053	rs7917483	3.36825e-12	-1.64671	-1.33051	8.24289e-06	-1.54398	-1.28917
3945400	rs4881232	4.33773e-12	-1.39375	-1.33051	8.9243e-06	-1.46456	-1.28917
3945485	rs4880637	4.36687e-12	-1.38359	-1.33397	8.97243e-06	-1.45535	-1.293
3945911	rs143699081	1.45287e-11	-1.35503e-10	-1.51548	3.26616e-05	-1.35503e-10	-1.4563
3945981	rs10904131	3.36123e-12	-1.64088	-1.33843	8.23383e-06	-1.53633	-1.29793
3945984	rs140204557	1.19233e-11	-1.71311	-3.62371e-10	2.35136e-05	-1.78493	-3.62371e-10
3946102	rs10795098	4.51364e-12	-1.63943	-1.04507	1.21447e-05	-1.49104	-0.954578
3946161	rs75351206	1.57529e-11	-1.35503e-10	-1.43458	3.26274e-05	-1.35503e-10	-1.45735
3946311	rs11252179	1.63075e-11	-0.278681	-1.1213	2.28577e-05	-0.642295	-1.17092
3946467	rs10736980	3.5876e-12	-1.63205	-1.28208	8.81498e-06	-1.54339	-1.22267
3946505	rs10751943	3.54348e-12	-1.62523	-1.30127	8.59944e-06	-1.53486	-1.25595
3946610	rs10732922	3.77052e-12	-1.55317	-1.31123	8.15196e-06	-1.43108	-1.41316
3946730	rs10736981	3.80929e-12	-1.55393	-1.30023	8.1436e-06	-1.43999	-1.40529
3946744	rs10736982	3.75678e-12	-1.56399	-1.30406	8.04213e-06	-1.44978	-1.40804
3946784	rs11598053	1.2085e-11	-1.69965	-3.62371e-10	2.3581e-05	-1.78206	-3.62371e-10
3946808	rs10732923	3.87085e-12	-1.5379	-1.30023	8.30395e-06	-1.42049	-1.40529
3946884	rs75310529	1.89527e-11	-1.35503e-10	-1.24967	4.07884e-05	-1.35503e-10	-1.23411
3946951	rs4880638	5.6028e-12	-1.5408	-0.92754	1.16479e-05	-1.38662	-1.10076
3946975	rs10732924	3.80177e-12	-1.55317	-1.30297	8.20025e-06	-1.43108	-1.40726
3947069	rs11599077	1.12562e-11	-1.77069	-3.62371e-10	2.3719e-05	-1.77623	-3.62371e-10
3947129	rs74823114	2.60408e-12	-1.71747	-1.51706	6.26873e-06	-1.58846	-1.51847
3947516	rs181441514	1.61138e-11	-1.35503e-10	-1.41193	3.2587e-05	-1.35503e-10	-1.45859
3947530	rs144412564	1.26778e-11	-1.65176	-3.62371e-10	3.08499e-05	-1.51337	-3.62371e-10
3947552	rs7086801	9.23798e-12	-0.529486	-1.4388	1.22322e-05	-0.932759	-1.50567
3947561	rs7085782	9.02111e-12	-0.529486	-1.46256	1.21315e-05	-0.932759	-1.51394
3947582	rs7085797	3.57019e-12	-1.59783	-1.32116	7.4229e-06	-1.51773	-1.42021
3947583	rs10904132	1.88255e-11	-0.231383	-1.02501	1.94113e-05	-0.640032	-1.33662
3947787	rs17135989	1.44978e-11	-1.35503e-10	-1.51761	3.27719e-05	-1.35503e-10	-1.45293
3947827	rs17135992	1.61947e-11	-1.35503e-10	-1.40693	3.2176e-05	-1.35503e-10	-1.47129
3947849	rs72772928	1.12735e-11	-1.76916	-3.62371e-10	2.36908e-05	-1.77742	-3.62371e-10
3947943	rs7910348	3.63291e-12	-1.58406	-1.31751	7.56496e-06	-1.50135	-1.41763
3947947	rs79928429	1.45045e-11	-1.35503e-10	-1.51715	3.26561e-05	-1.35503e-10	-1.45648
3948254	rs9651514	9.81637e-12	-0.475315	-1.43224	1.28794e-05	-0.888009	-1.49887
3948429	rs7915142	2.65361e-11	0.0247796	-0.937884	3.25958e-05	-0.373429	-1.08489
3948464	rs7899935	5.15101e-12	-1.5377	-1.01472	1.0269e-05	-1.43988	-1.1735
3948793	rs10904133	9.65538e-12	-0.474791	-1.44931	1.38192e-05	-0.798071	-1.51838
3948928	rs10904134	3.53728e-12	-1.42959	-1.49866	6.81483e-06	-1.51875	-1.50466
3949016	rs4881234	3.23455e-12	-1.50012	-1.5176	8.09718e-06	-1.33736	-1.51363
3949085	rs11252180	2.97155e-11	0.676997	-1.47694	4.9166e-05	0.469515	-1.51682
3949166	rs9651513	1.01703e-11	-0.382522	-1.48962	2.43093e-05	-0.252172	-1.49948
3949293	rs11252181	2.83723e-12	-1.63294	-1.51584	6.8009e-06	-1.50883	-1.51662
3949554	rs73592053	1.7846e-11	-1.35503e-10	-1.30983	3.12858e-05	-1.35503e-10	-1.49934
3949884	rs10795099	8.59003e-12	-0.863674	-1.17733	8.6282e-06	-1.39919	-1.38828
3950093	rs4457649	5.1832e-12	-1.7679	-0.778289	7.87109e-06	-1.75771	-1.1216
3950427	rs10795100	9.7447e-12	-0.525844	-1.38904	1.10268e-05	-1.12882	-1.41335
3950441	rs4328133	3.16078e-12	-1.77073	-1.27006	6.72825e-06	-1.75993	-1.27627
3950446	rs4364955	2.84936e-12	-1.76918	-1.37534	6.0534e-06	-1.76184	-1.38004
3950767	rs10904135	9.09323e-12	-0.588015	-1.39607	1.0039e-05	-1.21635	-1.41967
3951241	rs7912916	2.76684e-12	-1.65688	-1.51702	5.17618e-06	-1.77995	-1.51849
3951492	rs7896124	9.30885e-12	-0.558639	-1.40201	1.01907e-05	-1.19603	-1.425
3952114	rs11252184	3.38106e-12	-1.45498	-1.51844	6.63623e-06	-1.53341	-1.51655
3952247	rs7901255	9.54575e-12	-0.530023	-1.40549	1.01261e-05	-1.20813	-1.41926
3952680	rs7901795	3.23562e-12	-1.49891	-1.51847	6.38567e-06	-1.57162	-1.51683
3952714	rs7350412	9.62473e-12	-0.530023	-1.39725	1.01111e-05	-1.20813	-1.42074
3953218	rs7905528	6.6593e-12	-0.852485	-1.44311	8.05542e-06	-1.40812	-1.44804
3953539	rs17252078	4.57843e-12	-1.47737	-1.19288	1.46643e-05	-0.99988	-1.25721
3954953	rs12217962	3.7067e-12	-1.38699	-1.49448	9.05149e-06	-1.25456	-1.48502
3955005	rs10450522	4.9605e-11	0.560884	-0.848403	8.20869e-05	0.538796	-1.07352
3955084	rs12764691	2.44578e-12	-1.78437	-1.51288	5.50346e-06	-1.72099	-1.51614
3955290	rs11592003	1.15164e-11	-1.74783	-3.62371e-10	2.34605e-05	-1.78719	-3.62371e-10
3955406	rs10795101	1.72888e-11	-1.35503e-10	-1.34155	3.20403e-05	-1.35503e-10	-1.47551
3956148	rs4399241	1.58774e-11	-1.35503e-10	-1.42672	3.16405e-05	-1.35503e-10	-1.48807
3956173	rs4572033	1.47999e-11	-1.49699	-3.62371e-10	2.72841e-05	-1.6362	-3.62371e-10
3956461	rs74116520	2.25793e-11	-1.35503e-10	-1.07458	3.68791e-05	-1.35503e-10	-1.33486
3956541	rs10795102	5.09303e-12	-1.60428	-0.959462	7.64861e-06	-1.70038	-1.2076
3956841	rs17136022	1.47117e-11	-1.50297	-3.62371e-10	2.71669e-05	-1.64051	-3.62371e-10
3957327	rs118020331	1.20176e-11	-1.70524	-3.62371e-10	2.52953e-05	-1.71189	-3.62371e-10
3957338	rs34496977	2.37098e-11	-1.02572	-3.62371e-10	6.38812e-05	-0.78548	-3.62371e-10
3957753	rs77727517	5.30166e-11	-0.221005	-3.62371e-10	0.000185891	0.282656	-3.62371e-10
3957760	rs7900648	1.51786e-11	-1.47172	-3.62371e-10	2.77901e-05	-1.61783	-3.62371e-10
3958996	rs74689509	1.78475e-11	-1.35503e-10	-1.30975	3.38926e-05	-1.35503e-10	-1.41931
3959089	rs72772957	1.42826e-11	-1.53257	-3.62371e-10	2.66013e-05	-1.66155	-3.62371e-10
3959614	rs7908267	6.03219e-12	-1.60911	-0.785387	8.70597e-06	-1.7037	-1.07479
3960523	rs117317740	1.21671e-11	-1.69287	-3.62371e-10	3.32154e-05	-1.43949	-3.62371e-10
3960699	rs148220923	2.71715e-11	-1.35503e-10	-0.889441	4.17817e-05	-1.35503e-10	-1.21005
3961227	rs145498548	1.64076e-11	-1.39387	-3.62371e-10	4.94486e-05	-1.04157	-3.62371e-10
3961409	rs11252187	2.84461e-11	-1.35503e-10	-0.8436	4.57272e-05	-1.35503e-10	-1.11981
3961550	rs11252188	3.08859e-11	-1.35503e-10	-0.76131	4.57851e-05	-1.35503e-10	-1.11855
3961733	rs4336929	2.8531e-11	-1.35503e-10	-0.84062	4.32465e-05	-1.35503e-10	-1.17559
3962232	rs4881235	7.00678e-12	-1.60199	-0.642744	9.93213e-06	-1.68432	-0.962415
3962325	rs72772964	1.44598e-11	-1.52024	-3.62371e-10	2.70905e-05	-1.64332	-3.62371e-10
3962769	rs1977379	3.38765e-11	-1.35503e-10	-0.66889	4.90016e-05	-1.35503e-10	-1.05065
3963038	rs1977378	2.89594e-11	-1.35503e-10	-0.825715	4.37084e-05	-1.35503e-10	-1.16496
3963106	rs1977377	3.44938e-11	-1.35503e-10	-0.650831	4.96639e-05	-1.35503e-10	-1.03723
3963141	rs1570943	3.33968e-11	-1.35503e-10	-0.683152	4.84865e-05	-1.35503e-10	-1.06122
3963487	rs34094738	2.57037e-11	-0.944974	-3.62371e-10	0.000130248	-0.0730671	-3.62371e-10
3963580	rs12411953	3.6248e-11	-1.35503e-10	-0.601226	5.15421e-05	-1.35503e-10	-1.00011
3963682	rs12416427	3.24014e-11	-1.35503e-10	-0.713408	4.74166e-05	-1.35503e-10	-1.08353
3963757	rs7894924	3.63082e-11	-1.35503e-10	-0.599566	5.54013e-05	-1.35503e-10	-0.927903
3963795	rs7894945	8.26948e-12	-1.47151	-0.607533	1.09065e-05	-1.61886	-0.934286
3963914	rs12414789	3.4786e-11	-1.35503e-10	-0.642396	4.99772e-05	-1.35503e-10	-1.03094
3963959	rs60150218	3.66086e-11	-1.35503e-10	-0.591327	5.19274e-05	-1.35503e-10	-0.99266
3963996	rs145455845	1.64327e-11	-1.39234	-3.62371e-10	3.23656e-05	-1.46541	-3.62371e-10
3964142	rs11252189	8.34257e-12	-1.47151	-0.598733	1.09837e-05	-1.61886	-0.927235
3964150	rs11252190	3.64988e-11	-1.35503e-10	-0.59433	5.56344e-05	-1.35503e-10	-0.923704
3964161	rs11252191	3.64187e-11	-1.35503e-10	-0.596529	5.55364e-05	-1.35503e-10	-0.925468
3964169	rs11252192	3.60779e-11	-1.35503e-10	-0.60593	5.51195e-05	-1.35503e-10	-0.933003
3964306	rs141027678	3.25336e-11	-1.35503e-10	-0.709339	4.75587e-05	-1.35503e-10	-1.08054
3964307	rs12778907	3.7391e-11	-1.35503e-10	-0.570179	5.67246e-05	-1.35503e-10	-0.904298
3964365	rs12762078	3.74744e-11	-1.35503e-10	-0.567951	5.68264e-05	-1.35503e-10	-0.902505
3964453	rs11813552	3.71675e-11	-1.35503e-10	-0.576176	5.25241e-05	-1.35503e-10	-0.981234
3964482	rs12268546	3.6346e-11	-1.35503e-10	-0.598527	5.54475e-05	-1.35503e-10	-0.92707
3964624	rs7070989	3.80164e-11	-1.35503e-10	-0.553592	5.74877e-05	-1.35503e-10	-0.890935
3964636	rs7083811	3.69362e-11	-1.35503e-10	-0.582419	5.6169e-05	-1.35503e-10	-0.914141
3964990	rs7083277	3.71831e-11	-1.35503e-10	-0.575756	5.64707e-05	-1.35503e-10	-0.908785
3965100	rs4999537	3.7459e-11	-1.35503e-10	-0.568364	5.68075e-05	-1.35503e-10	-0.902838
3965193	rs4999535	3.65714e-11	-1.35503e-10	-0.592345	6.0088e-05	-1.35503e-10	-0.846696
3965271	rs4999534	3.73829e-11	-1.35503e-10	-0.570397	5.67147e-05	-1.35503e-10	-0.904473
3965284	rs4999533	3.62473e-11	-1.35503e-10	-0.601245	5.53268e-05	-1.35503e-10	-0.929249
3965286	rs4999532	3.7459e-11	-1.35503e-10	-0.568364	5.68075e-05	-1.35503e-10	-0.902838
3965302	rs4999531	3.7459e-11	-1.35503e-10	-0.568364	5.68075e-05	-1.35503e-10	-0.902838
3965342	rs4999530	3.63273e-11	-1.35503e-10	-0.599042	5.54246e-05	-1.35503e-10	-0.927483
3965517	rs4999529	8.82818e-12	-1.46207	-0.551596	1.14872e-05	-1.61194	-0.889325
3965527	rs11252193	4.07193e-11	-1.35503e-10	-0.484909	6.07757e-05	-1.35503e-10	-0.835316
3965598	rs4881236	3.94105e-11	-1.35503e-10	-0.517578	5.49122e-05	-1.35503e-10	-0.936772
3965660	rs11252194	3.75773e-11	-1.35503e-10	-0.565209	5.6952e-05	-1.35503e-10	-0.900297
3965700	rs11252195	3.76618e-11	-1.35503e-10	-0.562964	5.70551e-05	-1.35503e-10	-0.898489
3965722	rs7900682	3.77116e-11	-1.35503e-10	-0.561643	5.71158e-05	-1.35503e-10	-0.897425
3966099	rs6601779	3.7459e-11	-1.35503e-10	-0.568364	5.68075e-05	-1.35503e-10	-0.902838
3966144	rs142448779	3.39794e-11	-1.35503e-10	-0.665855	4.91121e-05	-1.35503e-10	-1.0484
3966168	rs60274564	3.80641e-11	-1.35503e-10	-0.552338	5.28916e-05	-1.35503e-10	-0.974263
3966182	rs117858534	1.31597e-11	-1.61445	-3.62371e-10	3.51925e-05	-1.38167	-3.62371e-10
3966204	rs6601780	3.71045e-11	-1.35503e-10	-0.577871	5.58685e-05	-1.35503e-10	-0.919506
3966253	rs55996407	3.62044e-11	-1.35503e-10	-0.602429	5.14955e-05	-1.35503e-10	-1.00101
3966519	rs7915710	3.73332e-11	-1.35503e-10	-0.571727	5.6654e-05	-1.35503e-10	-0.905544
3966558	rs11598560	1.53521e-11	-1.46036	-3.62371e-10	2.80233e-05	-1.60947	-3.62371e-10
3966574	rs7915818	3.80025e-11	-1.35503e-10	-0.553958	5.74707e-05	-1.35503e-10	-0.89123
3966697	rs7901720	3.72834e-11	-1.35503e-10	-0.573062	5.65932e-05	-1.35503e-10	-0.906618
3966766	rs7901836	3.7451e-11	-1.35503e-10	-0.568578	5.67977e-05	-1.35503e-10	-0.90301
3966792	rs55718050	1.41843e-11	-1.53948	-3.62371e-10	2.77439e-05	-1.61949	-3.62371e-10
3966869	rs7901977	3.78129e-11	-1.35503e-10	-0.55896	5.83997e-05	-1.35503e-10	-0.875195
3967206	rs4880639	3.72834e-11	-1.35503e-10	-0.573062	5.65932e-05	-1.35503e-10	-0.906618
3967265	rs4881238	3.71169e-11	-1.35503e-10	-0.577537	5.63899e-05	-1.35503e-10	-0.910217
3968152	rs4242764	3.72e-11	-1.35503e-10	-0.575301	5.64913e-05	-1.35503e-10	-0.908419
3968190	rs4881242	4.0401e-11	-1.35503e-10	-0.492756	5.59632e-05	-1.35503e-10	-0.917812
3968210	rs4880643	3.84495e-11	-1.35503e-10	-0.542264	5.38904e-05	-1.35503e-10	-0.955555
3968427	rs4242765	4.22891e-11	-1.35503e-10	-0.447082	6.26778e-05	-1.35503e-10	-0.804499
3968438	rs4881243	4.12454e-11	-1.35503e-10	-0.472072	5.68574e-05	-1.35503e-10	-0.90196
3968443	rs6601782	3.7817e-11	-1.35503e-10	-0.558851	5.72445e-05	-1.35503e-10	-0.895175
3968623	rs7090184	3.72335e-11	-1.35503e-10	-0.574402	5.65322e-05	-1.35503e-10	-0.907696
3968654	rs7068997	3.7401e-11	-1.35503e-10	-0.569912	5.67368e-05	-1.35503e-10	-0.904083
3968713	rs7086533	3.72335e-11	-1.35503e-10	-0.574402	5.65322e-05	-1.35503e-10	-0.907696
3968877	rs17136082	3.99836e-11	-1.35503e-10	-0.50314	5.55206e-05	-1.35503e-10	-0.925753
3968914	rs943033	3.72335e-11	-1.35503e-10	-0.574402	5.65322e-05	-1.35503e-10	-0.907696
3968992	rs943032	3.72671e-11	-1.35503e-10	-0.573499	5.65733e-05	-1.35503e-10	-0.90697
3969047	rs943031	3.53843e-11	-1.35503e-10	-0.625343	5.42702e-05	-1.35503e-10	-0.948532
3969235	rs4880645	3.77747e-11	-1.35503e-10	-0.559972	5.71928e-05	-1.35503e-10	-0.896078
3969492	rs139785982	3.46183e-11	-1.35503e-10	-0.647227	4.97975e-05	-1.35503e-10	-1.03454
3969510	rs11814513	3.97945e-11	-1.35503e-10	-0.507882	5.53199e-05	-1.35503e-10	-0.929374
3969587	rs4242766	3.7351e-11	-1.35503e-10	-0.571251	5.66757e-05	-1.35503e-10	-0.905161
3969648	rs4447063	3.72671e-11	-1.35503e-10	-0.573499	5.65733e-05	-1.35503e-10	-0.90697
3969708	rs4454610	3.71002e-11	-1.35503e-10	-0.577989	5.63694e-05	-1.35503e-10	-0.91058
3969947	rs4504968	3.16362e-11	-1.35503e-10	-0.737309	4.96642e-05	-1.35503e-10	-1.03722
3969963	rs4517419	3.64508e-11	-1.35503e-10	-0.595648	5.55756e-05	-1.35503e-10	-0.924761
3970062	rs6601783	3.60562e-11	-1.35503e-10	-0.606531	5.50929e-05	-1.35503e-10	-0.933484
3970117	rs7095222	3.64488e-11	-1.35503e-10	-0.595702	5.2486e-05	-1.35503e-10	-0.981961
3970146	rs10751944	3.61361e-11	-1.35503e-10	-0.604319	5.51907e-05	-1.35503e-10	-0.931712
3970478	rs55757629	3.98939e-11	-1.35503e-10	-0.505388	5.54253e-05	-1.35503e-10	-0.92747
3970483	rs112646549	3.90542e-11	-1.35503e-10	-0.52666	5.45335e-05	-1.35503e-10	-0.943691
3970507	rs11593268	1.59787e-11	-1.42036	-3.62371e-10	2.88409e-05	-1.58071	-3.62371e-10
3970778	rs7903375	1.05199e-11	-1.478	-0.360343	1.32704e-05	-1.62359	-0.733381
3970875	rs72772992	1.11286e-11	-1.78209	-3.62371e-10	2.50046e-05	-1.72345	-3.62371e-10
3971037	rs11252196	4.02097e-11	-1.35503e-10	-0.497503	5.57603e-05	-1.35503e-10	-0.921444
3971046	rs10904136	1.04933e-11	-1.478	-0.362871	1.32428e-05	-1.62359	-0.735462
3971047	rs11252197	3.97054e-11	-1.35503e-10	-0.510123	5.52253e-05	-1.35503e-10	-0.931085
3971128	rs140945151	1.26487e-10	-1.35503e-10	0.648525	0.000275665	-1.35503e-10	0.67668
3971222	rs11252198	3.89075e-11	-1.35503e-10	-0.530423	5.43776e-05	-1.35503e-10	-0.946554
3971367	rs9663296	3.96604e-11	-1.35503e-10	-0.511257	5.51775e-05	-1.35503e-10	-0.93195
3971368	rs9663635	4.0119e-11	-1.35503e-10	-0.499761	5.56642e-05	-1.35503e-10	-0.92317
3971439	rs9663639	3.99286e-11	-1.35503e-10	-0.504518	5.54622e-05	-1.35503e-10	-0.926805
3971512	rs11813133	3.9395e-11	-1.35503e-10	-0.517971	5.48957e-05	-1.35503e-10	-0.937072
3971588	rs7083363	3.91227e-11	-1.35503e-10	-0.524909	5.46063e-05	-1.35503e-10	-0.942357
3971711	rs7070688	3.91227e-11	-1.35503e-10	-0.524909	5.46063e-05	-1.35503e-10	-0.942357
3971722	rs148365676	2.08842e-11	-1.35503e-10	-1.15262	3.59682e-05	-1.35503e-10	-1.35987
3971739	rs7082581	3.90357e-11	-1.35503e-10	-0.527133	5.45139e-05	-1.35503e-10	-0.944051
3971879	rs7083775	3.89491e-11	-1.35503e-10	-0.529355	5.44218e-05	-1.35503e-10	-0.945742
3971991	rs7082908	3.79354e-11	-1.35503e-10	-0.555727	5.33428e-05	-1.35503e-10	-0.965767
3972077	rs7074459	3.85961e-11	-1.35503e-10	-0.53846	5.40463e-05	-1.35503e-10	-0.952665
3972090	rs7086347	3.66933e-11	-1.35503e-10	-0.589016	5.20179e-05	-1.35503e-10	-0.990919
3972277	rs7074739	3.83416e-11	-1.35503e-10	-0.545075	5.37755e-05	-1.35503e-10	-0.957689
3972342	rs6601784	8.39919e-12	-1.52827	-0.535206	1.11101e-05	-1.65956	-0.875099
3972524	rs116062106	2.35312e-11	-1.35503e-10	-1.03328	3.92938e-05	-1.35503e-10	-1.27144
3972661	rs57673096	3.72792e-11	-1.35503e-10	-0.573174	5.57654e-05	-1.35503e-10	-0.921353
3972707	rs56794049	3.74568e-11	-1.35503e-10	-0.568422	5.28327e-05	-1.35503e-10	-0.975375
3972760	rs61333199	3.74568e-11	-1.35503e-10	-0.568422	5.28327e-05	-1.35503e-10	-0.975375
3972792	rs74512350	3.2942e-11	-1.35503e-10	-0.696863	4.79978e-05	-1.35503e-10	-1.07135
3972898	rs11599091	1.19494e-11	-1.71093	-3.62371e-10	2.37703e-05	-1.77407	-3.62371e-10
3972952	rs12412205	3.6065e-11	-1.35503e-10	-0.606287	5.13464e-05	-1.35503e-10	-1.00391
3973082	rs75011241	7.02484e-11	0.0604275	-3.62371e-10	0.000317062	0.81659	-3.62371e-10
3973093	rs4881244	3.54146e-11	-1.35503e-10	-0.624485	5.06506e-05	-1.35503e-10	-1.01756
3973345	rs4881245	3.2356e-11	-1.35503e-10	-0.71481	4.73678e-05	-1.35503e-10	-1.08456
3973378	rs4881246	3.35319e-11	-1.35503e-10	-0.679113	4.86317e-05	-1.35503e-10	-1.05823
3973383	rs75581144	3.41455e-11	-1.35503e-10	-0.660979	6.38235e-05	-1.35503e-10	-0.786385
3973872	rs149428124	1.12845e-11	-1.76818	-3.62371e-10	2.35181e-05	-1.78474	-3.62371e-10
3974060	rs117675111	1.19322e-11	-1.71237	-3.62371e-10	2.5835e-05	-1.69078	-3.62371e-10
3974070	rs11595548	1.56186e-11	-1.44315	-3.62371e-10	2.8671e-05	-1.58662	-3.62371e-10
3974157	rs7092791	9.85689e-12	-1.46875	-0.434685	1.25697e-05	-1.61685	-0.794372
3974162	rs75559266	1.93413e-11	-1.22937	-3.62371e-10	4.46931e-05	-1.14269	-3.62371e-10
3974198	rs17136107	3.40008e-11	-1.35503e-10	-0.665227	4.9135e-05	-1.35503e-10	-1.04793
3974220	rs17136112	3.63915e-11	-1.35503e-10	-0.597276	5.16954e-05	-1.35503e-10	-0.997137
3974305	rs73580675	3.64689e-11	-1.35503e-10	-0.595151	5.17781e-05	-1.35503e-10	-0.995539
3974453	rs73580677	3.65465e-11	-1.35503e-10	-0.593024	5.18611e-05	-1.35503e-10	-0.993937
3974676	rs74114047	3.97602e-11	-1.35503e-10	-0.508743	5.52835e-05	-1.35503e-10	-0.930032
3974798	rs7071595	3.61523e-11	-1.35503e-10	-0.603869	5.14398e-05	-1.35503e-10	-1.00209
3974804	rs7071599	3.62289e-11	-1.35503e-10	-0.601753	5.15217e-05	-1.35503e-10	-1.0005
3975031	rs7076272	3.32991e-12	-1.56348	-1.42519	9.45517e-06	-1.21663	-1.47931
3975601	rs17136114	3.59559e-11	-1.35503e-10	-0.609318	5.44423e-05	-1.35503e-10	-0.945364
3975619	rs2148194	2.10068e-11	-1.35503e-10	-1.14676	3.92551e-05	-1.35503e-10	-1.27242
3975783	rs11252200	1.45679e-11	-1.35503e-10	-1.51279	3.10017e-05	-1.35503e-10	-1.50846
3975784	rs57468138	4.66069e-11	0.834614	-1.18447	0.000133521	1.20818	-1.25643
3976041	rs17136120	1.48463e-11	-1.49386	-3.62371e-10	2.66181e-05	-1.66091	-3.62371e-10
3976318	rs73580693	3.77181e-11	-1.35503e-10	-0.561469	5.65575e-05	-1.35503e-10	-0.907248
3976666	rs112334307	1.17659e-11	-1.72641	-3.62371e-10	2.61132e-05	-1.68007	-3.62371e-10
3976694	rs35323354	1.7375e-11	-1.33658	-3.62371e-10	2.96068e-05	-1.5545	-3.62371e-10
3976723	rs143362705	2.23601e-10	-1.35503e-10	1.21825	0.000430087	-1.35503e-10	1.12148
3976825	rs140630857	3.13682e-11	-1.35503e-10	-0.745814	5.69566e-05	-1.35503e-10	-0.900216
3976858	rs111330420	3.74736e-11	-1.35503e-10	-0.567974	5.62644e-05	-1.35503e-10	-0.912444
3976891	rs113101956	3.74736e-11	-1.35503e-10	-0.567974	5.62644e-05	-1.35503e-10	-0.912444
3976966	rs73580699	3.75548e-11	-1.35503e-10	-0.565808	5.63618e-05	-1.35503e-10	-0.910714
3977396	rs190498740	3.11917e-11	-1.35503e-10	-0.751457	9.12205e-05	-1.35503e-10	-0.429226
3978535	rs10508270	3.30928e-11	-1.35503e-10	-0.692296	5.47404e-05	-1.35503e-10	-0.939904
3978704	rs10508271	3.66336e-11	-1.35503e-10	-0.590644	5.96295e-05	-1.35503e-10	-0.854356
3978765	rs150590755	3.31578e-11	-1.35503e-10	-0.690331	5.48305e-05	-1.35503e-10	-0.938259
3978900	rs59965449	3.67121e-11	-1.35503e-10	-0.588505	5.97375e-05	-1.35503e-10	-0.852546
3978902	rs60678471	3.67121e-11	-1.35503e-10	-0.588505	5.97375e-05	-1.35503e-10	-0.852546
3979093	rs116893069	1.15483e-11	-1.74507	-3.62371e-10	2.60061e-05	-1.68418	-3.62371e-10
3979231	rs61220616	3.50359e-11	-1.35503e-10	-0.635237	6.18275e-05	-1.35503e-10	-0.818158
3979558	rs58391037	3.58517e-11	-1.35503e-10	-0.61222	6.31088e-05	-1.35503e-10	-0.797646
3979587	rs368656170	1.9122e-11	-1.35503e-10	-1.24077	4.97423e-05	-1.35503e-10	-1.03565
3979702	rs79543657	3.34939e-11	-1.35503e-10	-0.680248	5.52955e-05	-1.35503e-10	-0.929814
3979865	rs7919933	1.83058e-11	-1.28439	-3.62371e-10	3.12027e-05	-1.502	-3.62371e-10
3979882	rs73582413	3.63325e-11	-1.35503e-10	-0.598897	5.92148e-05	-1.35503e-10	-0.861335
3980129	rs7923339	3.67559e-11	-1.35503e-10	-0.587311	5.97979e-05	-1.35503e-10	-0.851536
3980136	rs7922385	3.82382e-11	-1.35503e-10	-0.547775	6.18365e-05	-1.35503e-10	-0.818013
3980203	rs56131312	1.81568e-11	-1.29257	-3.62371e-10	3.10999e-05	-1.5053	-3.62371e-10
3980229	rs192607539	3.32645e-11	-1.35503e-10	-0.687119	5.49782e-05	-1.35503e-10	-0.935569
3980337	rs7923605	3.61598e-11	-1.35503e-10	-0.603661	5.89768e-05	-1.35503e-10	-0.865362
3980628	rs137960215	3.29348e-11	-1.35503e-10	-0.697081	5.45217e-05	-1.35503e-10	-0.943907
3980759	rs7912421	1.1178e-10	1.59034	-1.06541	0.00024176	1.63212	-1.08668
3980781	rs111342073	3.44768e-11	-1.35503e-10	-0.651324	5.66545e-05	-1.35503e-10	-0.905535
3980784	rs58639873	3.58457e-11	-1.35503e-10	-0.612387	5.85438e-05	-1.35503e-10	-0.872732
3980959	rs7893243	8.7806e-11	1.48092	-1.1974	0.000239376	1.77151	-1.23598
3980970	rs28691053	2.77709e-11	-1.35503e-10	-0.867624	4.51384e-05	-1.35503e-10	-1.13277
3981060	rs182954358	4.18076e-11	-1.35503e-10	-0.458533	6.96266e-05	-1.35503e-10	-0.699359
3981111	rs28560080	3.19698e-11	-1.35503e-10	-0.726818	5.31849e-05	-1.35503e-10	-0.968732
3981122	rs12773882	2.25175e-11	0.440387	-1.51771	0.000122127	1.38103	-1.51848
3981563	rs7071941	1.15563e-11	-1.74438	-3.62371e-10	2.47771e-05	-1.73259	-3.62371e-10
3981861	rs11252201	1.27764e-11	-0.135226	-1.50879	4.3867e-05	0.345444	-1.50679
3982081	rs10751945	1.21154e-11	-1.28906	-0.408076	1.71784e-05	-1.4853	-0.613548
3982137	rs117015869	3.70459e-11	-0.579452	-3.62371e-10	0.00010397	-0.298405	-3.62371e-10
3982163	rs12412514	3.90266e-11	-1.35503e-10	-0.527367	6.8084e-05	-1.35503e-10	-0.721764
3982305	rs12414193	2.93401e-11	-1.35503e-10	-0.812655	4.95337e-05	-1.35503e-10	-1.03985
3982319	rs4880646	9.56502e-12	-1.24072	-0.692783	1.59199e-05	-1.44742	-0.727517
3982333	rs4880647	1.02311e-11	-1.25643	-0.609756	1.46916e-05	-1.45978	-0.795448
3982452	rs4881248	9.01164e-12	-1.3395	-0.653591	1.32466e-05	-1.52428	-0.83449
3982464	rs4881249	1.53445e-11	-1.46085	-3.62371e-10	2.76529e-05	-1.62277	-3.62371e-10
3982560	rs4880648	1.06408e-11	-1.29471	-0.532202	1.41262e-05	-1.4897	-0.804774
3982570	rs4880649	1.70469e-11	-1.35564	-3.62371e-10	2.98609e-05	-1.54596	-3.62371e-10
3982589	rs149352840	1.91598e-11	-1.35503e-10	-1.2388	4.18438e-05	-1.35503e-10	-1.20856
3982781	rs11252203	2.31994e-11	-1.04748	-3.62371e-10	3.65383e-05	-1.34415	-3.62371e-10
3982900	rs34594894	4.22226e-11	-1.35503e-10	-0.448655	6.3349e-05	-1.35503e-10	-0.793847
3982926	rs116470201	4.13931e-11	-1.35503e-10	-0.468496	6.61598e-05	-1.35503e-10	-0.750433
3982967	rs148545844	1.91639e-11	-1.35503e-10	-1.23858	3.59831e-05	-1.35503e-10	-1.35946
3983323	rs76416696	1.20254e-11	-1.70459	-3.62371e-10	2.47864e-05	-1.73221	-3.62371e-10
3983552	rs7081515	2.48708e-12	-1.76538	-1.51512	5.78345e-06	-1.75763	-1.42988
3983598	rs7921993	3.09382e-12	-1.66202	-1.40018	6.96579e-06	-1.5151	-1.4864
3983722	rs12771928	1.20412e-11	-1.08048	-0.622791	4.31023e-05	-1.20193	0.0230054
3984090	rs111757942	3.26417e-11	-0.70602	-3.62371e-10	6.21036e-05	-0.813702	-3.62371e-10
3984107	rs7094139	2.44099e-12	-1.78665	-1.51255	5.78191e-06	-1.672	-1.51577
3984391	rs542807857	1.728e-11	-1.34206	-3.62371e-10	5.41409e-05	-0.950916	-3.62371e-10
3984495	rs72773000	2.54439e-12	-1.7421	-1.51562	5.20814e-06	-1.77969	-1.51259
3984563	rs72773001	2.51758e-12	-1.75055	-1.51777	5.30467e-06	-1.78016	-1.49376
3984585	rs72773002	3.28024e-12	-1.74294	-1.26075	8.18949e-06	-1.66263	-1.17702
3984951	rs76535300	1.40219e-11	-1.55099	-3.62371e-10	3.34871e-05	-1.43135	-3.62371e-10
3985194	rs2031574	3.20918e-12	-1.53731	-1.48829	5.67854e-06	-1.68733	-1.51849
3985509	rs7099446	3.50736e-12	-1.76245	-1.1743	6.50705e-06	-1.78152	-1.2881
3985604	rs61829173	9.82888e-11	0.3963	-3.62371e-10	0.000630829	1.50453	-3.62371e-10
3986177	rs116989331	3.61928e-11	-0.602751	-3.62371e-10	0.000201056	0.361077	-3.62371e-10
3986323	rs4881251	4.01286e-12	-1.3135	-1.4886	7.62806e-06	-1.39251	-1.51816
3986376	rs7070280	4.56898e-12	-1.40291	-1.26941	1.17725e-05	-1.21832	-1.25842
3986641	rs4881252	4.93615e-12	-1.68069	-0.914334	8.82607e-06	-1.73661	-1.02819
3987877	rs11252207	7.01434e-12	-0.881352	-1.3623	1.37217e-05	-0.883748	-1.43978
3987977	rs142553503	1.10735e-11	-1.78706	-3.62371e-10	2.37316e-05	-1.7757	-3.62371e-10
3988146	rs10904140	5.49828e-12	-1.09065	-1.39652	1.0678e-05	-1.11101	-1.46331
3988168	rs74875851	1.72043e-11	-1.34645	-3.62371e-10	4.08123e-05	-1.23352	-3.62371e-10
3988667	rs74465433	1.15745e-11	-1.7428	-3.62371e-10	2.35029e-05	-1.78538	-3.62371e-10
3988811	rs10904141	2.84201e-12	-1.77747	-1.36963	5.65528e-06	-1.77604	-1.43388
3988922	rs10904142	2.99729e-12	-1.57613	-1.51778	6.50306e-06	-1.58536	-1.48488
3988923	rs10904143	2.9077e-12	-1.61947	-1.50478	6.09459e-06	-1.62042	-1.51468
3989177	rs78839889	2.97447e-12	-1.60931	-1.49224	6.60071e-06	-1.57345	-1.48188
3989427	rs4630187	3.17675e-12	-1.51915	-1.5166	7.04281e-06	-1.49763	-1.49287
3989450	rs4600113	3.48666e-12	-1.4394	-1.50327	7.59929e-06	-1.39646	-1.51799
3989899	rs7894318	1.21169e-10	0.605575	-3.62371e-10	0.000373351	0.980013	-3.62371e-10
3990061	rs10904144	3.22029e-12	-1.51338	-1.50876	6.93507e-06	-1.50167	-1.50425
3990344	rs146192575	1.17152e-11	-1.73072	-3.62371e-10	2.34803e-05	-1.78635	-3.62371e-10
3990595	rs76139627	4.3846e-12	-1.41235	-1.30116	6.86817e-06	-1.6196	-1.39601
3990667	rs76343333	1.41644e-11	-1.54088	-3.62371e-10	3.13833e-05	-1.49623	-3.62371e-10
3990989	rs117698844	3.04024e-11	-0.777089	-3.62371e-10	0.000130749	-0.0692268	-3.62371e-10
3991066	rs17136141	1.48418e-11	-1.35503e-10	-1.49416	3.07017e-05	-1.35503e-10	-1.51819
3991102	rs6601785	5.39809e-11	-0.550645	0.347664	0.000291627	0.149404	0.583566
3991749	rs17338440	7.94193e-11	-0.62062	0.803751	0.00010374	-0.813833	0.51321
3991786	rs79581231	1.20667e-11	-1.70116	-3.62371e-10	2.79846e-05	-1.61085	-3.62371e-10
3992163	rs4880650	2.92857e-12	-1.62798	-1.48912	6.01397e-06	-1.7327	-1.41572
3992373	rs79314315	1.93186e-11	-1.23054	-3.62371e-10	3.30503e-05	-1.44448	-3.62371e-10
3992461	rs4880651	8.41254e-12	-0.649811	-1.41208	1.63848e-05	-0.858987	-1.28716
3992640	rs76817112	2.44638e-11	-1.35503e-10	-0.994417	4.64939e-05	-1.35503e-10	-1.10319
3993046	rs114151846	1.57964e-11	-1.43183	-3.62371e-10	3.95523e-05	-1.26488	-3.62371e-10
3993120	rs12778841	6.26463e-12	-0.840612	-1.51608	1.42159e-05	-0.771826	-1.51632
3993198	rs10795104	2.03059e-10	-0.409725	1.53161	0.000228217	-0.660558	1.14835
3993319	rs74114081	1.72897e-10	0.961084	-3.62371e-10	0.00124677	2.1858	-3.62371e-10
3993340	rs7895175	1.57463e-11	-1.435	-3.62371e-10	3.99055e-05	-1.25599	-3.62371e-10
3993352	rs7911271	3.16506e-12	-1.72095	-1.31849	8.25783e-06	-1.77621	-1.05514
3993417	rs11599424	5.43722e-12	-1.52473	-0.973609	1.58361e-05	-1.19134	-0.988878
3993851	rs73584430	2.76e-11	-0.873796	-3.62371e-10	8.58546e-05	-0.489851	-3.62371e-10
3994051	rs61829175	1.49665e-11	-1.4858	-3.62371e-10	4.22771e-05	-1.19826	-3.62371e-10
3994164	rs57306718	5.77275e-11	-0.597594	0.461716	7.93541e-05	-0.613546	0.0449598
3994254	rs11813509	1.99153e-11	-0.23512	-0.965002	3.79534e-05	-0.0788516	-1.2273
3994302	rs72774706	8.75644e-11	-1.74787	2.02864	0.000239875	-1.75549	2.29311
3994452	rs7082349	8.11658e-12	-0.580206	-1.5175	1.85188e-05	-0.509386	-1.51433
3995127	rs4881253	1.11664e-11	-0.502858	-1.27584	2.81709e-05	-0.541626	-1.06259
3995507	rs11252209	8.86258e-11	-1.75743	2.05024	0.000243753	-1.76401	2.31766
3996044	rs10904145	1.17348e-11	-0.460414	-1.26864	2.96645e-05	-0.499823	-1.05273
3996367	rs149635405	1.39829e-11	-1.55377	-3.62371e-10	3.5048e-05	-1.38579	-3.62371e-10
3996606	rs117824470	8.96467e-11	-1.75735	2.06162	0.000247408	-1.76394	2.33248
3996755	rs35695452	8.23983e-12	-0.566747	-1.51588	1.91081e-05	-0.495538	-1.49686
3996791	rs143047325	4.19852e-11	-1.35503e-10	-0.454294	8.18762e-05	-1.35503e-10	-0.537298
3997025	rs12221033	4.61941e-11	-1.35503e-10	-0.358759	8.97496e-05	-1.35503e-10	-0.445483
3997094	rs10904146	1.89678e-11	-1.24887	-3.62371e-10	6.57256e-05	-0.757017	-3.62371e-10
3997304	rs6601786	3.26558e-11	-0.905761	0.200173	3.85918e-05	-1.05669	-0.23278
3997672	rs10795105	7.09727e-12	-1.61793	-0.613974	1.89928e-05	-1.39558	-0.602861
3998497	rs117569570	3.22767e-11	-0.717265	-3.62371e-10	0.000139386	-0.00525807	-3.62371e-10
3998765	rs11595246	1.11197e-11	-1.78289	-3.62371e-10	2.69082e-05	-1.65007	-3.62371e-10
3998807	rs4881257	8.41542e-11	-0.491171	0.732212	0.000104183	-0.510454	0.214096
3999051	rs4881258	1.98993e-10	-0.409172	1.51083	0.000209155	-0.452118	0.852689
3999251	rs116938338	1.34202e-11	-1.59485	-3.62371e-10	3.65937e-05	-1.34263	-3.62371e-10
3999334	rs11252210	3.32631e-11	-1.35503e-10	-0.687161	6.25493e-05	-1.35503e-10	-0.806551
3999458	rs7898409	7.89423e-11	-0.79341	0.970516	9.32487e-05	-0.831151	0.423915
3999496	rs7898425	7.04066e-11	-0.838271	0.900947	8.39213e-05	-0.875142	0.362515
3999910	rs4881259	1.16922e-11	-0.770534	-0.962155	2.26004e-05	-0.838446	-0.986093
4000140	rs7098821	5.38959e-12	-1.78427	-0.722876	1.17831e-05	-1.75801	-0.717828
4000708	rs4881260	1.10551e-11	-0.742241	-1.04648	2.06595e-05	-0.845828	-1.0685
4000834	rs11252211	1.11879e-11	-0.581836	-1.19494	2.35713e-05	-0.702869	-1.07961
4001121	rs150798283	7.09079e-11	-1.35503e-10	0.0697718	0.000114493	-1.35503e-10	-0.201995
4001247	rs2025683	2.27742e-11	-1.06598	-3.62371e-10	5.74388e-05	-0.891786	-3.62371e-10
4001542	rs2025682	1.09006e-11	-0.756312	-1.04648	2.03854e-05	-0.859181	-1.0685
4001748	rs4607962	3.85315e-12	-1.74669	-1.09603	8.46634e-06	-1.78709	-1.01932
4001897	rs2031573	7.42891e-12	-0.669851	-1.51638	1.68504e-05	-0.601592	-1.51654
4002024	rs7895960	1.88549e-10	-0.831355	1.8791	0.000553999	-0.617647	1.9923
4002033	rs7895964	1.86781e-10	-0.817312	1.85564	0.000549409	-0.602119	1.96846
4002184	rs142382941	3.13773e-11	-1.35503e-10	-0.745526	5.92652e-05	-1.35503e-10	-0.860483
4002213	rs56154000	9.16622e-11	-1.74441	2.07091	0.000259033	-1.75574	2.37019
4002436	rs17338734	7.03807e-11	-0.50842	0.570729	8.48417e-05	-0.527574	0.0258552
4002478	rs7899906	1.11186e-11	-0.73166	-1.05133	2.07693e-05	-0.835784	-1.07324
4002707	rs1409209	9.43083e-11	-1.75719	2.11215	0.000267488	-1.76655	2.41311
4002947	rs4593901	1.14417e-11	-0.684332	-1.07002	2.13318e-05	-0.790824	-1.09148
4003340	rs12217980	9.33253e-11	-1.75719	2.10167	0.000264587	-1.76655	2.40221
4003481	rs12253501	1.0836e-11	-0.713552	-1.09519	1.94621e-05	-0.840728	-1.13331
4003527	rs12219083	9.61357e-11	-1.738	2.11215	0.000271892	-1.75021	2.41311
4003738	rs12780772	1.10867e-11	-1.78587	-3.62371e-10	2.40087e-05	-1.76409	-3.62371e-10
4003995	rs78035282	1.70151e-11	-1.35503e-10	-1.35751	3.53657e-05	-1.35503e-10	-1.37676
4004219	rs2025681	1.25005e-11	-1.66584	-3.62371e-10	2.79042e-05	-1.61373	-3.62371e-10
4004343	rs2025680	3.91968e-12	-1.59538	-1.23022	8.37362e-06	-1.48677	-1.33065
4004473	rs4881261	5.12445e-12	-1.7513	-0.80629	1.10381e-05	-1.78114	-0.760011
4004632	rs78812615	2.73068e-11	-1.35503e-10	-0.884475	4.53528e-05	-1.35503e-10	-1.12803
4004958	rs4881262	5.15301e-12	-1.73972	-0.812307	1.10058e-05	-1.77787	-0.766221
4005148	rs4881263	5.16137e-12	-1.7381	-0.812307	1.10364e-05	-1.77509	-0.766221
4005259	rs943027	4.09301e-12	-1.7709	-1.01143	9.28619e-06	-1.78692	-0.927063
4005682	rs6601787	5.15027e-12	-1.73366	-0.818902	1.10027e-05	-1.77134	-0.773028
4005870	rs6601788	1.22913e-11	-1.68272	-3.62371e-10	2.73435e-05	-1.63403	-3.62371e-10
4005967	rs7910684	5.10087e-12	-1.7302	-0.832001	1.08997e-05	-1.76722	-0.786552
4006579	rs7079191	3.49648e-12	-1.72904	-1.21081	7.75176e-06	-1.74126	-1.15333
4006693	rs7079341	5.0736e-12	-1.72194	-0.845624	1.07747e-05	-1.76469	-0.800621
4006973	rs117753047	2.06867e-11	-1.35503e-10	-1.16212	3.62369e-05	-1.35503e-10	-1.35243
4007263	rs10904149	3.85176e-12	-1.60376	-1.23932	7.97515e-06	-1.69009	-1.17609
4007623	rs35108768	4.96413e-12	-1.73731	-0.852064	1.06114e-05	-1.7733	-0.807274
4007895	rs117707919	2.98331e-11	-1.35503e-10	-0.795991	5.35054e-05	-1.35503e-10	-0.962724
4008280	rs58922034	2.52583e-11	-1.35503e-10	-0.962457	4.26841e-05	-1.35503e-10	-1.18868
4008321	rs77468633	1.39641e-11	-1.55512	-3.62371e-10	3.42273e-05	-1.40948	-3.62371e-10
4009105	rs7089266	4.96337e-12	-1.65142	-0.938109	1.04268e-05	-1.70042	-0.897706
4009583	rs7896628	4.68669e-12	-1.71699	-0.929893	9.79908e-06	-1.75305	-0.907172
4009926	rs7897103	4.6967e-12	-1.70823	-0.936525	9.79357e-06	-1.74685	-0.91393
4010313	rs4881264	3.53457e-12	-1.66793	-1.26109	7.50279e-06	-1.71331	-1.21392
4010447	rs145503956	1.51761e-11	-1.47189	-3.62371e-10	3.25315e-05	-1.4603	-3.62371e-10
4011083	rs11252215	2.12979e-11	-1.35503e-10	-1.133	4.0033e-05	-1.35503e-10	-1.2528
4011133	rs11252216	2.93159e-11	-1.35503e-10	-0.813482	5.27808e-05	-1.35503e-10	-0.976358
4011134	rs56250932	4.40107e-11	-1.69784	1.29066	0.000116342	-1.74805	1.56208
4011350	rs7922194	3.48222e-12	-1.71799	-1.22595	7.74196e-06	-1.72673	-1.16912
4011424	rs6601790	4.59628e-12	-1.69411	-0.972256	9.54062e-06	-1.73659	-0.950359
4012161	rs72774715	2.82753e-11	-0.849623	-3.62371e-10	0.000128847	-0.0838818	-3.62371e-10
4012469	rs72774717	4.8076e-11	-1.69311	1.37429	0.000127387	-1.7449	1.64963
4012906	rs10904150	4.11317e-11	-1.7801	1.30527	0.000113595	-1.78724	1.57738
4013193	rs138729488	1.51526e-11	-1.35503e-10	-1.47344	3.14656e-05	-1.35503e-10	-1.49361
4013328	rs7074790	4.35993e-12	-1.70113	-1.01803	8.90673e-06	-1.72776	-1.02794
4013335	rs11252217	1.29174e-11	-1.72674	0.0937057	2.54097e-05	-1.71238	0.00500721
4013542	rs79648474	2.83063e-11	-1.35503e-10	-0.848526	5.11863e-05	-1.35503e-10	-1.00703
4013757	rs11252218	3.54371e-12	-1.71645	-1.20999	8.20092e-06	-1.71692	-1.12134
4013761	rs7079128	3.45539e-12	-1.67876	-1.27291	7.16305e-06	-1.72179	-1.25178
4013780	rs186259184	2.78042e-11	-1.35503e-10	-0.866424	5.03929e-05	-1.35503e-10	-1.02266
4013922	rs10904151	3.44189e-12	-1.67876	-1.27683	7.13388e-06	-1.72179	-1.25587
4014037	rs7894640	3.43892e-12	-1.67876	-1.27769	7.04439e-06	-1.72179	-1.26849
4014044	rs11814797	4.4288e-11	-1.62889	1.22799	0.000114418	-1.69909	1.49644
4014062	rs139042537	2.78042e-11	-1.35503e-10	-0.866424	5.03929e-05	-1.35503e-10	-1.02266
4014087	rs57872033	4.76247e-11	-1.673	1.34474	0.000125226	-1.73109	1.6187
4014218	rs76814493	2.86064e-11	-1.35503e-10	-0.83798	4.91618e-05	-1.35503e-10	-1.04739
4014680	rs4881265	3.43689e-12	-1.68908	-1.26796	7.23041e-06	-1.72975	-1.23447
4014690	rs4881266	3.39535e-12	-1.68908	-1.28012	7.13734e-06	-1.72975	-1.24742
4015065	rs117020411	2.69875e-11	-1.35503e-10	-0.896236	4.91019e-05	-1.35503e-10	-1.04861
4015091	rs7096204	3.63828e-12	-1.5927	-1.3074	7.44274e-06	-1.64749	-1.28778
4015693	rs7920244	3.75341e-12	-1.66249	-1.20646	8.72941e-06	-1.65847	-1.11734
4015857	rs7917286	3.8089e-12	-1.56932	-1.28495	7.82668e-06	-1.62063	-1.26433
4016050	rs10904152	3.73802e-12	-1.56932	-1.30373	7.67466e-06	-1.62063	-1.28395
4016135	rs10795106	3.68016e-12	-1.58492	-1.30373	7.46775e-06	-1.64796	-1.28395
4016152	rs10795107	3.62825e-12	-1.59912	-1.30373	7.38057e-06	-1.65971	-1.28395
4016185	rs10795108	3.68016e-12	-1.58492	-1.30373	7.46775e-06	-1.64796	-1.28395
4016343	rs10751946	3.67284e-12	-1.58691	-1.30373	7.46572e-06	-1.64824	-1.28395
4016457	rs10904153	3.7629e-12	-1.65185	-1.21457	8.69296e-06	-1.65344	-1.12655
4016818	rs10904157	3.6291e-12	-1.60243	-1.30019	7.42868e-06	-1.66715	-1.27001
4017063	rs11598382	3.70563e-12	-1.5892	-1.29256	7.54297e-06	-1.64962	-1.27227
4017175	rs10904158	3.69173e-12	-1.5892	-1.29631	7.51343e-06	-1.64962	-1.2762
4017347	rs10904159	3.70563e-12	-1.5892	-1.29256	7.54297e-06	-1.64962	-1.27227
4017504	rs10904160	3.69173e-12	-1.5892	-1.29631	7.51343e-06	-1.64962	-1.2762
4017561	rs60224757	2.51895e-11	-1.35503e-10	-0.965184	4.25946e-05	-1.35503e-10	-1.19078
4017608	rs10904161	3.68848e-12	-1.60295	-1.28344	7.58744e-06	-1.65395	-1.26206
4017630	rs11252221	3.70054e-12	-1.59969	-1.28344	7.59985e-06	-1.65231	-1.26206
4017659	rs11252222	1.33004e-11	-1.67148	0.0676605	2.51798e-05	-1.65692	-0.0595444
4017708	rs11252225	3.66565e-12	-1.59629	-1.29631	7.46924e-06	-1.65552	-1.2762
4017814	rs72774723	3.78656e-11	-1.73878	1.18122	0.000102707	-1.75805	1.44742
4017906	rs10904162	3.69472e-12	-1.58983	-1.29487	7.44583e-06	-1.64966	-1.28519
4017955	rs10795109	3.68972e-12	-1.58983	-1.29623	7.43554e-06	-1.64966	-1.28658
4017987	rs10751947	3.68972e-12	-1.58983	-1.29623	7.43554e-06	-1.64966	-1.28658
4018066	rs115465631	2.62122e-11	-1.35503e-10	-0.925386	4.39264e-05	-1.35503e-10	-1.15999
4018095	rs10751948	3.74847e-12	-1.58263	-1.28764	7.63028e-06	-1.64363	-1.26675
4018356	rs75239913	1.17078e-11	-1.73135	-3.62371e-10	2.3466e-05	-1.78695	-3.62371e-10
4018466	rs12268528	3.69233e-12	-1.58263	-1.30273	7.5109e-06	-1.64363	-1.28252
4018622	rs72774724	2.07907e-11	-0.718207	-0.438896	3.28853e-05	-0.961229	-0.488251
4018726	rs11252229	3.36109e-12	-1.67662	-1.30273	6.93602e-06	-1.72325	-1.28252
4018745	rs7089590	2.79411e-12	-1.66567	-1.49842	5.56832e-06	-1.71487	-1.51054
4018960	rs11252230	3.64462e-11	-1.7326	1.13683	9.83172e-05	-1.7552	1.40089
4019368	rs7094696	3.44393e-12	-1.67121	-1.28379	7.10391e-06	-1.71913	-1.26273
4019424	rs10795110	3.39919e-12	-1.67662	-1.29146	7.01821e-06	-1.72325	-1.27074
4019564	rs10795111	3.42536e-12	-1.67662	-1.28379	7.07465e-06	-1.72325	-1.26273
4019668	rs10795112	3.38984e-12	-1.68704	-1.28379	7.01921e-06	-1.73112	-1.26273
4019754	rs10904163	1.18985e-11	-1.70269	-0.0125073	2.20437e-05	-1.7129	-0.136578
4020133	rs11252232	1.33089e-11	-1.70269	0.099516	2.45428e-05	-1.7129	-0.0291838
4020156	rs4880652	1.1825e-11	-1.75175	0.0303544	2.18788e-05	-1.76148	-0.0955071
4020440	rs60653339	2.56466e-11	-1.35503e-10	-0.947198	4.31897e-05	-1.35503e-10	-1.1769
4020556	rs76682609	1.33672e-11	-1.59881	-3.62371e-10	2.77175e-05	-1.62044	-3.62371e-10
4020600	rs10795113	3.50565e-12	-1.67121	-1.26603	7.23333e-06	-1.71913	-1.24468
4020635	rs10904164	1.19467e-11	-1.74863	0.0374712	2.20875e-05	-1.75881	-0.0886852
4020701	rs10795114	3.44973e-12	-1.66567	-1.28764	7.10559e-06	-1.71487	-1.26675
4020714	rs10751949	3.44973e-12	-1.66567	-1.28764	7.10559e-06	-1.71487	-1.26675
4020768	rs10751950	3.44973e-12	-1.66567	-1.28764	7.10559e-06	-1.71487	-1.26675
4021078	rs10751951	4.02586e-12	-1.7131	-1.08577	8.18001e-06	-1.74641	-1.0944
4021270	rs11252233	2.30696e-11	-1.35503e-10	-1.0531	4.29089e-05	-1.35503e-10	-1.18343
4021286	rs10904165	1.2072e-11	-1.74612	0.0453988	2.2514e-05	-1.74728	-0.0810854
4021424	rs78726987	8.70484e-11	0.274853	-3.62371e-10	0.000185597	0.281074	-3.62371e-10
4021546	rs77192643	1.49883e-11	-1.48434	-3.62371e-10	3.10046e-05	-1.50837	-3.62371e-10
4022085	rs11252234	2.37856e-11	-1.35503e-10	-1.02253	4.40396e-05	-1.35503e-10	-1.15742
4022304	rs11252235	8.15177e-11	-1.69359	1.9028	0.000138119	-1.73636	1.72196
4022450	rs4880653	1.12342e-11	-1.75244	-0.0202068	2.02542e-05	-1.75351	-0.180636
4023041	rs146354078	2.34222e-11	-1.35503e-10	-1.03793	4.34655e-05	-1.35503e-10	-1.17054
4023054	rs11252236	3.42138e-11	-1.74132	1.08234	8.79362e-05	-1.76179	1.29589
4023207	rs118035988	2.30694e-11	-1.35503e-10	-1.0531	4.29087e-05	-1.35503e-10	-1.18343
4023229	rs2031579	3.67209e-12	-1.68189	-1.20896	7.52623e-06	-1.72725	-1.19686
4023403	rs2031578	1.14681e-11	-1.75175	-0.000289196	2.12456e-05	-1.76148	-0.124873
4023557	rs7903823	3.52559e-11	-1.6919	1.06293	8.9613e-05	-1.7227	1.2757
4023855	rs10795115	1.14681e-11	-1.75175	-0.000289196	2.12456e-05	-1.76148	-0.124873
4024278	rs943018	2.03243e-11	-1.35503e-10	-1.17979	4.26906e-05	-1.35503e-10	-1.18853
4024880	rs73578609	2.03462e-11	-1.17872	-3.62371e-10	5.94157e-05	-0.857948	-3.62371e-10
4025644	rs12217249	3.06177e-11	-1.75496	0.98493	8.24648e-05	-1.77164	1.24151
4025730	rs12217258	8.06931e-11	-1.76849	1.96753	0.000140247	-1.78407	1.78497
4025777	rs78403419	2.67099e-11	-1.35503e-10	-0.906578	4.45749e-05	-1.35503e-10	-1.14534
4026125	rs11252237	3.72392e-11	-1.75311	1.17886	7.27295e-05	-1.77949	1.12373
4026346	rs56142939	3.05754e-11	-1.75634	0.98493	8.2386e-05	-1.7726	1.24151
4026403	rs11252238	1.04039e-11	-1.76093	-0.0884958	1.94811e-05	-1.76186	-0.2112
4026406	rs11252239	1.4554e-11	-0.437369	-1.07637	4.45653e-05	-0.126301	-1.01925
4026632	rs151244031	1.12361e-11	-1.77248	-3.62371e-10	2.89395e-05	-1.5773	-3.62371e-10
4026982	rs77445136	1.15717e-11	-1.74305	-3.62371e-10	2.45101e-05	-1.74342	-3.62371e-10
4027024	rs10795116	1.09597e-11	-1.76093	-0.0364589	2.04753e-05	-1.76186	-0.161426
4027109	rs142224025	5.9861e-11	-0.0995849	-3.62371e-10	0.000159809	0.131472	-3.62371e-10
4027213	rs7918069	3.48074e-12	-1.7323	-1.21206	7.38953e-06	-1.75504	-1.18741
4027338	rs11252240	1.15775e-11	-1.7293	-0.0132431	2.17013e-05	-1.72593	-0.139206
4027426	rs11252241	1.0701e-11	-1.77031	-0.0509641	2.00083e-05	-1.77105	-0.175304
4027462	rs11252242	1.06199e-11	-1.77031	-0.0585687	1.98633e-05	-1.77105	-0.182579
4027584	rs61829195	2.59609e-11	-0.93502	-3.62371e-10	8.7578e-05	-0.469977	-3.62371e-10
4027595	rs11252243	1.08375e-11	-1.77214	-0.0364589	2.02899e-05	-1.77096	-0.161426
4027778	rs61829210	1.12049e-11	-1.77526	-3.62371e-10	2.34666e-05	-1.78693	-3.62371e-10
4028083	rs2148189	1.08835e-11	-1.77556	-0.0287948	2.03246e-05	-1.77658	-0.154091
4028151	rs2148188	1.10637e-11	-1.77376	-0.0141763	2.06465e-05	-1.77486	-0.1401
4028155	rs17136237	3.48773e-11	-1.75496	1.11519	9.46846e-05	-1.77164	1.37969
4028207	rs80051214	1.57351e-11	-1.35503e-10	-1.43572	3.09618e-05	-1.35503e-10	-1.50975
4028541	rs7475801	2.63055e-11	-1.35503e-10	-0.921831	4.4048e-05	-1.35503e-10	-1.15723
4028834	rs56401617	1.12066e-11	-1.77511	-3.62371e-10	2.74335e-05	-1.63074	-3.62371e-10
4029215	rs12570958	3.65835e-12	-1.77889	-1.11571	8.23075e-06	-1.73337	-1.10126
4029670	rs4242767	1.21413e-11	-1.7869	0.0919017	2.353e-05	-1.78539	0.00116175
4029755	rs4242768	1.19683e-11	-1.70935	-3.62371e-10	2.64595e-05	-1.66689	-3.62371e-10
4030448	rs10795117	5.84872e-12	-1.78726	-0.638124	1.52781e-05	-1.78123	-0.434854
4030590	rs10795118	5.68705e-12	-1.78726	-0.666155	1.37821e-05	-1.78123	-0.537903
4030604	rs4634983	2.22808e-11	-1.35503e-10	-1.08788	3.96404e-05	-1.35503e-10	-1.26266
4031002	rs7072577	2.99839e-12	-1.7845	-1.30903	7.09818e-06	-1.78541	-1.19726
4031063	rs11598225	3.96291e-12	-1.78475	-1.02988	7.90948e-06	-1.78297	-1.09148
4031438	rs4881268	2.41734e-11	-1.35503e-10	-1.00636	4.12913e-05	-1.35503e-10	-1.22185
4031519	rs4881269	5.22462e-12	-1.64263	-0.895595	1.2737e-05	-1.43259	-0.965407
4031878	rs4480434	2.40888e-11	-1.35503e-10	-1.00986	4.11814e-05	-1.35503e-10	-1.22452
4032013	rs56043214	1.2049e-11	-1.70263	-3.62371e-10	2.66806e-05	-1.65857	-3.62371e-10
4032305	rs72774726	1.1202e-11	-1.77552	-3.62371e-10	2.7201e-05	-1.63925	-3.62371e-10
4032380	rs67630759	4.62489e-12	-1.78003	-0.880131	9.68209e-06	-1.73582	-0.93641
4032434	rs11252246	2.12291e-11	-1.35503e-10	-1.13624	3.8869e-05	-1.35503e-10	-1.28231
4032981	rs11252247	2.11364e-11	-1.35503e-10	-1.14062	3.87356e-05	-1.35503e-10	-1.28575
4034220	rs145409051	1.7096e-11	-1.35276	-3.62371e-10	4.26158e-05	-1.19028	-3.62371e-10
4035123	rs12571162	4.27011e-12	-1.78701	-0.952958	9.01688e-06	-1.76269	-0.980717
4035701	rs72774728	2.01716e-11	-1.7724	0.58507	4.8928e-05	-1.78051	0.728358
4035789	rs12219589	2.2503e-11	-1.35503e-10	-1.07796	4.07089e-05	-1.35503e-10	-1.23606
4035991	rs150043681	7.03693e-11	0.0621466	-3.62371e-10	0.000289382	0.72524	-3.62371e-10
4036125	rs4881270	2.1516e-11	-1.35503e-10	-1.12281	3.83984e-05	-1.35503e-10	-1.29449
4036699	rs11252248	2.24979e-11	-1.35503e-10	-1.07819	4.07015e-05	-1.35503e-10	-1.23624
4036734	rs10430774	2.16131e-11	-1.35503e-10	-1.11831	3.94223e-05	-1.35503e-10	-1.26817
4036940	rs78418176	1.94281e-11	-1.22489	-3.62371e-10	5.61083e-05	-0.915223	-3.62371e-10
4037207	rs11252249	2.98066e-12	-1.7711	-1.32836	8.01436e-06	-1.72019	-1.14108
4037831	rs12261882	1.22828e-11	-1.68341	-3.62371e-10	2.73142e-05	-1.6351	-3.62371e-10
4038006	rs2894883	2.14503e-11	-1.35503e-10	-1.12587	3.83102e-05	-1.35503e-10	-1.29679
4038178	rs2478063	2.2044e-11	-1.35503e-10	-1.09857	3.91087e-05	-1.35503e-10	-1.27616
4038270	rs61519757	2.01338e-11	-1.7797	0.590492	4.89873e-05	-1.78504	0.734095
4038347	rs9664331	2.81565e-11	-1.74182	0.887988	7.21512e-05	-1.7052	1.04146
4038360	rs117622707	1.41896e-10	0.763483	-3.62371e-10	0.000398755	1.04584	-3.62371e-10
4039217	rs11252250	1.17011e-11	-1.73193	-3.62371e-10	2.57153e-05	-1.69542	-3.62371e-10
4039281	rs117498665	1.61545e-11	-1.35503e-10	-1.40941	3.06966e-05	-1.35503e-10	-1.51835
4039691	rs7072426	1.22828e-11	-1.68341	-3.62371e-10	2.73142e-05	-1.6351	-3.62371e-10
4039724	rs4880655	2.72569e-12	-1.7069	-1.48199	6.14341e-06	-1.72907	-1.39806
4039747	rs943017	2.40918e-11	-1.73732	0.72758	5.06312e-05	-1.75349	0.735552
4039845	rs7072707	1.26927e-11	-1.65058	-3.62371e-10	2.79692e-05	-1.6114	-3.62371e-10
4039846	rs943016	2.30254e-11	-1.35503e-10	-1.05501	4.35038e-05	-1.35503e-10	-1.16966
4040185	rs61829222	1.11607e-11	-1.77921	-3.62371e-10	2.43269e-05	-1.75092	-3.62371e-10
4040410	rs12218553	2.21317e-11	-1.35503e-10	-1.0946	4.01715e-05	-1.35503e-10	-1.24935
4040821	rs7094872	2.2248e-11	-1.58271	0.493355	3.23938e-05	-1.56661	0.102074
4041203	rs12219136	2.19242e-11	-1.35503e-10	-1.10402	3.98714e-05	-1.35503e-10	-1.25685
4041412	rs2397396	2.25817e-11	-1.35503e-10	-1.07447	4.27767e-05	-1.35503e-10	-1.18651
4041720	rs4364956	1.0872e-11	-1.66677	-0.138651	1.85271e-05	-1.64735	-0.375929
4041940	rs143090557	1.24965e-11	-1.66616	-3.62371e-10	2.94148e-05	-1.56101	-3.62371e-10
4041986	rs140953551	1.65222e-11	-1.38691	-3.62371e-10	4.09391e-05	-1.23042	-3.62371e-10
4042116	rs61829223	2.73119e-12	-1.71778	-1.46909	6.27618e-06	-1.73288	-1.37286
4042619	rs6601792	2.13351e-11	-1.62535	0.494097	3.05392e-05	-1.62624	0.10274
4043046	rs11252251	2.22033e-11	-1.35503e-10	-1.09137	4.0275e-05	-1.35503e-10	-1.24678
4043419	rs11252252	1.24011e-11	-1.67833	0.00450428	2.07856e-05	-1.65982	-0.248425
4043569	rs11252253	2.44182e-11	-1.35503e-10	-0.996284	4.34903e-05	-1.35503e-10	-1.16997
4043807	rs117962970	6.50281e-11	-0.0167909	-3.62371e-10	0.000149719	0.0662562	-3.62371e-10
4044402	rs11252254	2.64136e-11	-1.35503e-10	-0.91773	4.63961e-05	-1.35503e-10	-1.10529
4044541	rs1540992	1.49731e-11	-1.68452	0.199164	2.69877e-05	-1.65407	0.00694684
4044577	rs1540991	1.51609e-11	-1.7026	0.229704	2.8327e-05	-1.66413	0.065435
4044603	rs1540990	1.55693e-11	-1.70708	0.260771	2.90198e-05	-1.66954	0.0950129
4044646	rs1540989	2.40564e-11	-1.64631	0.635097	3.93333e-05	-1.61218	0.341744
4044653	rs3927883	2.44205e-11	-1.64631	0.650118	3.98864e-05	-1.61218	0.355707
4044831	rs11252255	2.2421e-11	-1.35503e-10	-1.08161	4.05902e-05	-1.35503e-10	-1.23898
4044841	rs11252256	2.25743e-11	-1.35503e-10	-1.0748	4.08122e-05	-1.35503e-10	-1.23353
4045316	rs4880656	3.3924e-12	-1.64463	-1.32544	8.74157e-06	-1.61701	-1.15741
4045418	rs4880657	3.08577e-12	-1.78258	-1.28223	7.84601e-06	-1.78339	-1.09911
4045470	rs6601793	1.42959e-11	-1.67518	0.143546	2.50991e-05	-1.64347	-0.0762013
4045533	rs4880658	3.20642e-12	-1.7437	-1.28275	8.6484e-06	-1.68533	-1.0998
4046185	rs35545299	1.29081e-11	-1.63376	-3.62371e-10	3.40317e-05	-1.41521	-3.62371e-10
4046700	rs11252257	1.70181e-11	-1.35733	-3.62371e-10	4.74742e-05	-1.08232	-3.62371e-10
4047014	rs10904168	1.47457e-11	-1.68041	0.179747	2.47047e-05	-1.6494	-0.0861155
4047125	rs4881271	2.59546e-11	-1.61901	0.683748	3.86658e-05	-1.58912	0.301572
4047624	rs7084380	2.52412e-11	-1.35503e-10	-0.963133	4.46884e-05	-1.35503e-10	-1.14279
4047626	rs7068909	2.52858e-11	-1.35503e-10	-0.961366	4.47534e-05	-1.35503e-10	-1.14134
4048528	rs7073584	1.83526e-11	-1.62543	0.343588	3.03372e-05	-1.59609	0.0659598
4048634	rs72774737	3.50439e-11	-1.77014	1.13513	9.12561e-05	-1.77295	1.34412
4048785	rs6601794	1.24573e-11	-1.6857	0.0163964	2.21521e-05	-1.64946	-0.195119
4048856	rs146440125	3.62651e-11	-0.600754	-3.62371e-10	5.49679e-05	-0.935757	-3.62371e-10
4048857	rs11252259	3.4342e-12	-1.63635	-1.32147	8.72458e-06	-1.62438	-1.15198
4048875	rs9888070	2.32257e-11	-1.35503e-10	-1.04635	4.17303e-05	-1.35503e-10	-1.21128
4048897	rs12268701	1.69542e-11	-1.36109	-3.62371e-10	4.7246e-05	-1.08714	-3.62371e-10
4049104	rs117741437	2.16605e-11	-1.35503e-10	-1.11612	4.28476e-05	-1.35503e-10	-1.18486
4049166	rs7917771	1.23987e-11	-1.68041	0.00638637	2.19485e-05	-1.6494	-0.204412
4049386	rs11252260	1.27233e-11	-1.6855	0.0373255	2.30704e-05	-1.65519	-0.148762
4049402	rs10218901	1.13264e-11	-1.76448	-3.62371e-10	2.44009e-05	-1.74789	-3.62371e-10
4049458	rs11252261	1.82797e-11	-1.35503e-10	-1.28582	3.46941e-05	-1.35503e-10	-1.39594
4049819	rs2148195	2.08497e-11	-1.61247	0.458193	3.22187e-05	-1.58203	0.112068
4050003	rs2031577	2.1062e-11	-1.61247	0.468325	3.25166e-05	-1.58203	0.121272
4050037	rs2031576	1.16476e-11	-1.6855	-0.0510059	2.06902e-05	-1.65519	-0.257651
4050058	rs2031575	5.7687e-11	-1.78325	1.64667	0.000108268	-1.78378	1.52589
4050153	rs77655190	1.80464e-11	-1.29867	-3.62371e-10	5.27121e-05	-0.977661	-3.62371e-10
4050329	rs7098287	5.67094e-11	-1.78488	1.63121	0.00010195	-1.78573	1.4677
4050367	rs7098303	1.00194e-11	-1.75908	-0.128002	1.81434e-05	-1.73894	-0.305258
4051081	rs1570947	5.04477e-11	-1.78449	1.51382	9.48897e-05	-1.78541	1.39562
4051440	rs11252262	1.7431e-11	-1.35503e-10	-1.33336	3.35425e-05	-1.35503e-10	-1.42969
4051905	rs11252263	1.85861e-11	-1.35503e-10	-1.2692	3.5118e-05	-1.35503e-10	-1.38379
4052653	rs7916530	2.01401e-11	-1.35503e-10	-1.1889	3.81084e-05	-1.35503e-10	-1.30207
4052667	rs6601795	2.01974e-11	-1.35503e-10	-1.18606	3.81964e-05	-1.35503e-10	-1.29976
4052776	rs148637775	1.7518e-11	-1.35503e-10	-1.32838	3.36587e-05	-1.35503e-10	-1.42624
4053001	rs7075855	1.46398e-11	-1.71288	0.205014	2.41736e-05	-1.69397	-0.0632707
4053065	rs2645215	4.11497e-11	-1.78097	1.30657	8.19467e-05	-1.7824	1.24596
4053068	rs10751952	4.30855e-11	-1.6004	1.17198	8.27037e-05	-1.54924	1.02199
4053071	rs145307132	6.39521e-11	-0.0334764	-3.62371e-10	0.000120229	-0.153108	-3.62371e-10
4053279	rs76222003	1.7669e-11	-1.3198	-3.62371e-10	4.49194e-05	-1.13764	-3.62371e-10
4053441	rs2397398	4.04955e-11	-1.78097	1.29055	7.96971e-05	-1.7824	1.21812
4053490	rs77101268	1.46543e-11	-1.35503e-10	-1.50687	3.1088e-05	-1.35503e-10	-1.50568
4054020	rs114950689	1.21451e-11	-1.69468	-3.62371e-10	2.81079e-05	-1.60645	-3.62371e-10
4054600	rs7077002	3.092e-12	-1.71559	-1.3472	7.81541e-06	-1.699	-1.1874
4054666	rs72774745	1.15572e-11	-1.7443	-3.62371e-10	2.67848e-05	-1.65467	-3.62371e-10
4055039	rs11252266	1.79209e-11	-1.35503e-10	-1.30565	3.42026e-05	-1.35503e-10	-1.4102
4055283	rs11252267	1.83361e-11	-1.35503e-10	-1.28274	3.49732e-05	-1.35503e-10	-1.38793
4055299	rs117881158	1.17607e-11	-1.72685	-3.62371e-10	2.54466e-05	-1.70592	-3.62371e-10
4055669	rs11597838	7.78587e-12	-1.75263	-0.386672	1.56942e-05	-1.73003	-0.459186
4056174	rs67401362	1.76705e-11	-1.77136	0.451647	4.62353e-05	-1.76681	0.658047
4056755	rs10795119	2.07803e-11	-1.35503e-10	-1.1576	4.05817e-05	-1.35503e-10	-1.23919
4056832	rs10795120	2.08977e-11	-1.35503e-10	-1.15197	4.07834e-05	-1.35503e-10	-1.23423
4056871	rs10508272	1.69056e-11	-1.77454	0.410571	4.40897e-05	-1.77114	0.614862
4057160	rs4881273	2.07803e-11	-1.35503e-10	-1.1576	4.05817e-05	-1.35503e-10	-1.23919
4057692	rs76476267	1.6584e-11	-1.38317	-3.62371e-10	4.49926e-05	-1.13601	-3.62371e-10
4057709	rs4242769	3.21627e-12	-1.72063	-1.30276	8.96129e-06	-1.7028	-1.04679
4057826	rs17131877	1.6159e-11	-1.7798	0.370671	4.20241e-05	-1.77715	0.572891
4057973	rs75624729	6.34219e-11	-1.35503e-10	-0.0418014	0.000151256	-1.35503e-10	0.0764666
4058307	rs143046966	2.0165e-11	-1.18766	-3.62371e-10	5.37455e-05	-0.958246	-3.62371e-10
4058691	rs10795121	3.12545e-12	-1.72803	-1.32401	8.46787e-06	-1.71115	-1.09507
4058869	rs10751953	3.86145e-12	-1.74374	-1.09683	9.8753e-06	-1.72419	-0.928275
4058890	rs11252269	2.30997e-11	-1.35503e-10	-1.05179	4.15741e-05	-1.35503e-10	-1.21503
4059154	rs11252271	3.88584e-12	-1.74676	-1.08751	9.94833e-06	-1.72784	-0.917258
4059747	rs12241918	3.23461e-12	-1.72438	-1.29332	8.89196e-06	-1.70703	-1.05033
4059794	rs144438547	6.19654e-11	-0.0650339	-3.62371e-10	0.0001309	-0.0680703	-3.62371e-10
4059947	rs74507386	2.2007e-11	-1.35503e-10	-1.10025	4.26927e-05	-1.35503e-10	-1.18848
4060495	rs17131879	2.04441e-11	-1.35503e-10	-1.17392	4.00044e-05	-1.35503e-10	-1.25352
4061039	rs10904169	3.81061e-12	-1.74485	-1.10898	9.68206e-06	-1.72553	-0.946706
4061138	rs12268053	1.1855e-11	-1.71886	-3.62371e-10	2.67392e-05	-1.65638	-3.62371e-10
4061453	rs10904170	3.1999e-12	-1.72063	-1.30786	8.69507e-06	-1.7028	-1.07695
4061695	rs7092266	2.34074e-11	-1.78574	0.747181	5.2124e-05	-1.78464	0.795756
4062011	rs11252272	1.67571e-11	-1.35503e-10	-1.37279	3.26626e-05	-1.35503e-10	-1.45627
4062123	rs67567624	6.8362e-12	-1.70178	-0.567598	1.32608e-05	-1.68874	-0.668957
4062283	rs7905449	2.05165e-11	-1.35503e-10	-1.17038	3.93537e-05	-1.35503e-10	-1.26992
4062327	rs7919822	3.11719e-12	-1.74288	-1.3118	8.50657e-06	-1.71901	-1.08266
4062632	rs150305841	1.67203e-11	-1.35503e-10	-1.37498	3.26158e-05	-1.35503e-10	-1.45771
4062689	rs7921113	2.02892e-11	-1.35503e-10	-1.18152	3.89855e-05	-1.35503e-10	-1.27932
4062843	rs74698493	1.17419e-11	-1.72844	-3.62371e-10	2.63833e-05	-1.66978	-3.62371e-10
4063287	rs78929312	1.185e-11	-1.71929	-3.62371e-10	2.87679e-05	-1.58325	-3.62371e-10
4063468	rs11252274	1.19095e-11	-1.71427	-3.62371e-10	2.69085e-05	-1.65006	-3.62371e-10
4063699	rs17131884	4.7211e-11	-1.35503e-10	-0.336983	9.58724e-05	-1.35503e-10	-0.379488
4063739	rs74764493	1.13985e-11	-1.75813	-3.62371e-10	2.38659e-05	-1.77006	-3.62371e-10
4063884	rs75076425	1.49575e-11	-1.35503e-10	-1.4864	3.09839e-05	-1.35503e-10	-1.50904
4063899	rs8181410	3.90356e-12	-1.71489	-1.11483	9.99269e-06	-1.69025	-0.950401
4063919	rs9988737	1.22404e-11	-1.68687	-3.62371e-10	2.7916e-05	-1.61331	-3.62371e-10
4063979	rs12769283	6.34658e-12	-1.6576	-0.686095	1.3243e-05	-1.58956	-0.769474
4063984	rs72774752	1.49845e-11	-1.78639	0.301796	3.89567e-05	-1.78025	0.500195
4063986	rs8181281	1.86757e-11	-1.35503e-10	-1.26439	3.62524e-05	-1.35503e-10	-1.352
4064101	rs9988746	1.17132e-11	-1.73089	-3.62371e-10	2.62919e-05	-1.67325	-3.62371e-10
4064315	rs11252275	6.22645e-12	-1.71164	-0.651169	1.27841e-05	-1.65798	-0.736325
4064746	rs11252276	1.76044e-11	-1.35503e-10	-1.32346	3.45854e-05	-1.35503e-10	-1.39908
4065186	rs77378623	1.43154e-11	-1.78642	0.256149	3.68737e-05	-1.78712	0.45211
4065704	rs11252277	7.12688e-12	-1.77909	-0.448642	1.87901e-05	-1.78725	-0.221927
4065762	rs11252278	1.73442e-11	-1.35503e-10	-1.33835	3.41869e-05	-1.35503e-10	-1.41066
4065810	rs11252279	3.27615e-12	-1.74011	-1.26484	9.19958e-06	-1.69616	-1.02719
4065885	rs77547244	1.28025e-11	-1.64197	-3.62371e-10	3.18329e-05	-1.48201	-3.62371e-10
4066551	rs11252280	1.17343e-11	-1.59494	-0.134156	2.17618e-05	-1.35601	-0.506337
4066827	rs2249755	8.52372e-12	-1.1162	-0.932553	4.01424e-05	-0.526564	-0.723509
4066984	rs943020	3.17858e-12	-1.76886	-1.26631	6.27684e-06	-1.78541	-1.32023
4067066	rs943019	4.88212e-12	-1.67815	-0.927885	1.11931e-05	-1.48093	-1.04628
4067992	rs74117007	1.33784e-11	-1.59797	-3.62371e-10	2.82976e-05	-1.59973	-3.62371e-10
4068083	rs61829235	1.27675e-11	-1.6447	-3.62371e-10	2.70118e-05	-1.64623	-3.62371e-10
4068419	rs144771423	1.91216e-11	-1.35503e-10	-1.24079	4.12904e-05	-1.35503e-10	-1.22188
4068858	rs2765658	1.07152e-11	-0.554048	-1.2659	4.52389e-05	0.135558	-1.26611
4068881	rs11252282	1.56107e-11	-1.35503e-10	-1.44365	3.11142e-05	-1.35503e-10	-1.50484
4068966	rs2453895	1.84961e-11	-1.00771	-0.266341	4.76221e-05	-0.671301	-0.407907
4068988	rs11252283	5.22137e-12	-1.05047	-1.48838	2.01536e-05	-0.487528	-1.45159
4069101	rs2765657	8.90802e-12	-0.834903	-1.16976	3.68154e-05	-0.166438	-1.17015
4069135	rs7896765	1.40015e-11	-1.40917	-0.143269	3.69112e-05	-1.14004	-0.193955
4069140	rs2765656	7.23357e-12	-0.955135	-1.25774	3.12458e-05	-0.30041	-1.20021
4069187	rs2765655	1.85977e-11	-1.35503e-10	-1.26857	3.8348e-05	-1.35503e-10	-1.2958
4069215	rs11252284	5.92948e-12	-1.53317	-0.8785	1.31391e-05	-1.33521	-1.03171
4069271	rs2765654	3.29908e-12	-1.77737	-1.2206	7.09843e-06	-1.73208	-1.25055
4069527	rs2031581	1.02578e-11	-1.43483	-0.42874	3.01543e-05	-1.12495	-0.411229
4069749	rs77912077	1.20507e-11	-1.70249	-3.62371e-10	3.46463e-05	-1.39732	-3.62371e-10
4070166	rs1008061	1.06691e-11	-1.28282	-0.541436	3.53873e-05	-0.880117	-0.496038
4070315	rs12246482	1.5073e-11	-1.26152	-0.217185	3.87806e-05	-1.01757	-0.267017
4070424	rs2250229	1.1325e-11	-1.26638	-0.498215	3.67128e-05	-0.858111	-0.481269
4070427	rs2250230	3.37238e-12	-1.7123	-1.26369	7.88032e-06	-1.58682	-1.29132
4070444	rs2291788	4.87942e-12	-1.66586	-0.940721	1.04312e-05	-1.54026	-1.05744
4071088	rs59137764	1.16438e-11	-1.73684	-3.62371e-10	2.43875e-05	-1.74843	-3.62371e-10
4071155	rs1540988	1.10385e-11	-1.29901	-0.491213	3.53902e-05	-0.901863	-0.474209
4071473	rs2645219	1.07493e-11	-1.29901	-0.517762	3.54747e-05	-0.901863	-0.471823
4071518	rs75718881	1.10716e-11	-1.78723	-3.62371e-10	2.34631e-05	-1.78708	-3.62371e-10
4071528	rs72774757	1.10761e-11	-1.78682	-3.62371e-10	2.35374e-05	-1.78391	-3.62371e-10
4071617	rs7068914	4.46409e-12	-1.6919	-1.00365	9.49704e-06	-1.57807	-1.11346
4071788	rs2765653	1.83151e-11	-1.35503e-10	-1.28389	3.77982e-05	-1.35503e-10	-1.31025
4071978	rs2645220	1.03206e-11	-1.33971	-0.517762	3.37058e-05	-0.953013	-0.471823
4072002	rs2765652	1.8765e-11	-1.35503e-10	-1.25961	3.86738e-05	-1.35503e-10	-1.28734
4072208	rs17131942	1.10712e-11	-1.78726	-3.62371e-10	2.35764e-05	-1.78226	-3.62371e-10
4072474	rs1886948	1.11403e-11	-1.28282	-0.498215	3.59138e-05	-0.880117	-0.481269
4073105	rs2031580	1.65059e-11	-1.35503e-10	-1.38789	3.5564e-05	-1.35503e-10	-1.37117
4073349	rs117945134	1.49706e-10	0.817061	-3.62371e-10	0.000672502	1.5685	-3.62371e-10
4073369	rs2765651	6.45861e-12	-1.08709	-1.23911	2.60289e-05	-0.503638	-1.17966
4074096	rs2765650	1.1325e-11	-1.26638	-0.498215	3.67128e-05	-0.858111	-0.481269
4074160	rs77942826	1.95013e-11	-1.35503e-10	-1.22113	3.99133e-05	-1.35503e-10	-1.2558
4074216	rs117747242	1.53525e-11	-1.35503e-10	-1.46033	3.18431e-05	-1.35503e-10	-1.48169
4074542	rs2645221	1.11912e-11	-1.26638	-0.510101	3.73243e-05	-0.858111	-0.464751
4074543	rs1540987	1.10992e-11	-1.27463	-0.510101	3.69147e-05	-0.869146	-0.464751
4074912	rs113864319	1.10719e-11	-1.7872	-3.62371e-10	2.35219e-05	-1.78457	-3.62371e-10
4074998	rs1540986	1.26232e-11	-1.27976	-0.376318	4.03963e-05	-0.910314	-0.333454
4075036	rs79461870	2.06744e-11	-1.35503e-10	-1.16271	4.30067e-05	-1.35503e-10	-1.18115
4075316	rs2645222	1.32941e-11	-1.23954	-0.364747	4.4786e-05	-0.818942	-0.321669
4075392	rs2765649	1.40187e-11	-1.17907	-0.372155	5.03511e-05	-0.694271	-0.329214
4075656	rs1886946	6.98504e-12	-1.0675	-1.18034	2.90697e-05	-0.475589	-1.09722
4075839	rs1886945	1.99779e-11	-1.35503e-10	-1.19698	4.15962e-05	-1.35503e-10	-1.2145
4075866	rs1886944	1.3121e-11	-1.22242	-0.394972	4.44261e-05	-0.796224	-0.352456
4076073	rs117046307	1.55096e-11	-1.35503e-10	-1.45015	3.10305e-05	-1.35503e-10	-1.50754
4076159	rs2765648	1.27537e-11	-1.21376	-0.432024	4.3273e-05	-0.784768	-0.390209
4076229	rs79005457	1.26514e-11	-1.65384	-3.62371e-10	3.82152e-05	-1.29927	-3.62371e-10
4076442	rs2765647	1.68624e-11	-1.35503e-10	-1.36652	3.67692e-05	-1.35503e-10	-1.33785
4076444	rs2645223	1.26438e-11	-1.22242	-0.432024	4.27801e-05	-0.796224	-0.390209
4076504	rs10904171	4.0702e-12	-1.71363	-1.07428	8.7316e-06	-1.6225	-1.15306
4076637	rs11252287	1.28451e-11	-1.58863	-0.0500206	1.83185e-05	-1.47479	-0.5598
4076808	rs2645224	1.23135e-11	-1.21376	-0.467146	4.30392e-05	-0.784768	-0.395628
4077264	rs2645226	1.36749e-11	-1.04155	-0.534493	5.02253e-05	-0.560722	-0.465265
4077551	rs2645227	1.18655e-11	-1.248	-0.46997	4.10076e-05	-0.830203	-0.398546
4077969	rs79129950	1.58287e-11	-1.42979	-3.62371e-10	4.06639e-05	-1.23717	-3.62371e-10
4078355	rs73585267	1.11027e-11	-1.78442	-3.62371e-10	2.37871e-05	-1.77336	-3.62371e-10
4078748	rs139814451	1.62475e-11	-1.35503e-10	-1.40367	3.17273e-05	-1.35503e-10	-1.48533
4079076	rs61829237	1.52711e-11	-1.24556	-0.220091	4.11677e-05	-0.954986	-0.269866
4079365	rs57365628	1.53754e-11	-1.2526	-0.206244	4.13677e-05	-0.963719	-0.256287
4079520	rs7093608	6.976e-12	-1.08114	-1.16799	2.88859e-05	-0.494031	-1.08512
4079598	rs117987434	1.5248e-11	-1.35503e-10	-1.46716	3.20104e-05	-1.35503e-10	-1.47645
4079878	rs11252289	1.76101e-11	-1.35503e-10	-1.32314	3.32941e-05	-1.35503e-10	-1.43713
4081457	rs7474736	2.89405e-12	-1.70591	-1.42304	7.28182e-06	-1.61104	-1.34608
4081981	rs4480439	2.87784e-12	-1.70414	-1.43043	7.22827e-06	-1.60843	-1.35607
4082079	rs2765646	9.55682e-12	-1.09325	-0.841102	3.50882e-05	-0.510438	-0.874203
4082575	rs79465156	2.07459e-11	-1.15926	-3.62371e-10	7.23434e-05	-0.661082	-3.62371e-10
4082618	rs12260537	1.21237e-11	-1.69645	-3.62371e-10	2.52856e-05	-1.71227	-3.62371e-10
4082760	rs11252292	1.32407e-11	-1.61114	0.00282206	2.6828e-05	-1.51148	-0.141579
4082806	rs7074419	1.19219e-11	-1.71323	-3.62371e-10	2.49048e-05	-1.72744	-3.62371e-10
4082966	rs147863317	1.63186e-11	-1.35503e-10	-1.3993	3.13534e-05	-1.35503e-10	-1.49718
4083426	rs74381267	2.88036e-12	-1.62315	-1.51055	7.07262e-06	-1.50436	-1.48191
4083428	rs150429666	2.39487e-11	-1.0157	-3.62371e-10	5.33072e-05	-0.966434	-3.62371e-10
4083843	rs2935283	1.56476e-11	-1.35503e-10	-1.44129	3.41815e-05	-1.35503e-10	-1.41082
4085280	rs145872386	1.69382e-11	-1.36204	-3.62371e-10	4.41166e-05	-1.15567	-3.62371e-10
4085382	rs2765660	1.7402e-11	-1.35503e-10	-1.33502	3.63907e-05	-1.35503e-10	-1.34819
4085789	rs17340911	1.75229e-11	-1.3281	-3.62371e-10	3.63384e-05	-1.34963	-3.62371e-10
4085843	rs11252293	5.95269e-12	-1.52711	-0.880652	1.41568e-05	-1.31694	-0.975368
4085914	rs73585275	1.10764e-11	-1.78679	-3.62371e-10	2.36353e-05	-1.77977	-3.62371e-10
4085941	rs76404574	1.18242e-11	-1.72146	-3.62371e-10	2.79075e-05	-1.61361	-3.62371e-10
4085992	rs73585277	1.10737e-11	-1.78704	-3.62371e-10	2.36102e-05	-1.78083	-3.62371e-10
4086467	rs80025211	1.10779e-11	-1.78666	-3.62371e-10	2.34945e-05	-1.78574	-3.62371e-10
4086849	rs2478064	1.73518e-11	-1.35503e-10	-1.33792	3.62894e-05	-1.35503e-10	-1.35098
4086978	rs2453893	1.14577e-11	-1.25796	-0.494989	3.92476e-05	-0.846626	-0.425991
4087027	rs2478065	1.73271e-11	-1.35503e-10	-1.33934	3.62397e-05	-1.35503e-10	-1.35235
4087396	rs61829240	8.43726e-11	0.243632	-3.62371e-10	0.000362685	0.951029	-3.62371e-10
4087622	rs2013181	1.74885e-11	-1.35503e-10	-1.33007	3.65648e-05	-1.35503e-10	-1.34342
4087748	rs56009417	2.45865e-12	-1.77563	-1.51637	5.3363e-06	-1.75957	-1.5084
4088265	rs72774766	1.27207e-11	-1.64838	-3.62371e-10	2.39217e-05	-1.76772	-3.62371e-10
4088699	rs2765662	6.78192e-12	-1.03099	-1.24636	3.44647e-05	-0.214322	-1.18825
4088723	rs113493439	1.25142e-11	-1.66474	-3.62371e-10	2.90951e-05	-1.57194	-3.62371e-10
4089273	rs11252295	8.5679e-11	0.258998	-3.62371e-10	0.000389175	1.02152	-3.62371e-10
4089399	rs17131971	1.06386e-11	-1.66618	-0.160946	2.62068e-05	-1.40192	-0.274568
4089959	rs2765663	1.12657e-11	-1.55661	-0.213236	2.51681e-05	-1.45262	-0.264304
4090200	rs11252296	1.57474e-11	-1.35503e-10	-1.43494	3.12345e-05	-1.35503e-10	-1.50098
4090785	rs7087457	2.86041e-12	-1.66383	-1.47681	6.68379e-06	-1.59186	-1.45096
4091271	rs41344344	2.19056e-11	-1.10487	-3.62371e-10	3.96279e-05	-1.26297	-3.62371e-10
4091343	rs7092668	3.28766e-12	-1.57882	-1.42262	6.90169e-06	-1.65197	-1.35877
4091774	rs10904174	3.29236e-12	-1.48658	-1.51342	8.14629e-06	-1.32685	-1.51809
4091780	rs112224869	1.91581e-11	-1.23889	-3.62371e-10	3.95428e-05	-1.26512	-3.62371e-10
4091988	rs12412777	1.45907e-11	-1.35503e-10	-1.51122	3.08179e-05	-1.35503e-10	-1.51441
4092430	rs17341098	1.71669e-11	-1.34863	-3.62371e-10	3.55325e-05	-1.37206	-3.62371e-10
4092494	rs1325998	2.87824e-12	-1.66113	-1.4733	6.82435e-06	-1.57299	-1.44902
4093023	rs78249801	1.11612e-11	-1.77917	-3.62371e-10	2.37423e-05	-1.77525	-3.62371e-10
4093786	rs118180981	1.12058e-11	-1.77518	-3.62371e-10	2.38558e-05	-1.77048	-3.62371e-10
4093832	rs11252298	1.62961e-11	-1.35503e-10	-1.40068	3.50497e-05	-1.35503e-10	-1.38574
4093893	rs117016076	3.75344e-12	-1.38635	-1.48259	6.33678e-06	-1.61818	-1.47796
4094089	rs11252299	1.62492e-11	-1.35503e-10	-1.40356	3.59441e-05	-1.35503e-10	-1.36054
4094234	rs2645211	2.63354e-12	-1.7846	-1.43868	5.93215e-06	-1.7346	-1.42752
4094454	rs4881276	3.18229e-12	-1.51553	-1.51848	7.67669e-06	-1.38738	-1.51693
4095177	rs4880661	2.92957e-12	-1.66107	-1.45568	7.15489e-06	-1.50669	-1.46802
4096300	rs2765665	2.55684e-12	-1.7607	-1.49214	5.33863e-06	-1.78725	-1.48029
4097118	rs4147111	4.86936e-12	-1.21739	-1.39126	8.77979e-06	-1.43185	-1.3382
4097880	rs7904836	2.72407e-12	-1.67225	-1.51724	6.07343e-06	-1.62108	-1.5175
4098302	rs118053927	1.73896e-11	-1.35503e-10	-1.33574	3.74491e-05	-1.35503e-10	-1.31952
4098453	rs2645210	2.7398e-12	-1.77194	-1.41178	6.29597e-06	-1.68799	-1.41461
4098563	rs118096761	1.11807e-11	-1.77742	-3.62371e-10	2.37923e-05	-1.77314	-3.62371e-10
4099233	rs10751954	2.91558e-12	-1.61278	-1.50876	6.14359e-06	-1.6107	-1.51639
4100530	rs77736670	1.42138e-11	-1.5374	-3.62371e-10	2.99457e-05	-1.54312	-3.62371e-10
4101314	rs2251005	2.50144e-12	-1.75644	-1.51831	5.13916e-06	-1.78727	-1.51834
4101955	rs2935284	2.46359e-12	-1.7721	-1.51789	5.17044e-06	-1.78195	-1.51759
4102328	rs78492364	1.10749e-11	-1.78693	-3.62371e-10	2.42732e-05	-1.75313	-3.62371e-10
4102787	rs17256396	1.18006e-11	-1.72346	-3.62371e-10	2.34629e-05	-1.78708	-3.62371e-10
4103226	rs79145429	1.78544e-11	-1.35503e-10	-1.30936	3.70229e-05	-1.35503e-10	-1.33097
4103401	rs79691220	1.45129e-11	-1.35503e-10	-1.51657	3.07052e-05	-1.35503e-10	-1.51807
4103418	rs7078122	3.04193e-12	-1.7046	-1.37451	6.05757e-06	-1.6886	-1.4526
4103706	rs147338010	3.88533e-11	-0.531817	-3.62371e-10	8.00724e-05	-0.559575	-3.62371e-10
4103821	rs2986183	2.61925e-12	-1.72478	-1.50394	5.22999e-06	-1.78381	-1.50429
4103901	rs118002705	1.66674e-11	-1.35503e-10	-1.37816	3.84955e-05	-1.35503e-10	-1.29196
4103907	rs17256445	1.13937e-11	-1.75855	-3.62371e-10	2.3579e-05	-1.78215	-3.62371e-10
4104019	rs148790886	1.79473e-11	-1.35503e-10	-1.30417	3.73269e-05	-1.35503e-10	-1.32279
4104226	rs141167816	1.79036e-11	-1.35503e-10	-1.30661	3.72401e-05	-1.35503e-10	-1.32512
4104855	rs17131994	1.55066e-11	-1.35503e-10	-1.45035	3.11541e-05	-1.35503e-10	-1.50356
4104856	rs11252310	1.7858e-11	-1.35503e-10	-1.30916	3.71496e-05	-1.35503e-10	-1.32755
4104946	rs17131999	1.13975e-11	-1.75822	-3.62371e-10	2.35179e-05	-1.78474	-3.62371e-10
4105293	rs17341445	1.38567e-11	-1.56284	-3.62371e-10	4.48748e-05	-1.13863	-3.62371e-10
4106765	rs11252311	1.79681e-11	-1.35503e-10	-1.30301	3.73683e-05	-1.35503e-10	-1.32168
4107131	rs117420465	1.79197e-11	-1.35503e-10	-1.30571	3.72721e-05	-1.35503e-10	-1.32426
4107309	rs142448061	1.79137e-11	-1.35503e-10	-1.30604	4.21043e-05	-1.35503e-10	-1.20236
4107471	rs117108864	1.73528e-11	-1.35503e-10	-1.33786	3.50221e-05	-1.35503e-10	-1.38653
4107509	rs4539213	1.29455e-11	-1.63086	-3.62371e-10	2.47921e-05	-1.73198	-3.62371e-10
4107596	rs4397729	1.28036e-11	-1.64189	-3.62371e-10	2.46322e-05	-1.73845	-3.62371e-10
4107679	rs12220113	1.79567e-11	-1.35503e-10	-1.30365	3.73457e-05	-1.35503e-10	-1.32229
4107742	rs113415636	1.17457e-11	-1.72813	-3.62371e-10	2.37148e-05	-1.77641	-3.62371e-10
4108079	rs34718208	1.10108e-11	-0.288428	-1.50431	3.01833e-05	-0.0167402	-1.51848
4109601	rs72774769	6.12249e-12	-1.02311	-1.35653	1.38119e-05	-1.04023	-1.27674
4109813	rs17341514	1.51298e-11	-1.47494	-3.62371e-10	2.90984e-05	-1.57182	-3.62371e-10
4110027	rs148993816	1.12592e-11	-1.77043	-3.62371e-10	2.50142e-05	-1.72306	-3.62371e-10
4110228	rs78410534	1.11601e-11	-1.77926	-3.62371e-10	2.60116e-05	-1.68396	-3.62371e-10
4110717	rs74828853	1.29434e-11	-1.63102	-3.62371e-10	2.88792e-05	-1.57938	-3.62371e-10
4110863	rs11252314	1.71218e-11	-1.35503e-10	-1.35126	3.68273e-05	-1.35503e-10	-1.33627
4111119	rs12242929	2.80281e-12	-1.71481	-1.44618	5.56576e-06	-1.76787	-1.458
4111128	rs72774770	1.06667e-11	-0.624167	-1.20031	1.92921e-05	-0.891124	-1.09169
4112318	rs10904177	6.13577e-12	-0.944625	-1.43285	1.64051e-05	-0.767139	-1.37777
4112451	rs75339107	1.18671e-11	-1.71784	-3.62371e-10	2.68728e-05	-1.65139	-3.62371e-10
4113145	rs2067541	8.19223e-12	-0.883072	-1.20535	1.59683e-05	-1.04478	-1.12712
4113332	rs79807296	1.20571e-11	-1.70196	-3.62371e-10	2.70389e-05	-1.64523	-3.62371e-10
4113737	rs189324068	1.92236e-11	-1.35503e-10	-1.23547	3.30723e-05	-1.35503e-10	-1.44381
4113813	rs11252315	1.83267e-11	-1.28325	-3.62371e-10	3.48344e-05	-1.3919	-3.62371e-10
4114231	rs2003416	4.99303e-12	-1.14715	-1.43642	1.25554e-05	-1.02999	-1.38236
4114533	rs12774305	2.72197e-12	-1.67321	-1.51705	6.35597e-06	-1.57471	-1.5184
4114570	rs7914320	5.12011e-12	-1.1354	-1.42303	1.2936e-05	-1.01722	-1.36527
4114580	rs113557878	1.22109e-11	-1.68928	-3.62371e-10	2.74813e-05	-1.629	-3.62371e-10
4115320	rs11252317	8.96327e-12	-0.578236	-1.42024	2.89086e-05	-0.0701413	-1.50823
4115502	rs11252318	2.68297e-12	-1.68847	-1.51621	6.22315e-06	-1.59574	-1.51849
4115602	rs10508274	9.28714e-12	-0.537662	-1.42532	3.02904e-05	-0.0218523	-1.50982
4115624	rs10508275	8.04061e-12	-0.883072	-1.22403	1.56378e-05	-1.04478	-1.14804
4116023	rs140153734	1.46819e-11	-1.35503e-10	-1.505	3.0729e-05	-1.35503e-10	-1.5173
4116705	rs115375479	1.11253e-11	-1.78239	-3.62371e-10	2.49782e-05	-1.7245	-3.62371e-10
4117460	rs115584128	1.1092e-11	-1.78539	-3.62371e-10	2.53285e-05	-1.71058	-3.62371e-10
4118205	rs17132010	2.50535e-12	-1.75775	-1.51543	5.22014e-06	-1.78436	-1.50563
4118206	rs113496233	1.13595e-11	-1.76155	-3.62371e-10	2.34627e-05	-1.78709	-3.62371e-10
4118463	rs11812916	2.05717e-11	-1.35503e-10	-1.16769	3.83393e-05	-1.35503e-10	-1.29603
4118596	rs117336807	1.53195e-11	-1.46249	-3.62371e-10	3.63542e-05	-1.3492	-3.62371e-10
4118643	rs77563117	1.45867e-11	-1.35503e-10	-1.5115	3.10957e-05	-1.35503e-10	-1.50544
4118881	rs11252320	8.874e-12	-0.575526	-1.43296	3.15911e-05	0.0166368	-1.50627
4119190	rs79035388	1.46372e-11	-1.35503e-10	-1.50804	3.12392e-05	-1.35503e-10	-1.50083
4119568	rs11252321	4.75856e-12	-1.29847	-1.33319	1.14376e-05	-1.23262	-1.27298
4119697	rs75362681	1.75859e-11	-1.35503e-10	-1.32451	4.05782e-05	-1.35503e-10	-1.23927
4119972	rs80337058	1.61124e-11	-1.35503e-10	-1.41202	3.45536e-05	-1.35503e-10	-1.39999
4120070	rs72774774	4.72116e-12	-1.30462	-1.33493	1.13402e-05	-1.23917	-1.27499
4120334	rs117025465	3.06163e-11	-0.770077	-3.62371e-10	0.00012049	-0.150937	-3.62371e-10
4120670	rs118093342	1.60121e-11	-1.35503e-10	-1.41826	3.43266e-05	-1.35503e-10	-1.40658
4120811	rs2397711	7.41873e-12	-0.66951	-1.51809	1.66094e-05	-0.619402	-1.51314
4120881	rs117153579	1.44968e-11	-1.35503e-10	-1.51768	3.07711e-05	-1.35503e-10	-1.51593
4120924	rs55764337	2.53248e-12	-1.74676	-1.51565	5.20249e-06	-1.78728	-1.50609
4121457	rs12413622	2.96935e-12	-1.58507	-1.5182	6.52734e-06	-1.54834	-1.51816
4121651	rs4880662	3.10115e-12	-1.65877	-1.40107	6.00102e-06	-1.76004	-1.39054
4121705	rs7341996	7.22485e-12	-0.695819	-1.51827	1.64344e-05	-0.631198	-1.51193
4121763	rs17132022	1.134e-11	-1.76327	-3.62371e-10	2.3467e-05	-1.78691	-3.62371e-10
4121800	rs72774782	3.23906e-11	-0.713741	-3.62371e-10	0.000138183	-0.0139239	-3.62371e-10
4122029	rs117498907	1.81698e-11	-1.29185	-3.62371e-10	2.93124e-05	-1.56449	-3.62371e-10
4122083	rs59302676	4.96695e-12	-1.22839	-1.36041	1.19402e-05	-1.15811	-1.30448
4122840	rs7074316	8.9395e-12	-0.595922	-1.40521	3.02935e-05	-0.0363176	-1.49525
4122976	rs77348403	1.26329e-11	-1.6553	-3.62371e-10	2.7754e-05	-1.61913	-3.62371e-10
4124032	rs2397710	5.20207e-12	-1.07293	-1.46963	1.27603e-05	-0.962588	-1.43358
4124073	rs76141358	1.56823e-11	-1.35503e-10	-1.43908	3.35776e-05	-1.35503e-10	-1.42865
4124078	rs11252322	4.68529e-12	-1.31013	-1.33705	1.12526e-05	-1.24504	-1.27687
4124143	rs11252323	1.26505e-11	-1.65391	-3.62371e-10	2.82123e-05	-1.60275	-3.62371e-10
4124243	rs10736984	7.57103e-12	-0.651706	-1.51558	1.8484e-05	-0.521502	-1.5041
4124568	rs11252324	4.62059e-12	-1.32231	-1.33878	1.10853e-05	-1.25802	-1.27886
4124669	rs11252325	1.56025e-11	-1.35503e-10	-1.44418	3.33959e-05	-1.35503e-10	-1.43407
4125325	rs76387678	1.48238e-11	-1.35503e-10	-1.49538	3.07024e-05	-1.35503e-10	-1.51816
4125527	rs117574083	1.46246e-11	-1.35503e-10	-1.5089	3.12041e-05	-1.35503e-10	-1.50196
4125578	rs78195687	1.27148e-11	-1.64884	-3.62371e-10	2.87188e-05	-1.58496	-3.62371e-10
4125588	rs72774785	4.45452e-12	-1.33373	-1.36396	1.063e-05	-1.27022	-1.30861
4126129	rs146345718	1.58016e-11	-1.35503e-10	-1.4315	3.3849e-05	-1.35503e-10	-1.4206
4126900	rs17132024	1.19714e-11	-1.70909	-3.62371e-10	2.37196e-05	-1.7762	-3.62371e-10
4127831	rs113328690	1.12432e-11	-1.77184	-3.62371e-10	2.35171e-05	-1.78478	-3.62371e-10
4127868	rs41304575	2.72497e-11	-0.886568	-3.62371e-10	0.000103842	-0.299636	-3.62371e-10
4128024	rs2069178	5.54402e-12	-1.01314	-1.46574	1.36299e-05	-0.901523	-1.42872
4128137	rs11252328	1.54368e-11	-1.35503e-10	-1.45486	3.30169e-05	-1.35503e-10	-1.44549
4128471	rs112766856	1.13499e-11	-1.7624	-3.62371e-10	2.34646e-05	-1.78701	-3.62371e-10
4128511	rs17341886	5.03923e-12	-1.2008	-1.37356	1.21075e-05	-1.12886	-1.31982
4128637	rs113533513	1.3039e-11	-1.62366	-3.62371e-10	3.0199e-05	-1.5347	-3.62371e-10
4128813	rs76940149	1.46641e-11	-1.35503e-10	-1.50621	3.1313e-05	-1.35503e-10	-1.49847
4128838	rs61829256	2.58375e-12	-1.7272	-1.51517	5.20979e-06	-1.78687	-1.50509
4129009	rs17132028	2.02955e-11	-1.35503e-10	-1.18121	3.72645e-05	-1.35503e-10	-1.32446
4129169	rs11252329	5.39932e-12	-0.988406	-1.51693	1.03806e-05	-1.08531	-1.51726
4129283	rs11252330	1.55151e-11	-1.35503e-10	-1.44979	3.31962e-05	-1.35503e-10	-1.44007
4129296	rs11252331	5.11259e-12	-1.04204	-1.51787	9.88433e-06	-1.13553	-1.51603
4129469	rs10751957	1.28104e-11	-1.64136	-3.62371e-10	2.89974e-05	-1.5753	-3.62371e-10
4129506	rs181973328	5.56936e-11	-1.35503e-10	-0.171746	0.000207067	-1.35503e-10	0.390538
4129783	rs140169075	1.48444e-11	-1.35503e-10	-1.49399	3.10368e-05	-1.35503e-10	-1.50733
4130066	rs6601800	6.3854e-12	-0.93387	-1.40373	1.40445e-05	-0.944608	-1.35567
4130392	rs115080734	1.12592e-11	-1.77043	-3.62371e-10	2.35047e-05	-1.78531	-3.62371e-10
4130567	rs12763043	1.11078e-11	-1.78397	-3.62371e-10	2.4484e-05	-1.74449	-3.62371e-10
4131297	rs146528636	1.2459e-11	-1.66917	-3.62371e-10	2.96662e-05	-1.5525	-3.62371e-10
4131332	rs41289251	3.7016e-11	-0.580261	-3.62371e-10	0.000101289	-0.324527	-3.62371e-10
4132848	rs7096904	2.87519e-12	-1.71093	-1.42456	5.972e-06	-1.74175	-1.41367
4132856	rs34455514	2.89384e-12	-1.65166	-1.47737	6.17394e-06	-1.61182	-1.51035
4132899	rs117207129	1.51136e-11	-1.35503e-10	-1.47601	3.14406e-05	-1.35503e-10	-1.49441
4133306	rs11252333	6.37085e-12	-0.832715	-1.50716	1.19162e-05	-0.970577	-1.49403
4133321	rs118164228	1.44868e-11	-1.35503e-10	-1.51837	3.10529e-05	-1.35503e-10	-1.50682
4133377	rs11252334	5.80508e-12	-0.925786	-1.50709	1.09364e-05	-1.05649	-1.49393
4133437	rs10904179	6.05538e-12	-0.872615	-1.51805	1.12394e-05	-1.00745	-1.51563
4133615	rs75884443	1.56685e-11	-1.35503e-10	-1.43996	3.35463e-05	-1.35503e-10	-1.42958
4133652	rs61829257	2.66216e-12	-1.69459	-1.51788	5.17015e-06	-1.78157	-1.51803
4134355	rs4881279	3.79594e-12	-1.4958	-1.36188	7.22397e-06	-1.57781	-1.3873
4134378	rs4881280	3.79594e-12	-1.4958	-1.36188	7.22397e-06	-1.57781	-1.3873
4134507	rs4881281	3.78943e-12	-1.4958	-1.3636	7.21262e-06	-1.57781	-1.38887
4134653	rs17132053	1.12759e-11	-1.76895	-3.62371e-10	2.34937e-05	-1.78577	-3.62371e-10
4134985	rs12049792	2.75354e-12	-1.72887	-1.44986	5.58331e-06	-1.78066	-1.44206
4135065	rs6601804	5.97916e-12	-0.885729	-1.5176	1.10946e-05	-1.01956	-1.51649
4135121	rs12049638	2.87899e-12	-1.71574	-1.41844	5.98857e-06	-1.74545	-1.40721
4135235	rs6601805	6.30364e-12	-0.832715	-1.51777	1.16547e-05	-0.970577	-1.51622
4135467	rs4880663	6.30469e-12	-0.832715	-1.5176	1.16516e-05	-0.970577	-1.51649
4135785	rs4881282	6.30206e-12	-0.832715	-1.51802	1.17013e-05	-0.970577	-1.51223
4136094	rs10795123	6.0604e-12	-0.872615	-1.51722	1.12243e-05	-1.00745	-1.51698
4136325	rs7090083	5.77292e-12	-0.920985	-1.51745	1.07687e-05	-1.04918	-1.51668
4136328	rs7090084	5.77292e-12	-0.920985	-1.51745	1.07687e-05	-1.04918	-1.51668
4136363	rs34274419	1.05375e-11	-0.405383	-1.43128	3.60689e-05	0.151218	-1.50829
4136375	rs7090107	5.77292e-12	-0.920985	-1.51745	1.07687e-05	-1.04918	-1.51668
4136439	rs7073670	5.98564e-12	-0.885729	-1.51652	1.10825e-05	-1.01956	-1.51758
4136463	rs7073684	6.06313e-12	-0.872615	-1.51677	1.12195e-05	-1.00745	-1.5174
4136534	rs7073835	6.06313e-12	-0.872615	-1.51677	1.12195e-05	-1.00745	-1.5174
4136585	rs7089374	5.98414e-12	-0.885729	-1.51677	1.10846e-05	-1.01956	-1.5174
4136595	rs4298799	5.98414e-12	-0.885729	-1.51677	1.10846e-05	-1.01956	-1.5174
4136627	rs4298800	1.12672e-11	-0.339243	-1.43047	3.90133e-05	0.22941	-1.50801
4136645	rs4297363	6.06313e-12	-0.872615	-1.51677	1.12195e-05	-1.00745	-1.5174
4136648	rs79356044	1.508e-11	-1.35503e-10	-1.47824	3.13881e-05	-1.35503e-10	-1.49608
4136828	rs78455891	1.36586e-11	-1.57724	-3.62371e-10	3.12897e-05	-1.49922	-3.62371e-10
4137307	rs78061230	1.44942e-11	-1.35503e-10	-1.51786	3.09853e-05	-1.35503e-10	-1.50899
4137365	rs7078368	5.90673e-12	-0.898749	-1.51677	1.09522e-05	-1.03157	-1.5174
4137480	rs79208627	7.62392e-11	0.142265	-3.62371e-10	0.000239094	0.534352	-3.62371e-10
4137568	rs72776505	5.57636e-12	-1.0945	-1.37857	1.27041e-05	-1.07464	-1.32595
4137661	rs10904180	1.05994e-11	-0.424478	-1.40634	3.56008e-05	0.12859	-1.49873
4137853	rs79193401	2.86823e-12	-1.71335	-1.42456	5.96086e-06	-1.74362	-1.41367
4137949	rs147877232	1.29856e-11	-1.62777	-3.62371e-10	2.49114e-05	-1.72718	-3.62371e-10
4138039	rs12220390	2.87567e-12	-1.71335	-1.42197	5.97718e-06	-1.74362	-1.41094
4138047	rs12569758	1.44873e-11	-1.35503e-10	-1.51834	3.07211e-05	-1.35503e-10	-1.51756
4138109	rs79701342	1.5117e-11	-1.35503e-10	-1.47579	3.14459e-05	-1.35503e-10	-1.49424
4138151	rs10795125	1.68998e-11	-1.35503e-10	-1.36431	3.38377e-05	-1.35503e-10	-1.42093
4138459	rs10904181	5.63044e-12	-1.05473	-1.40869	1.23819e-05	-1.06468	-1.36159
4138683	rs10904182	3.31826e-12	-1.47657	-1.5156	8.30865e-06	-1.30683	-1.51837
4138794	rs7087387	2.63406e-12	-1.70561	-1.51747	5.16908e-06	-1.78224	-1.51757
4138931	rs112898343	1.21359e-11	-1.69545	-3.62371e-10	2.3673e-05	-1.77817	-3.62371e-10
4139124	rs75175656	1.50865e-11	-1.35503e-10	-1.47781	3.13982e-05	-1.35503e-10	-1.49576
4139153	rs7091317	2.5756e-12	-1.72856	-1.51697	5.14519e-06	-1.78723	-1.51722
4139191	rs6601809	3.9245e-12	-1.31223	-1.51214	7.20905e-06	-1.4487	-1.51846
4139469	rs12769932	1.30021e-11	-0.204535	-1.42197	5.54589e-05	0.577696	-1.50456
4139768	rs10904183	3.86361e-12	-1.32192	-1.51809	7.22489e-06	-1.44947	-1.5155
4140086	rs6601810	3.46885e-12	-1.49267	-1.45511	7.80809e-06	-1.46902	-1.41832
4140276	rs113745221	1.10745e-11	-1.78696	-3.62371e-10	2.42385e-05	-1.75456	-3.62371e-10
4140297	rs11252338	3.86595e-12	-1.32192	-1.51749	7.21666e-06	-1.44947	-1.51664
4140580	rs11252339	2.71786e-12	-1.73298	-1.45879	5.49766e-06	-1.78668	-1.4515
4140867	rs10904184	3.85177e-12	-1.33223	-1.51085	7.14154e-06	-1.45825	-1.51833
4140884	rs78494610	2.7523e-12	-1.73525	-1.44392	6.35077e-06	-1.68956	-1.40437
4140925	rs61831581	2.66705e-12	-1.69968	-1.51096	5.19311e-06	-1.78365	-1.51153
4141094	rs79465181	1.46643e-11	-1.35503e-10	-1.5062	3.15936e-05	-1.35503e-10	-1.48955
4141961	rs11252340	2.3346e-11	-1.04119	-3.62371e-10	5.7441e-05	-0.891748	-3.62371e-10
4141995	rs56214219	2.66041e-12	-1.69659	-1.51654	5.16743e-06	-1.78331	-1.51682
4142044	rs7350428	3.72945e-12	-1.3687	-1.50665	6.73949e-06	-1.5172	-1.51732
4142170	rs146634884	1.50357e-11	-1.35503e-10	-1.48119	3.13197e-05	-1.35503e-10	-1.49826
4142364	rs75772234	1.45268e-11	-1.35503e-10	-1.51562	3.13984e-05	-1.35503e-10	-1.49575
4142429	rs10904185	3.83475e-12	-1.3415	-1.50601	7.09415e-06	-1.46613	-1.51711
4142679	rs11597117	3.83475e-12	-1.3415	-1.50601	7.09415e-06	-1.46613	-1.51711
4142920	rs113588887	1.17821e-11	-1.72503	-3.62371e-10	2.59927e-05	-1.68469	-3.62371e-10
4143255	rs4881283	4.35123e-12	-1.24021	-1.48094	1.15129e-05	-1.06664	-1.4324
4143302	rs4881284	3.83728e-12	-1.3415	-1.50535	7.09574e-06	-1.46613	-1.51689
4143440	rs143624512	1.48378e-11	-1.35503e-10	-1.49443	3.12368e-05	-1.35503e-10	-1.50091
4143448	rs4881285	3.81155e-12	-1.3415	-1.51208	7.08824e-06	-1.46613	-1.51794
4143458	rs4881286	3.81026e-12	-1.34094	-1.51298	7.08993e-06	-1.46565	-1.51818
4143460	rs4881287	3.85044e-12	-1.33083	-1.5126	7.14892e-06	-1.45706	-1.51849
4143548	rs113024439	1.10735e-11	-1.78705	-3.62371e-10	2.42631e-05	-1.75355	-3.62371e-10
4143732	rs11252343	2.93874e-12	-1.6873	-1.42633	5.92255e-06	-1.7482	-1.41553
4143935	rs11252344	3.24488e-12	-1.56305	-1.45148	7.54086e-06	-1.5084	-1.41377
4143971	rs2894884	3.66085e-12	-1.41559	-1.47832	6.80899e-06	-1.52157	-1.50269
4143988	rs117886173	1.48477e-11	-1.35503e-10	-1.49377	3.10419e-05	-1.35503e-10	-1.50717
4144138	rs17257679	3.8266e-12	-1.3433	-1.50633	9.48536e-06	-1.1765	-1.51626
4144681	rs75478124	1.35915e-11	-1.58216	-3.62371e-10	2.52332e-05	-1.71434	-3.62371e-10
4144973	rs10904186	3.7735e-12	-1.35976	-1.50385	6.9902e-06	-1.4816	-1.5164
4145178	rs117719596	1.45274e-11	-1.51558	-3.62371e-10	2.74571e-05	-1.62988	-3.62371e-10
4145640	rs13313101	3.98036e-12	-1.3136	-1.49664	9.52704e-06	-1.21506	-1.47331
4145829	rs7074508	3.75316e-12	-1.36875	-1.50026	6.94817e-06	-1.48919	-1.51484
4145867	rs111390997	1.10715e-11	-1.78724	-3.62371e-10	2.43395e-05	-1.7504	-3.62371e-10
4145947	rs11252345	4.00616e-12	-1.30591	-1.49786	9.59088e-06	-1.20662	-1.47508
4146115	rs17257791	1.10793e-11	-1.78653	-3.62371e-10	2.34687e-05	-1.78684	-3.62371e-10
4146151	rs17342732	3.23137e-12	-1.56305	-1.45565	7.50152e-06	-1.5084	-1.419
4146178	rs145465522	3.73622e-11	-1.35503e-10	-0.570951	7.96423e-05	-1.35503e-10	-0.564961
4146679	rs191620482	1.63263e-11	-1.35503e-10	-1.39883	3.08505e-05	-1.35503e-10	-1.51335
4146692	rs7079146	4.08193e-12	-1.26656	-1.51848	9.65461e-06	-1.16347	-1.5116
4146996	rs116982273	1.45466e-11	-1.35503e-10	-1.51425	3.15117e-05	-1.35503e-10	-1.49215
4147131	rs17132103	2.79044e-12	-1.66484	-1.50057	5.29241e-06	-1.77477	-1.50146
4147283	rs77232729	1.50456e-11	-1.35503e-10	-1.48052	3.1335e-05	-1.35503e-10	-1.49777
4147299	rs4268419	3.79036e-12	-1.35976	-1.49939	7.00391e-06	-1.4816	-1.51444
4147876	rs11252346	2.67649e-12	-1.75918	-1.44792	5.57378e-06	-1.78441	-1.44002
4148539	rs17132117	1.58102e-11	-1.35503e-10	-1.43096	3.24997e-05	-1.35503e-10	-1.46127
4148657	rs11252347	2.67414e-12	-1.76087	-1.44711	5.58171e-06	-1.78384	-1.43917
4148670	rs10904187	3.65604e-12	-1.39515	-1.50008	6.7961e-06	-1.5114	-1.51476
4148761	rs7897482	3.97216e-12	-1.30996	-1.50234	7.38723e-06	-1.42702	-1.51573
4148779	rs11252348	1.33001e-11	-1.60384	-3.62371e-10	2.95854e-05	-1.55522	-3.62371e-10
4148873	rs116914870	1.10709e-11	-1.78729	-3.62371e-10	2.34856e-05	-1.78612	-3.62371e-10
4148946	rs11252349	2.69249e-12	-1.72681	-1.47434	5.883e-06	-1.67175	-1.49869
4148991	rs111868931	1.18581e-11	-1.7186	-3.62371e-10	2.35385e-05	-1.78387	-3.62371e-10
4149002	rs12219866	1.07628e-11	-0.379958	-1.43555	4.23197e-05	0.296756	-1.49401
4149673	rs10795127	4.07905e-12	-1.29036	-1.49539	9.79083e-06	-1.18955	-1.47151
4149694	rs11252350	2.91132e-12	-1.68996	-1.43304	5.90605e-06	-1.74389	-1.42264
4149756	rs10751958	4.04644e-12	-1.29069	-1.50308	7.50985e-06	-1.41026	-1.51603
4150191	rs10904188	4.01712e-12	-1.29817	-1.50288	9.60117e-06	-1.19811	-1.48251
4150302	rs12265852	1.43212e-11	-1.52987	-3.62371e-10	3.15613e-05	-1.49057	-3.62371e-10
4150346	rs11252351	2.97041e-12	-1.67439	-1.42852	5.86529e-06	-1.73215	-1.4413
4150876	rs10795128	4.05888e-12	-1.29069	-1.50001	7.5197e-06	-1.41026	-1.51472
4151051	rs4881291	2.63525e-12	-1.73434	-1.48829	5.76982e-06	-1.68225	-1.50761
4151082	rs10795129	4.0102e-12	-1.30057	-1.5022	7.43669e-06	-1.41885	-1.51723
4151121	rs10795130	4.11183e-12	-1.25931	-1.51843	9.74963e-06	-1.15554	-1.50974
4151429	rs10795131	4.01335e-12	-1.30018	-1.5018	7.45198e-06	-1.41852	-1.51551
4151443	rs11819294	1.75356e-11	-1.35503e-10	-1.32738	3.66484e-05	-1.35503e-10	-1.34114
4151632	rs10736986	3.93075e-12	-1.31955	-1.50323	7.32337e-06	-1.43534	-1.5161
4151932	rs113642729	1.10714e-11	-1.78725	-3.62371e-10	2.44693e-05	-1.74509	-3.62371e-10
4152355	rs74943255	1.4934e-11	-1.35503e-10	-1.48797	3.11664e-05	-1.35503e-10	-1.50317
4152388	rs4880665	4.63273e-12	-1.13997	-1.51849	1.17938e-05	-0.958447	-1.51649
4152684	rs142959428	1.48584e-11	-1.35503e-10	-1.49304	3.10566e-05	-1.35503e-10	-1.50669
4152724	rs10904189	2.97704e-12	-1.67615	-1.42453	6.02243e-06	-1.73338	-1.41364
4153073	rs115370134	1.10939e-11	-1.78521	-3.62371e-10	2.49036e-05	-1.72749	-3.62371e-10
4153157	rs76370491	3.15478e-12	-1.67615	-1.36654	6.36703e-06	-1.73338	-1.358
4153215	rs2397408	3.8909e-12	-1.3283	-1.50467	7.26403e-06	-1.44293	-1.51664
4153524	rs116896618	1.12038e-11	-1.77536	-3.62371e-10	2.34836e-05	-1.7862	-3.62371e-10
4154092	rs117926779	2.24263e-11	-1.35503e-10	-1.08138	4.41441e-05	-1.35503e-10	-1.15505
4154338	rs76379817	1.45702e-11	-1.35503e-10	-1.51263	3.16332e-05	-1.35503e-10	-1.4883
4155416	rs10904190	5.94863e-12	-0.955169	-1.45328	2.18528e-05	-0.402792	-1.45538
4155420	rs117361222	1.54127e-11	-1.35503e-10	-1.45642	3.18592e-05	-1.35503e-10	-1.48118
4155638	rs188227526	1.48347e-11	-1.35503e-10	-1.49464	3.10231e-05	-1.35503e-10	-1.50778
4155741	rs10751959	3.87353e-12	-1.3283	-1.50915	7.25416e-06	-1.44293	-1.518
4156176	rs11252353	4.05528e-12	-1.31332	-1.47827	9.90085e-06	-1.21476	-1.43513
4156600	rs2397410	2.63645e-12	-1.73971	-1.48247	5.78117e-06	-1.6839	-1.504
4157015	rs10904191	2.86731e-12	-1.75114	-1.38709	5.98024e-06	-1.77978	-1.37427
4157050	rs79427583	1.49157e-11	-1.35503e-10	-1.4892	3.11394e-05	-1.35503e-10	-1.50403
4157268	rs7070987	3.89344e-12	-1.3208	-1.51152	7.38489e-06	-1.42466	-1.51841
4157597	rs9651517	1.41355e-11	-1.54292	-3.62371e-10	3.11218e-05	-1.5046	-3.62371e-10
4157722	rs11594373	3.02092e-12	-1.67028	-1.41577	6.10339e-06	-1.72926	-1.4044
4157743	rs75166763	1.78397e-11	-1.35503e-10	-1.31018	3.46343e-05	-1.35503e-10	-1.39766
4157839	rs10795132	2.69952e-12	-1.75098	-1.44755	5.7919e-06	-1.70633	-1.47971
4157902	rs11594410	3.35305e-12	-1.68187	-1.29987	6.83294e-06	-1.73734	-1.28341
4157936	rs117275474	1.47725e-11	-1.35503e-10	-1.49884	3.09379e-05	-1.35503e-10	-1.51052
4157958	rs10795133	3.65305e-12	-1.38309	-1.51296	6.91837e-06	-1.49016	-1.51817
4158053	rs117434387	1.17313e-11	-1.72935	-3.62371e-10	2.35349e-05	-1.78402	-3.62371e-10
4158096	rs117089016	1.46929e-11	-1.35503e-10	-1.50425	3.08365e-05	-1.35503e-10	-1.51381
4158222	rs10795134	3.61428e-12	-1.39181	-1.5149	6.87188e-06	-1.49763	-1.51744
4158261	rs72776526	3.09611e-12	-1.55902	-1.50244	5.49091e-06	-1.73613	-1.50328
4158300	rs10904192	3.61443e-12	-1.39175	-1.51493	6.87239e-06	-1.49757	-1.51743
4158428	rs11252354	1.74272e-11	-1.35503e-10	-1.33358	3.75126e-05	-1.35503e-10	-1.31783
4158963	rs11252356	3.28276e-12	-1.71834	-1.28459	6.77807e-06	-1.76124	-1.26758
4158966	rs727994	3.34822e-12	-1.46622	-1.51696	6.46298e-06	-1.56075	-1.51567
4159307	rs77948667	1.20129e-11	-1.70563	-3.62371e-10	2.63799e-05	-1.6699	-3.62371e-10
4159451	rs117238853	1.46527e-11	-1.35503e-10	-1.50699	3.079e-05	-1.35503e-10	-1.51532
4159514	rs12269604	2.7477e-12	-1.71007	-1.47077	5.45563e-06	-1.75522	-1.49063
4159561	rs11598350	8.45932e-12	-0.537923	-1.51842	3.93985e-05	0.236803	-1.50558
4160469	rs1923402	2.7773e-12	-1.65539	-1.51474	5.51787e-06	-1.71846	-1.51605
4160551	rs723219	2.71311e-12	-1.67508	-1.51844	5.29259e-06	-1.75811	-1.51808
4160744	rs1923403	2.8472e-12	-1.62842	-1.51685	5.74184e-06	-1.69863	-1.4961
4160758	rs723220	6.99034e-12	-0.762744	-1.48434	2.09455e-05	-0.460328	-1.44025
4160833	rs77713061	1.45372e-11	-1.35503e-10	-1.5149	3.09132e-05	-1.35503e-10	-1.51132
4160895	rs77862923	1.48039e-11	-1.35503e-10	-1.49672	3.16173e-05	-1.35503e-10	-1.4888
4160896	rs75093486	3.76703e-11	-1.35503e-10	-0.562739	8.34357e-05	-1.35503e-10	-0.51843
4161357	rs2146058	3.195e-12	-1.53151	-1.49852	6.99552e-06	-1.49233	-1.5049
4161431	rs78995073	1.44857e-11	-1.35503e-10	-1.51845	3.07028e-05	-1.35503e-10	-1.51815
4161498	rs75249288	1.44852e-11	-1.35503e-10	-1.51848	3.07075e-05	-1.35503e-10	-1.518
4161580	rs78561266	1.47569e-11	-1.35503e-10	-1.4999	3.14995e-05	-1.35503e-10	-1.49253
4161581	rs117303778	1.61216e-11	-1.35503e-10	-1.41145	3.36831e-05	-1.35503e-10	-1.42551
4161696	rs7090739	3.95975e-11	-1.35503e-10	-0.512843	8.78035e-05	-1.35503e-10	-0.467405
4161776	rs72776531	2.96526e-12	-1.68953	-1.41512	6.82994e-06	-1.66939	-1.3518
4161925	rs12246060	1.31814e-11	-1.61281	-3.62371e-10	2.88554e-05	-1.58021	-3.62371e-10
4162205	rs79694914	1.4661e-11	-1.35503e-10	-1.50642	3.12538e-05	-1.35503e-10	-1.50036
4162268	rs113258137	2.47223e-12	-1.784	-1.50249	5.17821e-06	-1.78723	-1.51081
4162765	rs79207056	1.19721e-11	-1.70903	-3.62371e-10	2.6347e-05	-1.67115	-3.62371e-10
4162801	rs11252357	1.37106e-11	-1.57344	-3.62371e-10	2.94963e-05	-1.55824	-3.62371e-10
4163148	rs1033778	2.60524e-12	-1.72576	-1.50832	5.21029e-06	-1.77437	-1.5175
4163279	rs1033779	3.27922e-12	-1.70871	-1.2953	7.21628e-06	-1.71745	-1.24871
4163685	rs11252359	1.8966e-11	-1.35503e-10	-1.24896	3.78778e-05	-1.35503e-10	-1.30814
4163983	rs11252360	3.18992e-12	-1.63979	-1.39182	7.03662e-06	-1.66927	-1.32211
4163987	rs10904194	3.65514e-12	-1.50466	-1.39082	8.37056e-06	-1.49537	-1.32242
4164022	rs17132150	4.06065e-11	-1.35503e-10	-0.487683	9.0091e-05	-1.35503e-10	-0.441686
4164249	rs11592324	2.64021e-12	-1.76538	-1.45537	5.50697e-06	-1.7631	-1.47339
4164331	rs7101224	1.3067e-11	-1.62152	-3.62371e-10	2.92962e-05	-1.56505	-3.62371e-10
4164366	rs1885477	2.65169e-12	-1.75923	-1.45719	5.61277e-06	-1.75666	-1.4608
4164550	rs10904195	2.83403e-12	-1.64176	-1.50815	5.95174e-06	-1.67373	-1.4851
4164985	rs76189168	1.45461e-11	-1.35503e-10	-1.51429	3.09397e-05	-1.35503e-10	-1.51047
4165184	rs6601814	1.45007e-11	-1.35503e-10	-1.51741	3.06944e-05	-1.35503e-10	-1.51843
4165256	rs76190129	2.58872e-12	-1.77074	-1.46971	5.41075e-06	-1.76875	-1.48537
4165325	rs11252361	3.07792e-12	-1.66074	-1.40662	6.91874e-06	-1.68792	-1.32036
4165394	rs6601815	1.45001e-11	-1.35503e-10	-1.51746	3.07919e-05	-1.35503e-10	-1.51525
4165917	rs7069371	1.44958e-11	-1.35503e-10	-1.51775	3.07751e-05	-1.35503e-10	-1.5158
4165984	rs147992365	1.80913e-11	-1.35503e-10	-1.29618	3.75564e-05	-1.35503e-10	-1.31666
4165999	rs76690564	2.62358e-12	-1.76282	-1.46426	5.45991e-06	-1.76423	-1.48085
4166713	rs11595827	2.62649e-12	-1.76538	-1.46058	5.56078e-06	-1.7631	-1.46367
4167049	rs10751960	1.46447e-11	-1.35503e-10	-1.50753	3.1211e-05	-1.35503e-10	-1.50174
4167253	rs10751961	1.45168e-11	-1.35503e-10	-1.51631	3.08497e-05	-1.35503e-10	-1.51338
4167284	rs72776537	3.13131e-12	-1.65441	-1.39575	7.05848e-06	-1.6823	-1.30598
4167366	rs77069256	1.4531e-11	-1.35503e-10	-1.51533	3.08945e-05	-1.35503e-10	-1.51193
4167540	rs11252362	3.14375e-12	-1.65044	-1.39575	7.22272e-06	-1.6593	-1.30598
4167580	rs10795136	2.97597e-12	-1.59527	-1.50577	6.19164e-06	-1.63838	-1.48092
4167639	rs7082307	1.45359e-11	-1.35503e-10	-1.51499	3.07288e-05	-1.35503e-10	-1.51731
4167871	rs78493458	1.45313e-11	-1.35503e-10	-1.51531	3.08954e-05	-1.35503e-10	-1.5119
4168339	rs76802240	2.65553e-12	-1.75861	-1.45636	5.51872e-06	-1.76014	-1.47422
4168497	rs11252363	3.13426e-12	-1.66354	-1.38568	7.09454e-06	-1.69039	-1.29279
4168659	rs7087085	1.33724e-11	-1.59842	-3.62371e-10	3.00868e-05	-1.53842	-3.62371e-10
4168660	rs11252364	3.18101e-12	-1.64717	-1.38724	7.32686e-06	-1.65613	-1.29483
4168846	rs1885475	3.1963e-12	-1.53624	-1.49338	7.20082e-06	-1.4677	-1.50061
4169040	rs10904196	1.2926e-11	-1.63237	-3.62371e-10	2.89295e-05	-1.57764	-3.62371e-10
4169085	rs112554743	1.51786e-11	-1.35503e-10	-1.47173	3.17262e-05	-1.35503e-10	-1.48536
4169140	rs35897259	1.11622e-11	-0.382184	-1.39689	3.22574e-05	-0.136957	-1.3318
4169228	rs117543404	1.75923e-11	-1.35503e-10	-1.32415	3.65702e-05	-1.35503e-10	-1.34327
4169757	rs77282453	2.67043e-12	-1.75407	-1.4553	5.54812e-06	-1.75571	-1.47333
4170651	rs77978797	2.92164e-12	-1.74663	-1.37284	6.16206e-06	-1.74845	-1.37564
4170794	rs9732075	3.14944e-12	-1.66354	-1.38085	7.15738e-06	-1.69039	-1.28397
4171103	rs4881297	5.86351e-12	-0.914465	-1.5084	1.28317e-05	-0.905049	-1.48554
4171198	rs72776538	3.08052e-12	-1.68423	-1.38229	7.01512e-06	-1.70859	-1.28585
4171265	rs1923392	1.28882e-11	-1.6353	-3.62371e-10	2.8831e-05	-1.58105	-3.62371e-10
4171714	rs10508276	2.91122e-12	-1.68532	-1.43772	6.09942e-06	-1.67601	-1.4583
4171751	rs11252367	1.36187e-11	-1.58017	-3.62371e-10	3.07217e-05	-1.51754	-3.62371e-10
4171967	rs10904197	3.11031e-12	-1.54194	-1.51494	7.03632e-06	-1.47414	-1.51728
4172217	rs17132162	2.88703e-11	-1.35503e-10	-0.828797	6.35245e-05	-1.35503e-10	-0.791081
4172259	rs17258608	3.33249e-12	-1.64128	-1.34662	7.71357e-06	-1.67059	-1.22893
4172399	rs11252368	1.72518e-11	-1.35503e-10	-1.34369	3.58988e-05	-1.35503e-10	-1.3618
4172462	rs75030011	1.45509e-11	-1.35503e-10	-1.51396	3.09536e-05	-1.35503e-10	-1.51002
4172711	rs10751962	2.92382e-12	-1.60259	-1.51613	5.77904e-06	-1.67141	-1.51686
4172732	rs10795138	3.2585e-12	-1.65895	-1.35139	7.29503e-06	-1.70649	-1.24882
4173280	rs17132167	6.24507e-11	-1.35503e-10	-0.0572327	0.000124482	-1.35503e-10	-0.118342
4173322	rs17132172	4.71035e-11	-1.35503e-10	-0.339264	0.000114674	-1.35503e-10	-0.200414
4173453	rs76877430	1.44854e-11	-1.35503e-10	-1.51847	3.07012e-05	-1.35503e-10	-1.51821
4173588	rs112560481	1.14026e-11	-1.75777	-3.62371e-10	2.52348e-05	-1.71428	-3.62371e-10
4173666	rs17349974	1.4998e-11	-1.48369	-3.62371e-10	3.17275e-05	-1.48532	-3.62371e-10
4174711	rs61829376	3.44808e-12	-1.44726	-1.50654	7.72415e-06	-1.38021	-1.51794
4174883	rs57986186	5.30535e-12	-1.75724	-0.765654	1.16313e-05	-1.71346	-0.775348
4175098	rs147429254	1.47539e-11	-1.5001	-3.62371e-10	4.95922e-05	-1.03867	-3.62371e-10
4175472	rs112019528	1.17441e-11	-1.72826	-3.62371e-10	2.63569e-05	-1.67078	-3.62371e-10
4175910	rs79335867	1.44284e-11	-1.52241	-3.62371e-10	3.05258e-05	-1.52393	-3.62371e-10
4176789	rs143417415	2.69537e-11	-1.35503e-10	-0.89749	6.37204e-05	-1.35503e-10	-0.788001
4176819	rs68172044	4.50271e-12	-1.21627	-1.47066	9.90134e-06	-1.25833	-1.39151
4177948	rs116864519	6.35292e-11	-0.0401104	-3.62371e-10	0.000194688	0.328893	-3.62371e-10
4178026	rs7910597	1.15982e-11	-1.74076	-3.62371e-10	2.58903e-05	-1.68864	-3.62371e-10
4178275	rs72776543	3.79084e-12	-1.38571	-1.47331	8.36444e-06	-1.42085	-1.39767
4178639	rs17258741	3.85605e-12	-1.37177	-1.4702	8.51961e-06	-1.40753	-1.39261
4178712	rs59778746	3.79605e-12	-1.60987	-1.24778	7.60969e-06	-1.56637	-1.34671
4178820	rs112811595	1.15813e-11	-1.74222	-3.62371e-10	2.58353e-05	-1.69076	-3.62371e-10
4178976	rs12247651	4.6798e-12	-1.15869	-1.48966	1.01156e-05	-1.20287	-1.42556
4179266	rs150430801	1.17957e-11	-1.72387	-3.62371e-10	2.54409e-05	-1.70615	-3.62371e-10
4179366	rs12244138	4.48256e-12	-1.20475	-1.48667	9.7281e-06	-1.24724	-1.42025
4179662	rs147457514	3.85063e-10	1.7618	-3.62371e-10	0.00151146	2.37832	-3.62371e-10
4179844	rs76895616	1.53885e-11	-1.35503e-10	-1.45799	3.49145e-05	-1.35503e-10	-1.38961
4179961	rs79864245	6.11143e-12	-1.78511	-0.596344	1.30553e-05	-1.76624	-0.607077
4180039	rs112912834	6.09185e-12	-1.78405	-0.600612	1.304e-05	-1.76317	-0.611319
4180788	rs151062210	1.46229e-11	-1.35503e-10	-1.50902	3.21911e-05	-1.35503e-10	-1.47082
4183340	rs143104808	1.451e-11	-1.35503e-10	-1.51677	3.44083e-05	-1.35503e-10	-1.40421
4183434	rs77645612	6.43991e-12	-1.7854	-0.543696	1.3744e-05	-1.76717	-0.554732
4183907	rs55640115	4.09808e-12	-1.38093	-1.40016	9.36713e-06	-1.41629	-1.28901
4184215	rs11252372	6.541e-12	-1.78716	-0.52636	1.3809e-05	-1.7797	-0.537493
4184527	rs113310253	1.15813e-11	-1.74222	-3.62371e-10	2.58353e-05	-1.69076	-3.62371e-10
4184635	rs4881298	4.58084e-12	-1.42381	-1.24592	9.12474e-06	-1.38415	-1.34737
4184660	rs72776546	7.2217e-12	-1.21526	-0.999264	1.57763e-05	-1.25146	-0.932531
4184693	rs78045773	5.17725e-12	-1.41848	-1.12885	8.86413e-06	-1.49231	-1.26818
4184768	rs12243807	4.59719e-12	-1.21627	-1.4499	1.02301e-05	-1.25833	-1.35884
4184778	rs75977114	1.15068e-11	-1.74868	-3.62371e-10	2.55893e-05	-1.70033	-3.62371e-10
4184976	rs74451489	6.46496e-12	-1.78595	-0.539266	1.37785e-05	-1.76907	-0.550327
4185281	rs79285680	1.49142e-11	-1.4893	-3.62371e-10	4.04093e-05	-1.24345	-3.62371e-10
4185950	rs111285638	6.412e-12	-1.7832	-0.550245	1.37403e-05	-1.76093	-0.561243
4186228	rs11252374	6.44036e-12	-1.7872	-0.541823	1.36527e-05	-1.7757	-0.55287
4186610	rs72776549	4.1238e-12	-1.3669	-1.40793	9.41388e-06	-1.40288	-1.29744
4187108	rs142051287	1.55158e-11	-1.44975	-3.62371e-10	5.03625e-05	-1.02326	-3.62371e-10
4187316	rs4881299	8.13917e-12	-1.11451	-0.980412	2.01338e-05	-1.08531	-0.854795
4188000	rs7071854	3.83415e-12	-1.53422	-1.31344	7.87826e-06	-1.47921	-1.39919
4188060	rs111547737	1.16507e-11	-1.73625	-3.62371e-10	2.60597e-05	-1.68211	-3.62371e-10
4188294	rs4881300	4.14509e-12	-1.43441	-1.33528	8.56469e-06	-1.37916	-1.4157
4190058	rs6601817	3.60073e-12	-1.39845	-1.51202	8.05814e-06	-1.33773	-1.51809
4190488	rs74814402	1.5281e-11	-1.465	-3.62371e-10	4.37374e-05	-1.1643	-3.62371e-10
4190738	rs72776554	2.25601e-11	-1.07543	-3.62371e-10	8.34827e-05	-0.517867	-3.62371e-10
4190795	rs11252376	5.06584e-12	-1.19361	-1.37548	1.79688e-05	-0.840433	-1.21344
4191224	rs73599500	6.06421e-12	-1.78716	-0.602045	1.28079e-05	-1.7797	-0.612745
4191310	rs145010821	1.45368e-11	-1.35503e-10	-1.51493	3.08995e-05	-1.35503e-10	-1.51177
4191361	rs68154769	3.84892e-12	-1.49303	-1.35079	8.0153e-06	-1.43392	-1.42723
4191615	rs72776555	4.61945e-12	-1.34216	-1.31918	1.03481e-05	-1.3792	-1.2265
4191861	rs113758611	6.00995e-12	-1.77057	-0.62762	1.30084e-05	-1.73546	-0.64145
4191936	rs140424307	1.71281e-11	-1.35503e-10	-1.35089	3.49832e-05	-1.35503e-10	-1.38764
4194279	rs7923955	3.90936e-12	-1.40549	-1.42275	8.78037e-06	-1.30737	-1.46262
4194614	rs116986976	1.49806e-11	-1.35503e-10	-1.48486	3.11784e-05	-1.35503e-10	-1.50278
4194704	rs78893550	3.62648e-11	-1.35503e-10	-0.600762	7.60231e-05	-1.35503e-10	-0.611469
4195318	rs72776556	4.07538e-12	-1.47194	-1.3147	9.58365e-06	-1.46172	-1.22073
4195829	rs77616370	1.58518e-11	-1.35503e-10	-1.42833	3.08197e-05	-1.35503e-10	-1.51435
4196648	rs77786183	2.54343e-11	-1.35503e-10	-0.955513	4.90615e-05	-1.35503e-10	-1.04943
4196920	rs75435651	2.03719e-11	-1.35503e-10	-1.17745	4.25994e-05	-1.35503e-10	-1.19067
4197277	rs76193981	1.12695e-11	-1.76951	-3.62371e-10	2.37744e-05	-1.7739	-3.62371e-10
4198569	rs112911178	1.51708e-11	-1.47224	-3.62371e-10	3.02885e-05	-1.53174	-3.62371e-10
4200498	rs118168208	2.31033e-11	-1.05163	-3.62371e-10	4.64758e-05	-1.10358	-3.62371e-10
4200758	rs76295150	1.15658e-11	-1.74356	-3.62371e-10	2.58604e-05	-1.68979	-3.62371e-10
4200859	rs73601413	6.52546e-12	-1.787	-0.528896	1.37721e-05	-1.77984	-0.540015
4200919	rs73601414	6.81592e-12	-1.78724	-0.485105	1.44123e-05	-1.77796	-0.496468
4201261	rs143528828	1.12464e-11	-1.77156	-3.62371e-10	2.47159e-05	-1.73506	-3.62371e-10
4201276	rs111253786	7.03103e-12	-1.78688	-0.454394	1.4823e-05	-1.7804	-0.465926
4201439	rs11252377	3.22678e-12	-1.71164	-1.30849	6.77256e-06	-1.6594	-1.37022
4201637	rs117949398	2.40855e-11	-1.01	-3.62371e-10	3.38122e-05	-1.42168	-3.62371e-10
4202393	rs78385716	1.45458e-11	-1.35503e-10	-1.51431	3.06946e-05	-1.35503e-10	-1.51842
4202582	rs61829377	5.65991e-12	-1.39488	-1.06333	1.13147e-05	-1.58148	-0.934918
4203156	rs12259410	4.52014e-12	-1.1838	-1.49927	1.04079e-05	-1.08518	-1.51477
4203347	rs149422404	1.13989e-11	-1.75809	-3.62371e-10	2.49756e-05	-1.72461	-3.62371e-10
4203412	rs116945492	4.10021e-11	-1.35503e-10	-0.477988	8.58941e-05	-1.35503e-10	-0.489391
4203540	rs140717193	1.1782e-11	-1.72503	-3.62371e-10	2.58893e-05	-1.68868	-3.62371e-10
4203580	rs7913465	7.9996e-12	-1.43798	-0.674241	1.74382e-05	-1.3875	-0.696344
4203634	rs145968490	1.35689e-11	-1.58383	-3.62371e-10	3.23754e-05	-1.46511	-3.62371e-10
4204037	rs76895180	4.25372e-11	-1.35503e-10	-0.441233	8.90921e-05	-1.35503e-10	-0.452835
4204309	rs10904200	1.37027e-11	-0.26231	-1.31171	4.5811e-05	-0.0170229	-1.10096
4205646	rs11252379	1.34583e-11	-1.59201	-3.62371e-10	3.20431e-05	-1.47542	-3.62371e-10
4205729	rs12263895	1.18611e-11	-1.78505	0.0667043	3.7076e-05	-1.78417	0.454637
4206088	rs7912112	4.98107e-12	-1.31824	-1.26772	9.45198e-06	-1.44522	-1.25107
4206194	rs7897041	5.23348e-12	-1.27163	-1.2649	9.8661e-06	-1.40525	-1.24815
4206263	rs17132227	7.77516e-11	-1.35503e-10	0.161909	0.000245476	-1.35503e-10	0.560693
4206342	rs75262120	1.15025e-11	-1.74904	-3.62371e-10	2.56472e-05	-1.69807	-3.62371e-10
4206348	rs73601421	7.80308e-11	-1.35503e-10	0.165493	0.000246457	-1.35503e-10	0.56468
4206580	rs183727800	1.46768e-11	-1.50534	-3.62371e-10	4.09828e-05	-1.22935	-3.62371e-10
4206906	rs114144999	8.28162e-11	-1.35503e-10	0.225013	0.000263309	-1.35503e-10	0.630821
4207374	rs73601427	3.37745e-12	-1.76813	-1.20635	9.22659e-06	-1.71821	-1.0022
4207398	rs7916036	3.30674e-12	-1.77336	-1.22229	8.9463e-06	-1.72852	-1.02275
4207411	rs11252381	1.70079e-11	-0.0980066	-1.25993	4.79459e-05	-0.0450253	-1.02741
4207447	rs7901893	3.27445e-12	-1.77415	-1.23131	8.82783e-06	-1.73015	-1.03445
4207660	rs12570163	1.94385e-11	-1.35503e-10	-1.22436	3.93498e-05	-1.35503e-10	-1.27002
4207840	rs7905739	3.15054e-12	-1.53946	-1.50458	7.35555e-06	-1.52697	-1.42008
4208100	rs80045869	1.5026e-11	-1.35503e-10	-1.48183	3.7562e-05	-1.35503e-10	-1.31651
4208192	rs1998329	9.05857e-12	-1.36409	-0.623809	2.18107e-05	-1.42429	-0.435815
4208338	rs118052532	5.1992e-11	-1.35503e-10	-0.24052	0.000140191	-1.35503e-10	0.000501707
4208489	rs184940102	7.14591e-11	0.0775144	-3.62371e-10	0.000149853	0.0671458	-3.62371e-10
4208561	rs139269422	2.73405e-11	-1.35503e-10	-0.883241	5.2733e-05	-1.35503e-10	-0.977265
4208654	rs145342042	1.2295e-11	-1.68242	-3.62371e-10	3.16512e-05	-1.48773	-3.62371e-10
4208917	rs79828831	2.16791e-11	-1.35503e-10	-1.11526	4.75596e-05	-1.35503e-10	-1.08052
4208924	rs10508273	4.52687e-12	-1.16364	-1.51794	9.46507e-06	-1.19979	-1.49511
4209856	rs7069837	1.60217e-11	-0.552583	-0.865083	3.62669e-05	-0.770447	-0.581154
4210112	rs61829379	1.11266e-11	-1.78227	-3.62371e-10	2.34846e-05	-1.78616	-3.62371e-10
4211557	rs2104169	8.85156e-12	-1.22924	-0.781776	2.74096e-05	-1.10605	-0.525565
4212229	rs117124488	2.23428e-11	-1.08511	-3.62371e-10	5.58579e-05	-0.919695	-3.62371e-10
4212260	rs6601819	1.67421e-11	-0.383669	-0.990017	3.3265e-05	-0.75091	-0.687089
4212265	rs76574091	1.21328e-11	-1.6957	-3.62371e-10	2.37858e-05	-1.77342	-3.62371e-10
4212277	rs7907648	1.14457e-11	-0.971557	-0.782436	4.03354e-05	-0.715367	-0.52991
4212543	rs4881301	1.1052e-11	-1.00602	-0.782973	3.42778e-05	-0.881053	-0.526955
4212595	rs4880666	1.15541e-11	-0.995979	-0.748592	3.60594e-05	-0.870239	-0.487101
4213647	rs61829381	2.58294e-12	-1.77959	-1.4631	5.44202e-06	-1.78614	-1.46221
4214123	rs7088561	1.4088e-11	-0.839627	-0.706657	5.13671e-05	-0.564857	-0.43865
4215358	rs116990079	1.56302e-11	-1.35503e-10	-1.44241	3.08577e-05	-1.35503e-10	-1.51312
4216138	rs7901753	4.93745e-12	-1.75653	-0.838234	1.1276e-05	-1.78463	-0.735201
4216219	rs7901790	1.18566e-11	-0.479847	-1.23888	2.86576e-05	-0.464876	-1.12221
4216358	rs17259303	3.23639e-12	-1.50438	-1.51277	5.36926e-06	-1.74333	-1.51849
4216511	rs17132251	3.67829e-12	-1.37158	-1.51758	5.7442e-06	-1.68326	-1.51105
4216863	rs76983293	1.227e-11	-1.68446	-3.62371e-10	3.23231e-05	-1.46672	-3.62371e-10
4217047	rs11252385	1.41862e-11	-0.601091	-0.938249	2.97156e-05	-0.888718	-0.662115
4217272	rs72776559	3.1681e-12	-1.52001	-1.51847	5.40409e-06	-1.74935	-1.506
4217349	rs148539291	3.12221e-11	-1.35503e-10	-0.750485	5.87816e-05	-1.35503e-10	-0.868677
4217455	rs142845866	2.45376e-11	-1.35503e-10	-0.991405	6.86083e-05	-1.35503e-10	-0.714093
4217465	rs57763566	4.64879e-12	-1.1369	-1.5181	6.46676e-06	-1.56669	-1.50914
4219333	rs4275521	1.52292e-11	0.0434307	-1.51183	2.25177e-05	-0.356485	-1.47172
4219508	rs76478104	4.95668e-10	2.0143	-3.62371e-10	0.00102029	1.98534	-3.62371e-10
4219527	rs78404447	1.48523e-11	-1.35503e-10	-1.49346	3.07014e-05	-1.35503e-10	-1.5182
4219856	rs139459587	4.10109e-11	-0.477774	-3.62371e-10	0.000110066	-0.241423	-3.62371e-10
4220308	rs17350653	7.77469e-12	-0.955433	-1.1853	2.05824e-05	-0.640541	-1.27753
4220955	rs1033783	1.59489e-11	0.051354	-1.47358	2.22069e-05	-0.44409	-1.39802
4221064	rs1033784	7.51062e-11	1.56095	-1.43365	0.00014949	1.57748	-1.51276
4221168	rs72776562	2.06855e-11	-1.16218	-3.62371e-10	4.37647e-05	-1.16368	-3.62371e-10
4221492	rs12570198	1.0522e-11	-0.349852	-1.48829	1.79684e-05	-0.645096	-1.40879
4221512	rs55966175	6.15643e-12	-1.2197	-1.15441	1.65889e-05	-0.899022	-1.23475
4221513	rs12573516	4.37346e-11	1.02704	-1.44051	8.97745e-05	1.06923	-1.51443
4221715	rs12267612	8.84338e-12	-0.771897	-1.24004	2.31051e-05	-0.461879	-1.34057
4222099	rs2181123	9.96699e-11	1.80185	-1.3916	0.000173789	1.71123	-1.49589
4222217	rs75641862	1.35757e-11	-1.58333	-3.62371e-10	2.85299e-05	-1.59155	-3.62371e-10
4222270	rs7071998	3.01544e-12	-1.72605	-1.36182	6.80612e-06	-1.70661	-1.31807
4222387	rs7072145	5.53009e-11	1.33288	-1.5117	0.000160731	1.56008	-1.42285
4222609	rs1923405	6.57635e-11	1.50953	-1.51508	0.000174963	1.7304	-1.50834
4224216	rs144214211	1.53716e-11	-1.35503e-10	-1.45909	3.0746e-05	-1.35503e-10	-1.51675
4225085	rs150174377	1.39776e-11	-1.55415	-3.62371e-10	4.2085e-05	-1.20281	-3.62371e-10
4225363	rs78468304	1.2186e-11	-1.69132	-3.62371e-10	2.5787e-05	-1.69263	-3.62371e-10
4226584	rs12256055	1.78522e-11	-1.35503e-10	-1.30948	3.509e-05	-1.35503e-10	-1.38459
4226794	rs12256198	1.82066e-11	-1.35503e-10	-1.28983	3.50095e-05	-1.35503e-10	-1.38689
4227309	rs75627548	1.70806e-11	-1.35503e-10	-1.35367	3.38884e-05	-1.35503e-10	-1.41943
4227644	rs140409112	5.28802e-10	2.079	-3.62371e-10	0.00108823	2.0498	-3.62371e-10
4227735	rs75176967	3.13281e-11	-1.35503e-10	-0.747096	6.95255e-05	-1.35503e-10	-0.700812
4228079	rs7916165	1.73989e-11	-1.35503e-10	-1.3352	3.43807e-05	-1.35503e-10	-1.40501
4228148	rs75022433	1.26557e-11	-1.6535	-3.62371e-10	2.67747e-05	-1.65505	-3.62371e-10
4228400	rs78927388	1.26557e-11	-1.6535	-3.62371e-10	2.67747e-05	-1.65505	-3.62371e-10
4228801	rs79413275	7.11282e-11	-0.948187	1.02106	0.000275893	-0.641991	1.3195
4230685	rs149680612	2.87456e-11	-0.833127	-3.62371e-10	8.42946e-05	-0.508189	-3.62371e-10
4230714	rs17132264	6.93352e-11	-0.868903	0.916245	0.000313168	-0.549665	1.3539
4230746	rs76048479	1.93571e-11	-1.35503e-10	-1.22855	3.6633e-05	-1.35503e-10	-1.34156
4230838	rs77174802	1.11353e-11	-1.78149	-3.62371e-10	2.40635e-05	-1.76181	-3.62371e-10
4230926	rs76748522	1.34442e-11	-1.59306	-3.62371e-10	3.19635e-05	-1.47791	-3.62371e-10
4231358	rs12357579	6.60838e-12	-0.788691	-1.51458	1.33184e-05	-0.8775	-1.47586
4231429	rs76811604	1.70483e-11	-1.35556	-3.62371e-10	3.80404e-05	-1.30386	-3.62371e-10
4231793	rs74373122	1.25352e-11	-1.66307	-3.62371e-10	2.60326e-05	-1.68316	-3.62371e-10
4231888	rs115976767	1.99712e-11	-1.19732	-3.62371e-10	5.73874e-05	-0.892681	-3.62371e-10
4232474	rs7903024	2.50186e-11	-1.02563	0.0536343	5.0441e-05	-0.937939	-0.0837635
4232480	rs7903027	3.9396e-11	-0.606987	0.0890408	8.09768e-05	-0.498413	-0.0499308
4232512	rs7918294	3.8822e-11	-0.683258	0.150635	7.9305e-05	-0.578172	0.00896685
4232538	rs1885476	1.47052e-11	-1.39559	-0.10782	2.80331e-05	-1.37861	-0.230515
4232937	rs1108079	5.93492e-11	0.296033	-0.404205	0.000234683	0.482449	0.0332809
4233037	rs7922038	9.22696e-12	-0.791026	-1.17845	2.21788e-05	-0.781067	-1.0623
4233048	rs1108080	4.49837e-11	0.121705	-0.507016	0.000157831	0.33848	-0.219462
4233167	rs143029254	3.53404e-11	-1.35503e-10	-0.626583	6.54123e-05	-1.35503e-10	-0.761796
4233834	rs77082383	6.06841e-11	-1.19844	1.11251	0.000317149	-0.938079	1.75494
4233932	rs2397411	9.49404e-12	-0.653595	-1.28735	2.17823e-05	-0.517977	-1.34343
4233966	rs77684340	6.60203e-11	-0.945597	0.943949	0.00036705	-0.638966	1.60196
4234037	rs911739	5.87709e-12	-0.985619	-1.43493	9.69018e-06	-1.26591	-1.40548
4234040	rs911740	4.07805e-12	-1.45047	-1.33552	8.23241e-06	-1.49579	-1.33864
4234108	rs117064324	2.46996e-11	-0.984825	-3.62371e-10	5.36392e-05	-0.960226	-3.62371e-10
4234143	rs10400074	1.13962e-11	-1.75833	-3.62371e-10	2.36846e-05	-1.77768	-3.62371e-10
4234915	rs9664133	3.81599e-12	-1.72808	-1.12433	7.98846e-06	-1.62855	-1.23595
4234917	rs74114655	3.31347e-12	-1.65647	-1.33714	9.16567e-06	-1.33938	-1.38766
4234924	rs79126949	1.52507e-11	-1.46699	-3.62371e-10	2.63172e-05	-1.67228	-3.62371e-10
4235328	rs11816123	1.72761e-11	-1.34229	-3.62371e-10	3.06443e-05	-1.52006	-3.62371e-10
4235466	rs7083871	4.72014e-12	-1.60931	-1.03046	1.18264e-05	-1.72504	-0.747134
4235648	rs61829384	1.9778e-11	-1.20704	-3.62371e-10	4.50038e-05	-1.13576	-3.62371e-10
4235831	rs12771303	1.64717e-11	-1.38996	-3.62371e-10	3.11853e-05	-1.50256	-3.62371e-10
4235882	rs116936211	1.514e-11	-1.35503e-10	-1.47427	3.33852e-05	-1.35503e-10	-1.43439
4235943	rs76034287	2.49651e-11	-1.35503e-10	-0.97413	3.80304e-05	-1.35503e-10	-1.30412
4235948	rs75767190	1.99679e-10	1.1051	-3.62371e-10	0.000591166	1.43959	-3.62371e-10
4236078	rs113078548	1.26782e-11	-1.65173	-3.62371e-10	3.15111e-05	-1.49217	-3.62371e-10
4236655	rs10795140	2.46859e-12	-1.77613	-1.51183	5.30816e-06	-1.75484	-1.51842
4237186	rs34160202	2.64756e-12	-1.6995	-1.51847	5.88905e-06	-1.65676	-1.51265
4237509	rs113815484	1.1165e-11	-1.77883	-3.62371e-10	2.5723e-05	-1.69512	-3.62371e-10
4237510	rs9664754	2.56408e-12	-1.73818	-1.51183	6.38156e-06	-1.59844	-1.49065
4237701	rs61829385	1.82865e-11	-1.28545	-3.62371e-10	4.31425e-05	-1.178	-3.62371e-10
4237708	rs9665736	2.70222e-12	-1.68252	-1.51502	6.03551e-06	-1.6524	-1.49245
4237927	rs111860922	2.99103e-11	-0.793407	-3.62371e-10	5.63881e-05	-0.910249	-3.62371e-10
4237930	rs35395842	3.33734e-12	-1.73088	-1.25555	6.94624e-06	-1.74597	-1.25833
4238273	rs113809633	1.14287e-11	-1.75549	-3.62371e-10	2.73104e-05	-1.63524	-3.62371e-10
4238622	rs879913	3.2706e-12	-1.50558	-1.50106	6.64463e-06	-1.53102	-1.51767
4238885	rs11252393	1.42421e-11	-1.5354	-3.62371e-10	3.56345e-05	-1.36919	-3.62371e-10
4238934	rs1810649	3.37555e-12	-1.49529	-1.47976	6.57429e-06	-1.55907	-1.50026
4239403	rs75163165	1.77967e-11	-1.3126	-3.62371e-10	3.08333e-05	-1.51391	-3.62371e-10
4240107	rs12262867	2.4633e-12	-1.78599	-1.50412	5.27966e-06	-1.78573	-1.49292
4240256	rs113718098	1.10721e-11	-1.78718	-3.62371e-10	2.44299e-05	-1.7467	-3.62371e-10
4240543	rs10751963	1.19153e-11	-1.78434	0.0705558	2.28752e-05	-1.75171	-0.0607421
4240572	rs2181124	2.5362e-12	-1.7454	-1.51554	5.52606e-06	-1.72344	-1.50959
4240673	rs113488116	1.10753e-11	-1.78689	-3.62371e-10	2.43367e-05	-1.75052	-3.62371e-10
4240870	rs11252394	1.42632e-11	-1.53393	-3.62371e-10	3.55782e-05	-1.37077	-3.62371e-10
4240906	rs72776570	3.74337e-11	-0.569041	-3.62371e-10	6.65594e-05	-0.744412	-3.62371e-10
4241467	rs66969311	2.51848e-12	-1.77354	-1.49441	5.38887e-06	-1.77779	-1.48038
4241547	rs7096293	2.50849e-12	-1.774	-1.49793	5.38961e-06	-1.77319	-1.48485
4241572	rs11252395	1.38354e-11	-1.76301	0.198634	2.49692e-05	-1.78339	0.0585239
4241732	rs148743899	1.7953e-11	-1.30386	-3.62371e-10	5.5534e-05	-0.925511	-3.62371e-10
4241835	rs12359946	1.3578e-11	-1.58316	-3.62371e-10	3.3456e-05	-1.43227	-3.62371e-10
4242230	rs113527780	1.13387e-11	-1.76339	-3.62371e-10	2.68248e-05	-1.65318	-3.62371e-10
4242241	rs77294260	1.10756e-11	-1.78687	-3.62371e-10	2.4757e-05	-1.7334	-3.62371e-10
4242577	rs7070864	2.52248e-12	-1.75455	-1.51182	5.49567e-06	-1.73487	-1.50367
4242892	rs76218774	1.10915e-11	-1.78543	-3.62371e-10	2.50304e-05	-1.72241	-3.62371e-10
4243013	rs6601820	2.50652e-12	-1.76003	-1.51268	5.42742e-06	-1.74187	-1.50917
4243029	rs7074791	3.11016e-11	-0.754352	-3.62371e-10	6.61306e-05	-0.750875	-3.62371e-10
4243160	rs112321917	3.54956e-12	-1.42906	-1.49573	7.34751e-06	-1.44149	-1.50666
4243247	rs11813752	2.48067e-12	-1.77891	-1.50417	5.32235e-06	-1.77827	-1.49232
4243254	rs11817625	2.46779e-12	-1.7827	-1.50559	5.29113e-06	-1.78222	-1.49426
4243446	rs75968542	1.10915e-11	-1.78543	-3.62371e-10	2.50304e-05	-1.72241	-3.62371e-10
4243589	rs35875887	2.4687e-12	-1.78529	-1.50262	5.30186e-06	-1.7842	-1.49025
4243656	rs2397412	2.49044e-12	-1.76713	-1.51202	5.39734e-06	-1.74827	-1.50833
4243998	rs2397413	3.63953e-12	-1.39942	-1.50034	7.12954e-06	-1.46835	-1.50991
4244010	rs112106273	1.13068e-11	-1.76621	-3.62371e-10	2.6643e-05	-1.65998	-3.62371e-10
4244014	rs2397414	2.45989e-12	-1.78363	-1.50786	5.27459e-06	-1.78219	-1.49741
4244184	rs56838118	2.46135e-12	-1.78261	-1.50829	5.27771e-06	-1.781	-1.49802
4244217	rs116966413	1.40669e-11	-1.54779	-3.62371e-10	3.42793e-05	-1.40796	-3.62371e-10
4244438	rs113834583	1.10979e-11	-1.78485	-3.62371e-10	2.51112e-05	-1.71919	-3.62371e-10
4244636	rs75152325	3.34214e-12	-1.4939	-1.4911	6.93369e-06	-1.50286	-1.50326
4244654	rs12263917	2.5027e-12	-1.75714	-1.5171	5.4339e-06	-1.73476	-1.51509
4244671	rs12263922	2.4703e-12	-1.7802	-1.50707	5.30133e-06	-1.77825	-1.4963
4244854	rs12248884	2.48647e-12	-1.76482	-1.51592	5.38696e-06	-1.74508	-1.51345
4245121	rs57444140	2.45378e-12	-1.77882	-1.51516	5.24411e-06	-1.7767	-1.5087
4245304	rs11598755	2.44683e-12	-1.7802	-1.51661	5.18811e-06	-1.77825	-1.51789
4245527	rs61829400	4.42572e-12	-1.74221	-0.961965	1.06949e-05	-1.73098	-0.841754
4245585	rs7072619	2.44555e-12	-1.7802	-1.51714	5.21657e-06	-1.77825	-1.51242
4245914	rs7073078	2.44516e-12	-1.7802	-1.5173	5.21475e-06	-1.77825	-1.51277
4245964	rs7094295	2.44552e-12	-1.7802	-1.51715	5.21641e-06	-1.77825	-1.51245
4245990	rs7094307	2.48971e-12	-1.76239	-1.51706	5.37945e-06	-1.74176	-1.51816
4246150	rs138952317	1.12216e-11	-1.77377	-3.62371e-10	2.91407e-05	-1.57037	-3.62371e-10
4246442	rs7918189	2.48291e-12	-1.76512	-1.51706	5.38355e-06	-1.741	-1.51816
4247075	rs10904201	2.44908e-12	-1.78146	-1.51444	5.21357e-06	-1.77968	-1.51157
4247180	rs112981372	1.21937e-11	-1.69069	-3.62371e-10	2.88472e-05	-1.58049	-3.62371e-10
4247280	rs56124039	3.44991e-12	-1.45263	-1.50063	6.79364e-06	-1.51642	-1.5101
4247725	rs117303353	1.4706e-11	-1.35503e-10	-1.50336	3.08477e-05	-1.35503e-10	-1.51344
4247927	rs79173900	3.4927e-12	-1.45001	-1.49093	7.31849e-06	-1.44899	-1.50311
4248131	rs112397467	1.12227e-11	-1.77367	-3.62371e-10	2.61278e-05	-1.67951	-3.62371e-10
4248692	rs7087175	1.71872e-11	-1.34745	-3.62371e-10	3.53954e-05	-1.37592	-3.62371e-10
4248696	rs76280516	2.60089e-12	-1.73485	-1.50091	6.89699e-06	-1.50248	-1.50894
4248778	rs3829152	2.55595e-10	-1.35503e-10	1.35198	0.000576875	-1.35503e-10	1.41512
4248910	rs11815151	4.81772e-12	-1.10112	-1.51819	1.28745e-05	-0.869891	-1.51736
4249061	rs11815129	4.77173e-12	-1.11044	-1.51846	1.27488e-05	-0.880667	-1.51641
4249354	rs58150014	4.38265e-12	-1.19562	-1.51834	1.29461e-05	-0.864723	-1.51699
4249442	rs66719659	1.98745e-11	-1.20217	-3.62371e-10	3.51744e-05	-1.38219	-3.62371e-10
4249543	rs113631668	1.12845e-11	-1.76818	-3.62371e-10	3.31391e-05	-1.44179	-3.62371e-10
4249714	rs7914643	3.2421e-12	-1.50719	-1.5082	6.98759e-06	-1.50909	-1.48928
4249860	rs7914906	3.22433e-12	-1.62695	-1.39394	5.992e-06	-1.75797	-1.39411
4249864	rs7915862	3.09737e-12	-1.54261	-1.51845	6.39151e-06	-1.57304	-1.51449
4249881	rs7900699	3.22237e-12	-1.61477	-1.40672	5.94758e-06	-1.75263	-1.40689
4249891	rs7914920	3.20574e-12	-1.62695	-1.39972	5.95748e-06	-1.75797	-1.39989
4249938	rs77229846	2.95622e-12	-1.64579	-1.46191	5.502e-06	-1.76843	-1.46896
4250084	rs12243151	2.46158e-12	-1.77266	-1.51814	5.57272e-06	-1.70615	-1.51847
4250089	rs12264997	2.46627e-12	-1.77068	-1.51822	5.5982e-06	-1.70157	-1.51849
4250141	rs74921964	2.72756e-12	-1.74676	-1.44145	8.31867e-06	-1.36362	-1.46038
4250410	rs7079903	1.8019e-11	-1.30019	-3.62371e-10	3.31377e-05	-1.44183	-3.62371e-10
4250500	rs7096465	1.77851e-11	-1.31325	-3.62371e-10	3.27755e-05	-1.45282	-3.62371e-10
4250565	rs4589181	3.01526e-12	-1.58582	-1.50211	6.13554e-06	-1.61335	-1.51506
4250682	rs17132306	2.74163e-12	-1.7439	-1.43916	8.41168e-06	-1.35449	-1.4584
4250713	rs1077711	3.00494e-12	-1.59175	-1.49961	6.10913e-06	-1.61885	-1.51387
4250969	rs113473505	2.73924e-12	-1.7439	-1.44003	8.40529e-06	-1.35449	-1.45916
4251196	rs78362889	1.49589e-11	-1.35503e-10	-1.48631	3.11227e-05	-1.35503e-10	-1.50457
4251459	rs750400	3.46496e-12	-1.76718	-1.18173	8.26009e-06	-1.78313	-1.04794
4251861	rs56222175	1.11044e-11	-1.78426	-3.62371e-10	2.3467e-05	-1.78691	-3.62371e-10
4251909	rs7893487	2.68669e-12	-1.78312	-1.42019	5.57123e-06	-1.78648	-1.43841
4251994	rs7909661	2.65346e-12	-1.78674	-1.429	5.53021e-06	-1.78578	-1.4465
4252171	rs6601822	2.69204e-12	-1.78312	-1.41819	5.7119e-06	-1.78648	-1.41347
4252928	rs17351057	3.15818e-12	-1.54261	-1.49901	6.39738e-06	-1.57304	-1.51357
4252997	rs139354809	1.15146e-10	-1.35503e-10	0.554592	0.000253878	-1.35503e-10	0.594349
4253071	rs11252396	1.77038e-11	-1.31783	-3.62371e-10	3.19813e-05	-1.47735	-3.62371e-10
4253108	rs75855882	2.93422e-12	-1.72462	-1.39055	9.14943e-06	-1.2974	-1.43141
4253193	rs1923406	3.13113e-12	-1.54979	-1.50042	6.35008e-06	-1.57977	-1.51427
4253250	rs117959969	1.54121e-11	-1.35503e-10	-1.45646	3.17545e-05	-1.35503e-10	-1.48447
4253260	rs117382646	1.53491e-11	-1.35503e-10	-1.46055	3.16588e-05	-1.35503e-10	-1.48749
4253584	rs1923407	2.83431e-12	-1.76814	-1.38167	5.7842e-06	-1.78302	-1.40435
4253783	rs72776586	3.23313e-11	-0.715575	-3.62371e-10	7.07435e-05	-0.683445	-3.62371e-10
4254566	rs7902314	3.08869e-12	-1.73424	-1.32963	9.92301e-06	-1.26635	-1.3813
4254987	rs75716584	3.18213e-12	-1.6102	-1.42386	1.41467e-05	-0.8464	-1.44663
4255447	rs78368128	3.35851e-12	-1.51147	-1.46864	1.70243e-05	-0.63304	-1.47482
4256165	rs12248154	5.12269e-12	-1.13329	-1.42464	1.30987e-05	-0.991757	-1.37824
4256279	rs12257390	5.11927e-12	-1.11179	-1.44681	1.25945e-05	-0.975602	-1.43364
4256482	rs79466746	2.95361e-12	-1.62018	-1.4884	1.54316e-05	-0.712933	-1.49316
4256661	rs111230022	1.28524e-11	-1.63808	-3.62371e-10	2.45914e-05	-1.74011	-3.62371e-10
4256975	rs1475097	2.83725e-12	-1.64794	-1.50084	1.49273e-05	-0.73488	-1.50443
4257317	rs1475098	3.73745e-12	-1.36187	-1.51133	6.37778e-06	-1.57814	-1.51155
4257585	rs12264756	4.51387e-12	-1.16701	-1.51745	1.04636e-05	-1.07619	-1.51841
4258228	rs112274544	3.47752e-12	-1.49635	-1.44894	1.76715e-05	-0.602312	-1.46824
4258865	rs58813206	2.59187e-12	-1.72153	-1.51769	1.19269e-05	-0.94544	-1.51827
4259123	rs10508277	4.58161e-12	-1.16718	-1.50239	1.66491e-05	-0.631133	-1.49902
4259136	rs77439956	2.96842e-12	-1.58643	-1.51715	1.39004e-05	-0.792597	-1.51799
4259467	rs17132334	1.09348e-11	-1.78097	-0.0186835	1.55829e-05	-1.77651	-0.419818
4259615	rs55797905	1.12011e-11	-1.7756	-3.62371e-10	2.35308e-05	-1.7842	-3.62371e-10
4259717	rs17132337	7.48768e-12	-1.38999	-0.788367	1.58201e-05	-1.15179	-1.02944
4259731	rs76510865	1.45782e-11	-1.35503e-10	-1.51208	3.06955e-05	-1.35503e-10	-1.51839
4259808	rs140306098	1.12037e-11	-1.77536	-3.62371e-10	2.42137e-05	-1.75559	-3.62371e-10
4260190	rs149513217	1.38358e-11	-1.56435	-3.62371e-10	3.43555e-05	-1.40574	-3.62371e-10
4261055	rs112105606	1.1138e-11	-1.78124	-3.62371e-10	2.34644e-05	-1.78702	-3.62371e-10
4261131	rs145318014	2.74911e-12	-1.7599	-1.42043	5.41159e-06	-1.78321	-1.47076
4261202	rs1998327	3.48793e-12	-1.78678	-1.15553	6.92917e-06	-1.7832	-1.22357
4261747	rs146672977	1.82389e-11	-1.35503e-10	-1.28806	4.38573e-05	-1.35503e-10	-1.16156
4261760	rs77945501	1.64605e-11	-1.35503e-10	-1.39065	3.28886e-05	-1.35503e-10	-1.44938
4261785	rs75386717	1.20499e-11	-1.70256	-3.62371e-10	2.46466e-05	-1.73787	-3.62371e-10
4261814	rs7089420	6.7896e-12	-1.77885	-0.497365	1.08989e-05	-1.74083	-0.813014
4261932	rs725697	7.77682e-12	-1.78499	-0.355476	1.35541e-05	-1.71378	-0.622036
4262189	rs117143662	1.52444e-11	-1.35503e-10	-1.4674	3.14591e-05	-1.35503e-10	-1.49382
4262600	rs118077272	1.60094e-11	-1.35503e-10	-1.41843	3.22379e-05	-1.35503e-10	-1.46936
4263008	rs17132343	1.60949e-11	-1.35503e-10	-1.41311	3.23592e-05	-1.35503e-10	-1.46561
4263255	rs10508278	1.36209e-11	-1.66295	0.0829449	2.75543e-05	-1.34489	-0.281458
4263548	rs111332913	3.80719e-11	-0.552134	-3.62371e-10	7.12115e-05	-0.676851	-3.62371e-10
4264163	rs113531848	1.10815e-11	-1.78633	-3.62371e-10	2.38039e-05	-1.77266	-3.62371e-10
4264219	rs117543158	1.11121e-11	-1.78357	-3.62371e-10	2.42103e-05	-1.75573	-3.62371e-10
4264283	rs74611411	6.30264e-12	-1.76553	-0.585114	1.32177e-05	-1.56229	-0.798663
4264436	rs79510680	1.49618e-11	-1.35503e-10	-1.48611	3.10728e-05	-1.35503e-10	-1.50617
4264780	rs76926868	1.10897e-11	-1.7856	-3.62371e-10	2.43909e-05	-1.7483	-3.62371e-10
4264793	rs7475965	1.31121e-11	-1.67218	0.0541022	2.96374e-05	-1.2795	-0.273969
4265108	rs1998328	7.09966e-12	-1.77846	-0.453099	1.34921e-05	-1.63272	-0.707681
4265130	rs118020421	1.10794e-11	-1.78652	-3.62371e-10	2.45251e-05	-1.74281	-3.62371e-10
4265252	rs11252397	6.69072e-12	-0.861088	-1.4298	1.26014e-05	-1.15351	-1.25518
4265377	rs7895961	8.03675e-12	-1.69687	-0.41072	1.81745e-05	-1.44871	-0.593779
4265457	rs117351816	1.67624e-11	-1.35503e-10	-1.37247	3.38206e-05	-1.35503e-10	-1.42144
4265764	rs147040408	1.23116e-11	-1.68107	-3.62371e-10	2.4288e-05	-1.75253	-3.62371e-10
4265913	rs117655738	6.35693e-12	-1.74982	-0.592247	1.34707e-05	-1.53853	-0.803457
4266257	rs10904203	1.91002e-11	-1.39268	0.150766	5.66309e-05	-0.780363	-0.125589
4266314	rs77898362	2.84356e-12	-1.75809	-1.38846	5.54138e-06	-1.78249	-1.44777
4266862	rs17132367	1.63436e-11	-1.35503e-10	-1.39777	3.27176e-05	-1.35503e-10	-1.45459
4266976	rs142150747	1.11052e-11	-1.78419	-3.62371e-10	2.42568e-05	-1.75381	-3.62371e-10
4267015	rs10795142	3.34271e-12	-1.54655	-1.43828	6.52109e-06	-1.6111	-1.45637
4267047	rs11252398	5.17245e-11	-0.739809	0.494131	5.01264e-05	-1.08332	0.055365
4267130	rs144493202	1.10928e-11	-1.78531	-3.62371e-10	2.43592e-05	-1.7496	-3.62371e-10
4267151	rs150939410	1.11052e-11	-1.78419	-3.62371e-10	2.42568e-05	-1.75381	-3.62371e-10
4267439	rs148838427	1.66947e-11	-1.35503e-10	-1.37652	3.32352e-05	-1.35503e-10	-1.4389
4267794	rs77652996	1.54532e-11	-1.35503e-10	-1.4538	3.17657e-05	-1.35503e-10	-1.48412
4267809	rs75261582	1.68347e-11	-1.35503e-10	-1.36817	3.34447e-05	-1.35503e-10	-1.43261
4267847	rs117129803	1.68347e-11	-1.35503e-10	-1.36817	3.34447e-05	-1.35503e-10	-1.43261
4268015	rs1022765	7.8423e-12	-1.73419	-0.397892	1.5781e-05	-1.48583	-0.697872
4268118	rs1022766	6.88982e-12	-1.75954	-0.502022	1.29376e-05	-1.54288	-0.839492
4268517	rs17132371	1.69826e-11	-1.35503e-10	-1.35942	3.36675e-05	-1.35503e-10	-1.42597
4268709	rs56252602	1.10723e-11	-1.78716	-3.62371e-10	2.54059e-05	-1.70752	-3.62371e-10
4269351	rs7913680	9.81536e-12	-1.73952	-0.168144	2.29476e-05	-1.40666	-0.40263
4269487	rs139573675	1.1071e-11	-1.78728	-3.62371e-10	2.47951e-05	-1.73186	-3.62371e-10
4269532	rs114145430	1.10712e-11	-1.78726	-3.62371e-10	2.47734e-05	-1.73273	-3.62371e-10
4269671	rs114625166	1.10761e-11	-1.78682	-3.62371e-10	2.4589e-05	-1.74021	-3.62371e-10
4270423	rs117319737	1.14054e-11	-1.75752	-3.62371e-10	2.81105e-05	-1.60636	-3.62371e-10
4270542	rs143246894	1.10873e-11	-1.78581	-3.62371e-10	2.44166e-05	-1.74724	-3.62371e-10
4270721	rs76375974	1.73327e-11	-1.35503e-10	-1.33902	3.42005e-05	-1.35503e-10	-1.41026
4270892	rs138446666	1.10889e-11	-1.78566	-3.62371e-10	2.43986e-05	-1.74798	-3.62371e-10
4270930	rs183205735	1.10889e-11	-1.78566	-3.62371e-10	2.43986e-05	-1.74798	-3.62371e-10
4271121	rs17132378	9.03662e-12	-1.68987	-0.30046	1.74798e-05	-1.37777	-0.703691
4271663	rs7078830	3.78917e-12	-1.63043	-1.22904	7.00902e-06	-1.67337	-1.32194
4272686	rs116725046	1.10943e-11	-1.78518	-3.62371e-10	2.43457e-05	-1.75015	-3.62371e-10
4273659	rs76548332	2.19842e-11	-1.35503e-10	-1.10129	5.52359e-05	-1.35503e-10	-0.930892
4273677	rs151187130	1.10962e-11	-1.78501	-3.62371e-10	2.43284e-05	-1.75086	-3.62371e-10
4274206	rs74678177	3.71991e-12	-1.69397	-1.18395	7.65471e-06	-1.62269	-1.28449
4274473	rs58303728	5.46923e-12	-1.5832	-0.909277	1.34898e-05	-1.21269	-1.12788
4274563	rs79294904	1.68099e-11	-1.35503e-10	-1.36964	3.34074e-05	-1.35503e-10	-1.43373
4274736	rs12262827	3.69432e-12	-1.69237	-1.19244	7.61667e-06	-1.62058	-1.29159
4275108	rs77121825	1.40354e-11	-1.55003	-3.62371e-10	3.85456e-05	-1.29066	-3.62371e-10
4275733	rs6601823	6.64928e-12	-1.5994	-0.6977	1.56162e-05	-1.24011	-0.954085
4275914	rs12240751	1.3635e-11	-1.57897	-3.62371e-10	3.6949e-05	-1.33297	-3.62371e-10
4276366	rs12257599	1.3635e-11	-1.57897	-3.62371e-10	3.6949e-05	-1.33297	-3.62371e-10
4276736	rs7098621	1.35471e-11	-1.58544	-3.62371e-10	3.6597e-05	-1.34254	-3.62371e-10
4276796	rs7098656	1.42099e-11	-1.53767	-3.62371e-10	3.92378e-05	-1.27286	-3.62371e-10
4276859	rs189579493	1.11376e-11	-1.78128	-3.62371e-10	2.40748e-05	-1.76134	-3.62371e-10
4277583	rs141008381	1.11582e-11	-1.77944	-3.62371e-10	2.39919e-05	-1.76479	-3.62371e-10
4277766	rs12267527	1.3912e-11	-1.55886	-3.62371e-10	3.80546e-05	-1.30348	-3.62371e-10
4277829	rs12267578	1.3912e-11	-1.55886	-3.62371e-10	3.80546e-05	-1.30348	-3.62371e-10
4278423	rs117446041	1.12646e-11	-1.76994	-3.62371e-10	2.41098e-05	-1.75989	-3.62371e-10
4278470	rs12269417	1.38701e-11	-1.56188	-3.62371e-10	3.78878e-05	-1.30788	-3.62371e-10
4278602	rs12246837	1.38594e-11	-1.56265	-3.62371e-10	3.78452e-05	-1.309	-3.62371e-10
4278719	rs117840496	1.66104e-11	-1.35503e-10	-1.38158	3.35602e-05	-1.35503e-10	-1.42917
4278839	rs12269661	1.38594e-11	-1.56265	-3.62371e-10	3.78452e-05	-1.309	-3.62371e-10
4278922	rs12262089	1.38842e-11	-1.56086	-3.62371e-10	3.79441e-05	-1.30639	-3.62371e-10
4278931	rs12262090	1.3912e-11	-1.55886	-3.62371e-10	3.80546e-05	-1.30348	-3.62371e-10
4279301	rs117955211	1.66646e-11	-1.35503e-10	-1.37832	3.36487e-05	-1.35503e-10	-1.42653
4280270	rs12262394	5.52468e-12	-1.53273	-0.949656	2.21081e-05	-0.94791	-0.898653
4280313	rs10795143	3.2389e-12	-1.55533	-1.46104	8.51957e-06	-1.32355	-1.47659
4280637	rs12264229	5.92782e-12	-1.54421	-0.867743	2.35793e-05	-0.968867	-0.813268
4280675	rs12264237	6.28754e-12	-1.60128	-0.751758	1.979e-05	-1.16999	-0.787342
4280745	rs139980782	1.11903e-11	-1.77656	-3.62371e-10	2.38898e-05	-1.76905	-3.62371e-10
4281020	rs17132420	4.0472e-12	-1.70764	-1.08595	1.21321e-05	-1.37779	-1.06887
4281226	rs57647983	3.76598e-12	-1.71297	-1.15263	1.14844e-05	-1.39	-1.11151
4281292	rs117699012	1.61378e-11	-1.35503e-10	-1.41045	3.1981e-05	-1.35503e-10	-1.47737
4282028	rs138413161	1.46861e-11	-1.35503e-10	-1.50471	3.17349e-05	-1.35503e-10	-1.48509
4282308	rs4584476	3.29071e-12	-1.63562	-1.36489	1.10032e-05	-1.15707	-1.38725
4282331	rs114191529	1.12791e-11	-1.76866	-3.62371e-10	2.3704e-05	-1.77686	-3.62371e-10
4282373	rs117482273	1.12848e-11	-1.76816	-3.62371e-10	2.36952e-05	-1.77723	-3.62371e-10
4282465	rs143421403	1.59763e-11	-1.35503e-10	-1.42051	3.25668e-05	-1.35503e-10	-1.45921
4282586	rs117980420	1.61585e-11	-1.35503e-10	-1.40916	3.23747e-05	-1.35503e-10	-1.46513
4282665	rs148013632	1.77544e-11	-1.35503e-10	-1.31497	3.48125e-05	-1.35503e-10	-1.39253
4282877	rs17132424	1.85147e-11	-1.35503e-10	-1.27305	3.51285e-05	-1.35503e-10	-1.38349
4282920	rs138650970	1.76165e-11	-1.35503e-10	-1.32278	3.46e-05	-1.35503e-10	-1.39865
4282938	rs141900969	1.76091e-11	-1.35503e-10	-1.32319	3.45888e-05	-1.35503e-10	-1.39898
4283076	rs17132427	1.76921e-11	-1.35503e-10	-1.31849	3.47165e-05	-1.35503e-10	-1.39529
4283290	rs149772011	1.86515e-11	-1.35503e-10	-1.26568	3.53213e-05	-1.35503e-10	-1.37802
4284196	rs10904204	4.18035e-12	-1.46527	-1.29595	1.63299e-05	-0.844375	-1.30513
4284201	rs116993661	1.75857e-11	-1.35503e-10	-1.32452	3.45663e-05	-1.35503e-10	-1.39963
4284472	rs10904205	6.81545e-12	-1.48852	-0.783894	2.49897e-05	-0.832575	-0.891467
4284764	rs147732132	1.12679e-11	-1.76965	-3.62371e-10	2.37221e-05	-1.7761	-3.62371e-10
4285485	rs137890908	1.12679e-11	-1.76965	-3.62371e-10	2.37221e-05	-1.7761	-3.62371e-10
4285906	rs10795144	7.40435e-12	-1.43296	-0.756585	2.53317e-05	-0.84423	-0.866218
4286356	rs11252402	6.64979e-12	-1.4193	-0.877722	2.24815e-05	-0.829784	-1.00003
4286880	rs10904206	6.39751e-12	-1.32839	-1.00731	2.57516e-05	-0.672725	-1.02129
4286897	rs10904207	8.19065e-12	-1.44501	-0.643603	2.75817e-05	-0.863965	-0.761388
4287006	rs147275691	1.56345e-11	-1.35503e-10	-1.44213	3.16658e-05	-1.35503e-10	-1.48727
4287070	rs10904208	7.30133e-12	-1.43296	-0.770596	2.50056e-05	-0.84423	-0.879177
4287134	rs117167812	1.65181e-11	-1.35503e-10	-1.38715	3.34409e-05	-1.35503e-10	-1.43273
4287879	rs4881303	6.45598e-12	-1.30486	-1.02175	2.73745e-05	-0.597377	-1.03552
4288506	rs10795145	7.05572e-12	-1.44501	-0.792759	2.402e-05	-0.863965	-0.899655
4288645	rs10795146	7.1413e-12	-1.43296	-0.792759	2.44987e-05	-0.84423	-0.899655
4288690	rs77764088	1.11255e-11	-1.78237	-3.62371e-10	3.18811e-05	-1.48049	-3.62371e-10
4289110	rs10751964	6.93096e-12	-1.47832	-0.777289	2.30559e-05	-0.919221	-0.885363
4289219	rs115615743	1.66456e-11	-1.35503e-10	-1.37947	3.36499e-05	-1.35503e-10	-1.4265
4289283	rs74921316	1.81011e-11	-1.35503e-10	-1.29564	3.98213e-05	-1.35503e-10	-1.2581
4289489	rs1570291	3.83501e-12	-1.58051	-1.26693	1.34197e-05	-1.05061	-1.29518
4289738	rs6601824	5.97144e-12	-1.42277	-0.981853	2.33689e-05	-0.79493	-0.99617
4289986	rs6601825	6.41265e-12	-1.54344	-0.789897	1.95961e-05	-1.04474	-0.922434
4290662	rs12264861	1.31271e-11	-1.75467	0.137737	2.32167e-05	-1.77601	-0.0216184
4291522	rs144726983	2.82241e-12	-1.6478	-1.50622	5.90364e-06	-1.6614	-1.50554
4291928	rs117902411	1.62166e-11	-1.35503e-10	-1.40557	3.24563e-05	-1.35503e-10	-1.46261
4292005	rs148102175	4.32311e-12	-1.63165	-1.09598	1.31811e-05	-1.25877	-1.10495
4292023	rs1923391	6.47026e-12	-1.53379	-0.790604	1.9942e-05	-1.02797	-0.921706
4292908	rs10904210	5.5247e-12	-1.53379	-0.948593	1.73268e-05	-1.02797	-1.06228
4292927	rs117059828	1.10973e-11	-1.78491	-3.62371e-10	2.35228e-05	-1.78454	-3.62371e-10
4293217	rs2146056	6.17163e-12	-1.49804	-0.873613	2.01318e-05	-0.966953	-0.973254
4293307	rs149051869	1.44943e-11	-1.35503e-10	-1.51786	3.09453e-05	-1.35503e-10	-1.51029
4294054	rs1535446	6.91579e-12	-1.52955	-0.728256	2.1529e-05	-1.00797	-0.86513
4294071	rs1535447	4.77263e-12	-1.63423	-0.994487	1.45052e-05	-1.26352	-1.00448
4294411	rs1535448	6.03853e-12	-1.42615	-0.967301	2.30745e-05	-0.795811	-1.00797
4294735	rs72776601	1.15892e-11	-1.74154	-3.62371e-10	3.40321e-05	-1.4152	-3.62371e-10
4294895	rs34045626	7.20662e-11	0.0859741	-3.62371e-10	0.000182614	0.264869	-3.62371e-10
4295466	rs191465728	1.60938e-11	-1.35503e-10	-1.41318	3.2754e-05	-1.35503e-10	-1.45348
4295467	rs182694039	1.61667e-11	-1.35503e-10	-1.40865	3.28709e-05	-1.35503e-10	-1.44992
4295723	rs150500608	1.21307e-11	-1.69587	-3.62371e-10	2.35537e-05	-1.78322	-3.62371e-10
4295735	rs78365280	7.88906e-11	-1.35503e-10	0.176451	0.000179193	-1.35503e-10	0.245959
4295927	rs12260287	4.92896e-12	-1.6218	-0.974681	1.51334e-05	-1.24074	-0.98486
4295993	rs112888053	1.11398e-11	-1.78108	-3.62371e-10	2.39803e-05	-1.76527	-3.62371e-10
4296396	rs74114714	6.1144e-12	-1.69572	-0.685243	1.57737e-05	-1.40972	-0.774444
4296422	rs141325898	1.44973e-11	-1.35503e-10	-1.51765	3.07024e-05	-1.35503e-10	-1.51817
4297181	rs2397705	4.83695e-12	-1.61472	-1.00061	1.49399e-05	-1.22793	-1.01054
4297188	rs72778404	1.16309e-11	-1.73795	-3.62371e-10	2.60862e-05	-1.6811	-3.62371e-10
4297678	rs184279815	1.4567e-11	-1.35503e-10	-1.51285	3.191e-05	-1.35503e-10	-1.47959
4298035	rs77001234	1.63337e-11	-1.35503e-10	-1.39838	3.31404e-05	-1.35503e-10	-1.44175
4298383	rs7081360	6.63092e-12	-1.54176	-0.758104	2.0517e-05	-1.03082	-0.890439
4298803	rs118016691	1.62646e-11	-1.35503e-10	-1.40262	3.30285e-05	-1.35503e-10	-1.44514
4299104	rs2025163	7.39087e-12	-1.53229	-0.659076	2.28206e-05	-1.01275	-0.802093
4299380	rs2295863	1.52584e-11	-1.35503e-10	-1.46648	3.10507e-05	-1.35503e-10	-1.50688
4299702	rs927411	7.58246e-12	-1.17556	-0.990212	2.84319e-05	-0.540939	-1.05405
4299793	rs1570292	5.98223e-12	-1.55478	-0.848037	1.92897e-05	-1.12359	-0.859345
4300041	rs1033780	3.12977e-12	-1.53979	-1.51086	8.23424e-06	-1.31611	-1.51809
4300176	rs145832396	1.59028e-11	-1.35503e-10	-1.42512	3.26238e-05	-1.35503e-10	-1.45746
4300320	rs10904211	8.05655e-12	-1.76771	-0.337412	1.18792e-05	-1.78724	-0.680474
4300712	rs116387391	1.24006e-11	-1.67386	-3.62371e-10	2.36855e-05	-1.77765	-3.62371e-10
4300734	rs10508279	9.03025e-12	-1.26561	-0.725422	3.30122e-05	-0.584923	-0.860706
4301143	rs2065089	6.83838e-12	-1.40034	-0.868718	2.2514e-05	-0.847301	-0.981067
4301406	rs7902922	1.48748e-11	-1.35503e-10	-1.49194	3.08539e-05	-1.35503e-10	-1.51324
4301773	rs4880667	3.07616e-12	-1.75829	-1.30964	9.21626e-06	-1.78588	-0.935659
4301788	rs4880668	3.26007e-12	-1.7844	-1.22546	1.07236e-05	-1.7695	-0.800555
4301819	rs10904212	2.55392e-12	-1.7737	-1.48028	5.15679e-06	-1.78444	-1.51775
4301823	rs11252408	2.72555e-12	-1.78729	-1.40165	6.05705e-06	-1.78056	-1.36072
4301843	rs75946107	1.32953e-11	-1.6042	-3.62371e-10	3.16914e-05	-1.48646	-3.62371e-10
4301844	rs4142672	2.42107e-11	-1.3994	0.394582	0.000105702	-0.574348	0.292462
4301860	rs4142673	5.15937e-12	-1.70117	-0.849624	9.05113e-06	-1.71872	-1.02089
4301956	rs4142674	4.56624e-12	-1.73411	-0.938809	1.2512e-05	-1.77501	-0.640803
4301964	rs117501441	1.49241e-11	-1.48864	-3.62371e-10	2.85784e-05	-1.58985	-3.62371e-10
4302839	rs2065090	7.26687e-12	-0.812506	-1.39578	2.64194e-05	-0.484062	-1.18435
4302863	rs12414707	2.62925e-12	-1.75108	-1.47383	5.22543e-06	-1.78582	-1.50315
4302993	rs10904213	7.16011e-12	-0.848152	-1.37493	2.48063e-05	-0.594958	-1.13645
4303052	rs17132458	2.65268e-12	-1.7327	-1.48334	5.17281e-06	-1.78726	-1.51183
4303110	rs3934212	7.72055e-12	-0.729828	-1.4179	2.72319e-05	-0.428676	-1.20944
4304254	rs4880673	7.43297e-12	-0.769787	-1.4159	2.61714e-05	-0.47402	-1.20382
4304582	rs10795147	8.19236e-12	-0.722643	-1.36577	3.00307e-05	-0.420534	-1.11975
4304611	rs10732925	4.29601e-12	-1.77919	-0.954735	1.4512e-05	-1.66817	-0.599361
4304670	rs10795148	7.63069e-12	-0.785408	-1.37402	2.66197e-05	-0.52769	-1.13317
4304810	rs11595086	9.76503e-12	-0.928189	-0.984614	3.68088e-05	-0.517531	-0.819238
4305181	rs11252425	5.32807e-12	-1.01518	-1.50344	1.6213e-05	-0.64464	-1.51205
4305322	rs10904214	7.4144e-12	-0.815845	-1.37234	2.67268e-05	-0.526418	-1.13042
4305509	rs10904215	7.22461e-12	-0.839043	-1.37507	2.59133e-05	-0.552867	-1.13488
4305557	rs10904216	7.0435e-12	-0.864431	-1.37507	2.36097e-05	-0.645967	-1.13488
4305705	rs113554813	1.15891e-11	-1.74154	-3.62371e-10	2.41201e-05	-1.75946	-3.62371e-10
4305729	rs10795149	4.59888e-12	-1.15947	-1.50633	1.45569e-05	-0.750553	-1.51389
4305823	rs10904217	7.1616e-12	-0.850536	-1.37234	2.56899e-05	-0.565985	-1.13042
4305955	rs11591340	1.67586e-11	-1.3727	-3.62371e-10	7.36798e-05	-0.642778	-3.62371e-10
4306292	rs7086966	7.49997e-12	-0.806827	-1.36988	2.51868e-05	-0.575291	-1.1409
4306421	rs10904218	7.53699e-12	-0.809599	-1.36219	2.73637e-05	-0.519305	-1.11398
4306457	rs10904219	7.71818e-12	-0.797758	-1.35027	2.8268e-05	-0.505824	-1.09495
4306488	rs77952052	1.12158e-11	-1.77429	-3.62371e-10	2.47939e-05	-1.73191	-3.62371e-10
4307011	rs1923394	6.57307e-12	-1.05082	-1.25781	2.39178e-05	-0.831462	-0.93642
4307342	rs148224617	4.16347e-11	-1.35503e-10	-0.462677	0.0001358	-1.35503e-10	-0.0313232
4307507	rs2181121	9.90154e-12	-0.750234	-1.14869	3.65528e-05	-0.330498	-1.01325
4307813	rs1570293	5.48517e-12	-0.977176	-1.51239	1.58211e-05	-0.663691	-1.51747
4307842	rs11252426	7.49792e-11	-1.35503e-10	0.1256	0.000235668	-1.35503e-10	0.519917
4307880	rs118053330	2.02161e-11	-1.18513	-3.62371e-10	3.73697e-05	-1.32165	-3.62371e-10
4308241	rs72778418	2.05818e-11	-1.70491	0.537703	4.74043e-05	-1.78685	0.703055
4308322	rs144212835	1.03032e-10	-1.35503e-10	0.443433	0.00033913	-1.35503e-10	0.883877
4308429	rs1543493	2.03451e-11	-1.35503e-10	-1.17877	4.54578e-05	-1.35503e-10	-1.12572
4308957	rs10904220	2.12814e-11	-0.40586	-0.727917	7.60181e-05	0.16705	-0.778584
4309859	rs12766787	1.44905e-11	-0.783444	-0.734675	4.6063e-05	-0.327375	-0.785122
4310060	rs7089481	1.94146e-11	-0.77299	-0.452597	7.64107e-05	-0.010963	-0.59542
4310366	rs78723484	1.72047e-11	-1.34643	-3.62371e-10	5.5834e-05	-0.920122	-3.62371e-10
4310878	rs118178882	1.49568e-11	-1.35503e-10	-1.48645	3.07152e-05	-1.35503e-10	-1.51775
4311661	rs139689607	1.55923e-11	-1.35503e-10	-1.44483	3.72468e-05	-1.35503e-10	-1.32494
4311793	rs113582419	1.1071e-11	-1.78728	-3.62371e-10	2.84215e-05	-1.59536	-3.62371e-10
4312080	rs2397706	2.6126e-12	-1.78688	-1.44438	6.06962e-06	-1.64967	-1.48954
4312104	rs12416154	3.97298e-12	-1.67835	-1.13374	1.00918e-05	-1.4468	-1.18398
4313481	rs72780532	1.3115e-11	-1.70031	0.0824613	2.21658e-05	-1.78509	-0.0588682
4313607	rs56254661	1.31251e-11	-1.69615	0.0790663	2.21096e-05	-1.78438	-0.0621099
4314006	rs74324524	1.55489e-11	-1.44762	-3.62371e-10	3.90487e-05	-1.2777	-3.62371e-10
4314691	rs56728252	3.65025e-12	-1.6558	-1.24101	9.79992e-06	-1.35184	-1.30829
4314919	rs34957303	1.13553e-11	-1.76193	-3.62371e-10	2.89627e-05	-1.5765	-3.62371e-10
4315042	rs61829416	1.12421e-11	-1.77195	-3.62371e-10	2.3685e-05	-1.77766	-3.62371e-10
4315150	rs77448112	3.63522e-12	-1.65726	-1.24369	9.75131e-06	-1.35448	-1.31062
4315357	rs7912330	1.86703e-11	-0.591321	-0.673354	6.54037e-05	0.128215	-0.890142
4315368	rs7896160	1.47633e-11	-0.768035	-0.731428	5.41768e-05	-0.0459743	-0.904279
4315409	rs74228844	3.79791e-11	-1.35503e-10	-0.554574	6.77612e-05	-1.35503e-10	-0.726516
4315534	rs79638305	1.47446e-11	-1.33996	-0.160774	9.26844e-05	-0.507883	0.0945772
4316225	rs11252432	1.04278e-11	-0.686148	-1.16099	4.99042e-05	0.313996	-1.3464
4316240	rs4881309	4.88595e-11	-1.35503e-10	-0.302661	0.000147129	-1.35503e-10	0.0488054
4316510	rs4881310	1.20676e-11	-1.01768	-0.683406	3.54564e-05	-0.512428	-0.861775
4316888	rs79067095	3.85279e-12	-1.59496	-1.24785	1.08311e-05	-1.24585	-1.31424
4317180	rs7097687	3.38587e-11	-1.35503e-10	-0.669413	9.62862e-05	-1.35503e-10	-0.375182
4317242	rs111413388	1.17237e-11	-1.73	-3.62371e-10	2.63844e-05	-1.66973	-3.62371e-10
4317282	rs185817616	1.70825e-11	-1.35503e-10	-1.35355	3.34127e-05	-1.35503e-10	-1.43357
4317290	rs139776270	5.87582e-11	-0.11818	-3.62371e-10	0.000110174	-0.240441	-3.62371e-10
4318732	rs7898137	2.07325e-11	-0.501191	-0.658716	9.11645e-05	0.469954	-0.899794
4318963	rs11252435	4.24636e-11	0.661214	-1.10418	0.000177121	1.32173	-1.08741
4319640	rs1923395	2.3459e-11	-0.484188	-0.552167	0.000103484	0.492462	-0.795547
4321300	rs1923396	1.42555e-11	-0.947157	-0.587314	4.01822e-05	-0.44798	-0.801101
4321560	rs141403798	1.87855e-11	-1.35503e-10	-1.25853	5.25924e-05	-1.35503e-10	-0.979935
```
