## Supplementary material for "Characterization of shared and ancestry-specific signals driving complex traits using multi-ancestry fine-mapping": susiex_nc3.cs80.summary

```
# chr10:3321561-4321561
CS_ID	CS_LENGTH	CS_PURITY	MAX_PIP_SNP	BP	REF_ALLELE	ALT_ALLELE	REF_FRQ	BETA	SE	-LOG10P	MAX_PIP	POST-HOC_PROB_POP1	POST-HOC_PROB_POP2
1	2	0.991354	rs17731	3821561	A,A	G,G	0.651093,0.517857	0.0244229,0.0380964	0.00414823,0.00855481	8.40675,5.07266	0.500851	0.999999	0.999696
2	88	0	rs11252007	3715036	T,T	C,C	0.718688,0.839286	0.0205207,0.000489285	0.00439719,0.0116392	5.51432,0.0148123	0.162108	0.808464	0.273632
```
