## Supplementary material for "Characterization of shared and ancestry-specific signals driving complex traits using multi-ancestry fine-mapping": susiex_nc2.cs80.snp

```
BP	SNP
14042494	chr10:14042494:C:A
14042602	chr10:14042602:G:T
14042667	chr10:14042667:A:G
14042700	chr10:14042700:T:C
14043111	chr10:14043111:A:C
14043368	chr10:14043368:T:C
14043733	chr10:14043733:T:C
14043836	chr10:14043836:T:C
14043863	chr10:14043863:C:G
14044106	chr10:14044106:G:A
14044147	chr10:14044147:G:A
14044580	chr10:14044580:A:G
14044669	chr10:14044669:G:A
14044809	chr10:14044809:C:T
14044884	chr10:14044884:C:T
14044909	chr10:14044909:T:G
14044968	chr10:14044968:A:G
14045225	chr10:14045225:A:G
14045227	chr10:14045227:T:A
14045228	chr10:14045228:TA:T
14045433	chr10:14045433:C:A
14045448	chr10:14045448:C:T
14045486	chr10:14045486:T:C
14045811	chr10:14045811:A:G
14045987	chr10:14045987:C:A
14046126	chr10:14046126:A:G
14046241	chr10:14046241:T:C
14046715	chr10:14046715:G:A
14046838	chr10:14046838:C:T
14047416	chr10:14047416:T:C
14047452	chr10:14047452:T:C
14047536	chr10:14047536:T:C
14047680	chr10:14047680:C:T
14047734	chr10:14047734:C:T
14047915	chr10:14047915:C:T
14048016	chr10:14048016:A:T
14048035	chr10:14048035:G:A
14048433	chr10:14048433:T:C
14048632	chr10:14048632:C:T
14048780	chr10:14048780:T:A
14048809	chr10:14048809:ATAAAATAGAATAGAT:A
14048996	chr10:14048996:G:A
14049113	chr10:14049113:T:C
14049227	chr10:14049227:GTAA:G
14049387	chr10:14049387:T:C
14049526	chr10:14049526:A:G
14049729	chr10:14049729:C:T
14050037	chr10:14050037:A:G
14050423	chr10:14050423:C:A
14050703	chr10:14050703:C:T
14050832	chr10:14050832:G:A
14051717	chr10:14051717:G:A
14051720	chr10:14051720:C:T
14051724	chr10:14051724:C:G
14051743	chr10:14051743:T:C
14051788	chr10:14051788:T:C
14051790	chr10:14051790:C:G
14052036	chr10:14052036:G:A
14052274	chr10:14052274:A:G
14052489	chr10:14052489:A:G
14052642	chr10:14052642:T:G
14052654	chr10:14052654:G:C
14052669	chr10:14052669:C:T
14052714	chr10:14052714:A:G
14052905	chr10:14052905:A:G
14052927	chr10:14052927:T:G
14053226	chr10:14053226:T:G
14053373	chr10:14053373:G:A
14054014	chr10:14054014:T:A
14054034	chr10:14054034:A:T
14054089	chr10:14054089:A:G
14054120	chr10:14054120:G:A
14054158	chr10:14054158:C:T
14054295	chr10:14054295:T:A
14054369	chr10:14054369:C:G
14054502	chr10:14054502:A:G
14054522	chr10:14054522:C:T
14054589	chr10:14054589:C:G
14054607	chr10:14054607:C:T
14055013	chr10:14055013:G:A
14055153	chr10:14055153:T:C
14055184	chr10:14055184:T:A
14055244	chr10:14055244:A:G
14055424	chr10:14055424:T:C
14055435	chr10:14055435:A:G
14055744	chr10:14055744:C:T
14056034	chr10:14056034:A:C
14056712	chr10:14056712:G:C
14057026	chr10:14057026:A:G
14057307	chr10:14057307:A:C
14057433	chr10:14057433:A:G
14057493	chr10:14057493:G:T
14057513	chr10:14057513:T:C
14057598	chr10:14057598:T:C
14057599	chr10:14057599:T:G
14057631	chr10:14057631:C:T
14057935	chr10:14057935:G:A
14058069	chr10:14058069:A:T
14058105	chr10:14058105:A:G
14058167	chr10:14058167:A:C
14058233	chr10:14058233:A:T
14058302	chr10:14058302:A:G
14058481	chr10:14058481:A:T
14058952	chr10:14058952:G:C
14058961	chr10:14058961:A:G
14059113	chr10:14059113:T:C
14059368	chr10:14059368:T:C
14059738	chr10:14059738:T:A
14059901	chr10:14059901:T:C
14059932	chr10:14059932:T:C
14060100	chr10:14060100:C:T
14060178	chr10:14060178:G:A
14060892	chr10:14060892:T:C
14060946	chr10:14060946:G:A
14061274	chr10:14061274:C:CAA
14061393	chr10:14061393:A:G
14061608	chr10:14061608:T:C
14061898	chr10:14061898:T:C
14062019	chr10:14062019:TG:T
14062136	chr10:14062136:C:T
14062506	chr10:14062506:T:C
14062614	chr10:14062614:C:T
14062841	chr10:14062841:A:G
14063133	chr10:14063133:C:T
14063301	chr10:14063301:C:T
14063412	chr10:14063412:T:C
14063726	chr10:14063726:A:G
14064485	chr10:14064485:T:G
14064714	chr10:14064714:A:C
14065612	chr10:14065612:C:G
14066325	chr10:14066325:G:A
14066591	chr10:14066591:A:G
14066712	chr10:14066712:G:A
14067264	chr10:14067264:C:T
14067408	chr10:14067408:A:G
14067453	chr10:14067453:G:A
14067547	chr10:14067547:A:G
14067595	chr10:14067595:G:A
14067877	chr10:14067877:G:A
14068111	chr10:14068111:T:TGC
14068113	chr10:14068113:T:C
14068219	chr10:14068219:T:A
14068537	chr10:14068537:T:C
14068996	chr10:14068996:T:C
14069435	chr10:14069435:C:T
14069572	chr10:14069572:A:G
14069915	chr10:14069915:T:C
14070644	chr10:14070644:T:C
14070942	chr10:14070942:T:C
14071084	chr10:14071084:C:T
14071256	chr10:14071256:C:T
14071283	chr10:14071283:T:C
14072184	chr10:14072184:A:G
14072571	chr10:14072571:C:T
14072623	chr10:14072623:T:A
14072701	chr10:14072701:G:A
14073162	chr10:14073162:C:T
14073232	chr10:14073232:T:C
14073505	chr10:14073505:C:T
14073614	chr10:14073614:A:G
14073695	chr10:14073695:C:T
14074117	chr10:14074117:T:A
14074428	chr10:14074428:G:T
14074820	chr10:14074820:A:T
14074889	chr10:14074889:C:T
14075085	chr10:14075085:G:A
14075129	chr10:14075129:T:A
14075155	chr10:14075155:T:A
14075431	chr10:14075431:T:C
14075471	chr10:14075471:A:G
14075491	chr10:14075491:T:C
14075819	chr10:14075819:A:C
14076316	chr10:14076316:C:A
14076354	chr10:14076354:A:T
14076437	chr10:14076437:G:A
14076514	chr10:14076514:C:G
14076554	chr10:14076554:C:T
14076565	chr10:14076565:G:A
14076608	chr10:14076608:C:G
14076623	chr10:14076623:G:C
14076708	chr10:14076708:C:T
14076727	chr10:14076727:A:T
14077003	chr10:14077003:A:G
14077129	chr10:14077129:A:G
14077210	chr10:14077210:C:T
14077329	chr10:14077329:T:A
14077437	chr10:14077437:T:G
14077520	chr10:14077520:G:A
14077555	chr10:14077555:T:A
14077721	chr10:14077721:G:T
14078119	chr10:14078119:G:A
14078335	chr10:14078335:G:A
14078394	chr10:14078394:C:T
14078450	chr10:14078450:A:G
14078660	chr10:14078660:G:C
14078835	chr10:14078835:G:A
14079847	chr10:14079847:T:C
14080010	chr10:14080010:A:G
14080034	chr10:14080034:T:A
14080172	chr10:14080172:A:C
14080407	chr10:14080407:G:A
14080458	chr10:14080458:A:G
14080645	chr10:14080645:G:A
14080867	chr10:14080867:G:A
14080962	chr10:14080962:A:C
14081237	chr10:14081237:G:A
14081339	chr10:14081339:G:A
14081358	chr10:14081358:G:A
14081478	chr10:14081478:A:G
14081616	chr10:14081616:C:T
14081824	chr10:14081824:C:A
14081832	chr10:14081832:G:A
14081986	chr10:14081986:C:T
14082063	chr10:14082063:T:C
14082080	chr10:14082080:T:C
14082243	chr10:14082243:G:A
14082288	chr10:14082288:G:A
14082467	chr10:14082467:T:C
14082625	chr10:14082625:C:T
14082647	chr10:14082647:G:A
14083253	chr10:14083253:C:T
14084114	chr10:14084114:T:C
14084190	chr10:14084190:G:A
14084196	chr10:14084196:G:T
14084467	chr10:14084467:A:G
14084584	chr10:14084584:C:T
14084621	chr10:14084621:A:G
14084789	chr10:14084789:C:T
14085141	chr10:14085141:CA:C
14085202	chr10:14085202:T:C
14085416	chr10:14085416:T:C
14085553	chr10:14085553:T:C
14085726	chr10:14085726:C:G
14086043	chr10:14086043:A:G
14086459	chr10:14086459:A:C
14086474	chr10:14086474:C:T
14087379	chr10:14087379:T:C
14087413	chr10:14087413:T:G
14087852	chr10:14087852:T:C
14087909	chr10:14087909:G:C
14087959	chr10:14087959:G:T
14088288	chr10:14088288:A:C
14088632	chr10:14088632:A:G
14088636	chr10:14088636:C:T
14089741	chr10:14089741:C:T
14089762	chr10:14089762:G:A
14089813	chr10:14089813:A:C
14089999	chr10:14089999:A:G
14090643	chr10:14090643:G:A
14090732	chr10:14090732:T:C
14090835	chr10:14090835:AT:A
14091021	chr10:14091021:C:G
14091345	chr10:14091345:G:T
14091419	chr10:14091419:G:GT
14091495	chr10:14091495:G:A
14091503	chr10:14091503:A:G
14091514	chr10:14091514:A:T
14091577	chr10:14091577:G:T
14091959	chr10:14091959:T:C
14091972	chr10:14091972:T:C
14092191	chr10:14092191:TG:T
14092196	chr10:14092196:C:T
14092268	chr10:14092268:T:C
14092315	chr10:14092315:A:C
14092563	chr10:14092563:G:A
14092827	chr10:14092827:G:T
14093022	chr10:14093022:C:T
14093121	chr10:14093121:G:A
14093176	chr10:14093176:G:A
14093295	chr10:14093295:G:A
14093429	chr10:14093429:G:C
14093611	chr10:14093611:T:C
14093702	chr10:14093702:C:G
14093810	chr10:14093810:C:T
14094231	chr10:14094231:G:A
14094292	chr10:14094292:G:A
14094622	chr10:14094622:G:A
14094702	chr10:14094702:T:C
14094837	chr10:14094837:T:C
14094879	chr10:14094879:G:A
14095085	chr10:14095085:A:G
14095261	chr10:14095261:T:C
14095338	chr10:14095338:G:A
14095679	chr10:14095679:A:G
14095811	chr10:14095811:A:G
14095889	chr10:14095889:C:T
14096029	chr10:14096029:T:C
14096231	chr10:14096231:A:G
14096232	chr10:14096232:T:C
14096440	chr10:14096440:G:A
14096609	chr10:14096609:A:G
14096613	chr10:14096613:A:T
14096932	chr10:14096932:C:T
14097334	chr10:14097334:C:A
14097528	chr10:14097528:G:A
14097716	chr10:14097716:G:T
14098703	chr10:14098703:C:T
14098739	chr10:14098739:G:A
14099441	chr10:14099441:T:C
14099566	chr10:14099566:G:A
14100015	chr10:14100015:A:C
14100349	chr10:14100349:A:C
14100443	chr10:14100443:C:A
14100554	chr10:14100554:T:C
14100603	chr10:14100603:G:A
14100899	chr10:14100899:A:G
14101245	chr10:14101245:C:T
14101464	chr10:14101464:G:A
14101526	chr10:14101526:T:C
14101637	chr10:14101637:T:G
14101972	chr10:14101972:T:A
14102110	chr10:14102110:A:G
14102161	chr10:14102161:G:A
14102203	chr10:14102203:C:A
14102265	chr10:14102265:G:A
14102395	chr10:14102395:C:T
14102458	chr10:14102458:C:T
14102546	chr10:14102546:C:T
14102750	chr10:14102750:T:C
14102789	chr10:14102789:C:T
14103044	chr10:14103044:A:G
14103206	chr10:14103206:A:G
14103487	chr10:14103487:C:T
14103515	chr10:14103515:C:T
14104001	chr10:14104001:G:A
14104002	chr10:14104002:G:T
14104092	chr10:14104092:A:T
14104271	chr10:14104271:C:T
14104274	chr10:14104274:T:C
14104433	chr10:14104433:C:T
14104450	chr10:14104450:T:A
14104550	chr10:14104550:G:A
14104693	chr10:14104693:G:C
14104781	chr10:14104781:C:T
14105051	chr10:14105051:A:T
14105217	chr10:14105217:A:G
14105296	chr10:14105296:C:T
14105408	chr10:14105408:C:CAAAAATA
14105429	chr10:14105429:A:G
14105575	chr10:14105575:T:C
14105683	chr10:14105683:T:G
14105693	chr10:14105693:G:A
14105709	chr10:14105709:T:C
14105753	chr10:14105753:A:G
14105867	chr10:14105867:C:T
14106036	chr10:14106036:C:G
14106062	chr10:14106062:A:G
14106148	chr10:14106148:C:A
14106295	chr10:14106295:C:A
14106339	chr10:14106339:G:C
14106366	chr10:14106366:G:A
14106482	chr10:14106482:T:C
14106768	chr10:14106768:C:T
14106797	chr10:14106797:T:C
14106861	chr10:14106861:T:C
14107014	chr10:14107014:C:A
14107704	chr10:14107704:T:C
14108177	chr10:14108177:T:A
14108277	chr10:14108277:C:T
14108677	chr10:14108677:T:C
14108718	chr10:14108718:T:C
14108970	chr10:14108970:C:G
14108996	chr10:14108996:T:C
14109003	chr10:14109003:T:C
14109173	chr10:14109173:A:G
14109278	chr10:14109278:A:C
14109504	chr10:14109504:G:A
14109781	chr10:14109781:G:A
14109915	chr10:14109915:C:G
14110241	chr10:14110241:C:T
14110409	chr10:14110409:C:T
14110410	chr10:14110410:G:A
14110440	chr10:14110440:T:G
14110719	chr10:14110719:C:T
14110856	chr10:14110856:G:A
14111012	chr10:14111012:A:G
14111083	chr10:14111083:C:T
14111301	chr10:14111301:C:T
14111309	chr10:14111309:G:A
14111319	chr10:14111319:T:C
14111323	chr10:14111323:G:T
14111324	chr10:14111324:CT:C
14111612	chr10:14111612:A:G
14111832	chr10:14111832:T:C
14112035	chr10:14112035:A:G
14112214	chr10:14112214:A:G
14112372	chr10:14112372:A:G
14112553	chr10:14112553:T:C
14112586	chr10:14112586:C:T
14112620	chr10:14112620:G:A
14112887	chr10:14112887:C:T
14113042	chr10:14113042:G:A
14113432	chr10:14113432:G:C
14113767	chr10:14113767:A:T
14113774	chr10:14113774:G:A
14113919	chr10:14113919:T:C
14114206	chr10:14114206:C:T
14114680	chr10:14114680:A:C
14115262	chr10:14115262:G:A
14115468	chr10:14115468:A:G
14116127	chr10:14116127:C:T
14116189	chr10:14116189:T:C
14116918	chr10:14116918:G:GT
14117079	chr10:14117079:G:A
14117563	chr10:14117563:A:T
14117619	chr10:14117619:A:C
14117776	chr10:14117776:G:A
14117790	chr10:14117790:A:G
14117805	chr10:14117805:T:G
14117937	chr10:14117937:C:T
14118001	chr10:14118001:C:T
14118295	chr10:14118295:C:T
14118296	chr10:14118296:G:A
14118336	chr10:14118336:G:A
14118483	chr10:14118483:G:A
14118577	chr10:14118577:G:A
14118771	chr10:14118771:A:C
14119206	chr10:14119206:C:G
14119371	chr10:14119371:G:A
14119395	chr10:14119395:C:T
14119404	chr10:14119404:G:A
14119484	chr10:14119484:C:G
14119558	chr10:14119558:A:G
14120232	chr10:14120232:T:C
14120248	chr10:14120248:T:G
14120323	chr10:14120323:T:C
14120746	chr10:14120746:G:A
14120786	chr10:14120786:AG:A
14121008	chr10:14121008:A:G
14121017	chr10:14121017:C:A
14121233	chr10:14121233:T:A
14121237	chr10:14121237:G:A
14121475	chr10:14121475:T:G
14121544	chr10:14121544:A:G
14121578	chr10:14121578:G:A
14121649	chr10:14121649:C:T
14121943	chr10:14121943:G:T
14122338	chr10:14122338:G:A
14122715	chr10:14122715:T:C
14122746	chr10:14122746:C:T
14122972	chr10:14122972:A:G
14123048	chr10:14123048:A:G
14123080	chr10:14123080:A:C
14123167	chr10:14123167:A:G
14123245	chr10:14123245:C:T
14123412	chr10:14123412:G:C
14124166	chr10:14124166:A:T
14124553	chr10:14124553:G:C
14124746	chr10:14124746:T:C
14124762	chr10:14124762:G:T
14124990	chr10:14124990:C:T
14125061	chr10:14125061:G:A
14125152	chr10:14125152:C:T
14125266	chr10:14125266:G:A
14125271	chr10:14125271:C:T
14125648	chr10:14125648:G:A
14125757	chr10:14125757:A:ACG
14125843	chr10:14125843:C:T
14125851	chr10:14125851:A:G
14125901	chr10:14125901:AAAACAGGGTACAACACAGTATGATAG:A
14126049	chr10:14126049:G:A
14126097	chr10:14126097:A:G
14126117	chr10:14126117:A:G
14126121	chr10:14126121:T:C
14126144	chr10:14126144:C:T
14126145	chr10:14126145:T:C
14126151	chr10:14126151:A:G
14126183	chr10:14126183:T:C
14126277	chr10:14126277:T:C
14126293	chr10:14126293:T:C
14126363	chr10:14126363:G:C
14126512	chr10:14126512:C:T
14126792	chr10:14126792:G:A
14126799	chr10:14126799:T:G
14126804	chr10:14126804:G:A
14126805	chr10:14126805:G:A
14126831	chr10:14126831:TCAGGGAAAAAATGTGTAC:T
14127003	chr10:14127003:C:A
14127318	chr10:14127318:T:C
14127525	chr10:14127525:T:C
14128164	chr10:14128164:T:C
14128280	chr10:14128280:A:G
14128296	chr10:14128296:G:T
14128307	chr10:14128307:T:C
14128334	chr10:14128334:G:C
14128342	chr10:14128342:G:A
14128362	chr10:14128362:A:G
14128404	chr10:14128404:T:C
14128560	chr10:14128560:C:T
14128627	chr10:14128627:G:A
14128886	chr10:14128886:A:T
14129160	chr10:14129160:T:A
14129276	chr10:14129276:T:G
14129353	chr10:14129353:A:G
14129549	chr10:14129549:C:T
14130032	chr10:14130032:T:G
14130049	chr10:14130049:C:T
14130093	chr10:14130093:C:G
14130258	chr10:14130258:A:G
14130285	chr10:14130285:T:A
14130287	chr10:14130287:G:T
14130337	chr10:14130337:T:G
14130458	chr10:14130458:T:C
14130495	chr10:14130495:C:T
14130635	chr10:14130635:C:T
14131061	chr10:14131061:C:G
14131076	chr10:14131076:C:T
14131118	chr10:14131118:G:T
14131131	chr10:14131131:T:C
14131224	chr10:14131224:C:T
14131299	chr10:14131299:A:G
14131364	chr10:14131364:G:A
14131590	chr10:14131590:A:G
14131659	chr10:14131659:T:C
14131709	chr10:14131709:G:A
14131789	chr10:14131789:C:T
14132165	chr10:14132165:G:A
14132922	chr10:14132922:T:C
14133005	chr10:14133005:A:G
14133136	chr10:14133136:A:G
14133242	chr10:14133242:A:G
14133427	chr10:14133427:A:G
14133724	chr10:14133724:AC:A
14133917	chr10:14133917:T:G
14134464	chr10:14134464:C:T
14134476	chr10:14134476:T:C
14134548	chr10:14134548:TG:T
14134607	chr10:14134607:G:A
14134987	chr10:14134987:A:T
14135352	chr10:14135352:G:T
14135569	chr10:14135569:T:G
14135837	chr10:14135837:G:A
14135929	chr10:14135929:T:C
14136145	chr10:14136145:G:C
14136192	chr10:14136192:G:A
14136846	chr10:14136846:G:A
14136905	chr10:14136905:T:G
14136921	chr10:14136921:C:T
14136930	chr10:14136930:G:A
14137428	chr10:14137428:A:G
14137475	chr10:14137475:C:A
14137590	chr10:14137590:A:G
14137697	chr10:14137697:G:A
14137726	chr10:14137726:T:C
14137780	chr10:14137780:T:C
14137809	chr10:14137809:G:C
14137843	chr10:14137843:T:C
14137975	chr10:14137975:A:G
14138017	chr10:14138017:G:T
14138021	chr10:14138021:G:C
14138082	chr10:14138082:T:C
14138204	chr10:14138204:C:T
14138237	chr10:14138237:G:A
14138485	chr10:14138485:A:G
14138632	chr10:14138632:C:T
14138709	chr10:14138709:G:A
14139731	chr10:14139731:T:C
14139852	chr10:14139852:T:G
14140046	chr10:14140046:A:G
14140900	chr10:14140900:G:A
14140926	chr10:14140926:A:G
14141106	chr10:14141106:T:C
14141161	chr10:14141161:G:A
14141372	chr10:14141372:T:C
14141549	chr10:14141549:T:C
14141581	chr10:14141581:A:AC
14141814	chr10:14141814:CAT:C
14141826	chr10:14141826:T:C
14141899	chr10:14141899:C:T
14141926	chr10:14141926:G:C
14142147	chr10:14142147:A:G
14142178	chr10:14142178:T:C
14142487	chr10:14142487:A:T
14142559	chr10:14142559:A:G
14143124	chr10:14143124:C:T
14143130	chr10:14143130:C:T
14143181	chr10:14143181:G:A
14143252	chr10:14143252:G:A
14143476	chr10:14143476:T:C
14143805	chr10:14143805:G:T
14144039	chr10:14144039:T:C
14144140	chr10:14144140:T:C
14144774	chr10:14144774:G:A
14145019	chr10:14145019:G:A
14145140	chr10:14145140:A:G
14145143	chr10:14145143:C:T
14145219	chr10:14145219:A:G
14145370	chr10:14145370:C:A
14146624	chr10:14146624:CCTGA:C
14147615	chr10:14147615:G:T
14147618	chr10:14147618:C:T
14147736	chr10:14147736:G:A
14147921	chr10:14147921:T:C
14148040	chr10:14148040:T:C
14148101	chr10:14148101:T:C
14148202	chr10:14148202:A:G
14148553	chr10:14148553:G:A
14148606	chr10:14148606:A:G
14148815	chr10:14148815:C:T
14148893	chr10:14148893:A:C
14148957	chr10:14148957:C:T
14149026	chr10:14149026:C:G
14149095	chr10:14149095:A:G
14149290	chr10:14149290:G:A
14149554	chr10:14149554:G:A
14149614	chr10:14149614:C:T
14150071	chr10:14150071:A:C
14150217	chr10:14150217:G:C
14150797	chr10:14150797:C:T
14150807	chr10:14150807:A:G
14151005	chr10:14151005:T:G
14151433	chr10:14151433:G:A
14151545	chr10:14151545:A:G
14151684	chr10:14151684:T:C
14151779	chr10:14151779:G:A
14151900	chr10:14151900:G:A
14152388	chr10:14152388:A:G
14152607	chr10:14152607:G:A
14153312	chr10:14153312:T:C
14153431	chr10:14153431:C:CT
14153688	chr10:14153688:C:T
14153923	chr10:14153923:G:C
14153976	chr10:14153976:G:GCCATGAC
14154057	chr10:14154057:C:T
14154196	chr10:14154196:G:A
14154461	chr10:14154461:G:C
14154781	chr10:14154781:C:T
14154783	chr10:14154783:T:C
14154887	chr10:14154887:T:C
14154911	chr10:14154911:T:C
14154923	chr10:14154923:C:T
14154964	chr10:14154964:G:A
14155071	chr10:14155071:T:C
14155159	chr10:14155159:G:T
14155317	chr10:14155317:C:A
14155523	chr10:14155523:A:G
14155643	chr10:14155643:C:T
14156381	chr10:14156381:T:C
14156965	chr10:14156965:T:C
14157082	chr10:14157082:T:A
14157240	chr10:14157240:A:G
14157458	chr10:14157458:T:C
14158110	chr10:14158110:T:C
14158486	chr10:14158486:G:A
14158527	chr10:14158527:G:A
14158765	chr10:14158765:G:A
14158918	chr10:14158918:GA:G
14158932	chr10:14158932:A:G
14159052	chr10:14159052:C:T
14159071	chr10:14159071:G:A
14159226	chr10:14159226:C:T
14159340	chr10:14159340:A:G
14159974	chr10:14159974:T:C
14160153	chr10:14160153:A:G
14160286	chr10:14160286:C:A
14160653	chr10:14160653:A:C
14160800	chr10:14160800:C:T
14160976	chr10:14160976:G:A
14161011	chr10:14161011:G:C
14161489	chr10:14161489:T:TA
14161623	chr10:14161623:G:C
14162004	chr10:14162004:C:T
14162325	chr10:14162325:T:C
14163206	chr10:14163206:T:C
14163250	chr10:14163250:T:C
14163664	chr10:14163664:C:T
14163747	chr10:14163747:G:A
14163754	chr10:14163754:A:G
14163862	chr10:14163862:T:G
14164099	chr10:14164099:C:T
14164272	chr10:14164272:C:T
14164888	chr10:14164888:T:C
14165097	chr10:14165097:T:C
14165142	chr10:14165142:A:C
14165274	chr10:14165274:A:C
14165431	chr10:14165431:A:C
14165578	chr10:14165578:A:G
14165780	chr10:14165780:G:A
14165916	chr10:14165916:T:G
14166049	chr10:14166049:G:A
14166522	chr10:14166522:A:G
14166589	chr10:14166589:T:C
14166612	chr10:14166612:T:C
14166710	chr10:14166710:G:A
14166715	chr10:14166715:G:A
14167665	chr10:14167665:G:A
14167672	chr10:14167672:C:G
14167867	chr10:14167867:C:T
14167914	chr10:14167914:A:G
14168486	chr10:14168486:T:G
14168788	chr10:14168788:G:C
14169305	chr10:14169305:C:T
14170067	chr10:14170067:T:C
14170231	chr10:14170231:T:C
14170563	chr10:14170563:T:C
14170897	chr10:14170897:TAC:T
14170926	chr10:14170926:A:G
14171502	chr10:14171502:T:G
14171697	chr10:14171697:C:T
14172072	chr10:14172072:G:T
14172131	chr10:14172131:A:G
14172406	chr10:14172406:A:G
14172496	chr10:14172496:A:G
14172911	chr10:14172911:G:C
14173183	chr10:14173183:G:A
14173297	chr10:14173297:A:G
14173353	chr10:14173353:GAAC:G
14173491	chr10:14173491:C:T
14173495	chr10:14173495:C:T
14173539	chr10:14173539:C:G
14173691	chr10:14173691:A:G
14173699	chr10:14173699:G:A
14174163	chr10:14174163:G:C
14174413	chr10:14174413:T:A
14174415	chr10:14174415:A:C
14174608	chr10:14174608:G:A
14174621	chr10:14174621:T:C
14174659	chr10:14174659:GAAAGCTGA:G
14174676	chr10:14174676:T:C
14174952	chr10:14174952:C:A
14175171	chr10:14175171:T:C
14175263	chr10:14175263:C:T
14175320	chr10:14175320:A:G
14175864	chr10:14175864:T:C
14176903	chr10:14176903:T:C
14177426	chr10:14177426:G:A
14177575	chr10:14177575:C:T
14177671	chr10:14177671:T:G
14177862	chr10:14177862:A:G
14178381	chr10:14178381:G:C
14178577	chr10:14178577:G:A
14178944	chr10:14178944:G:A
14179158	chr10:14179158:C:T
14179358	chr10:14179358:A:G
14179395	chr10:14179395:T:G
14179687	chr10:14179687:T:C
14179914	chr10:14179914:G:C
14180041	chr10:14180041:C:A
14180451	chr10:14180451:T:C
14180629	chr10:14180629:G:A
14180669	chr10:14180669:A:G
14181255	chr10:14181255:G:C
14181373	chr10:14181373:C:T
14181609	chr10:14181609:A:G
14181737	chr10:14181737:C:A
14181779	chr10:14181779:T:C
14182048	chr10:14182048:C:A
14182102	chr10:14182102:C:A
14182146	chr10:14182146:T:C
14182660	chr10:14182660:T:C
14182892	chr10:14182892:C:T
14182972	chr10:14182972:G:A
14183270	chr10:14183270:T:C
14184482	chr10:14184482:CTATTA:C
14184653	chr10:14184653:G:A
14184969	chr10:14184969:CA:C
14185114	chr10:14185114:G:A
14185246	chr10:14185246:G:C
14185650	chr10:14185650:C:T
14185686	chr10:14185686:A:G
14185757	chr10:14185757:G:C
14185804	chr10:14185804:G:A
14185846	chr10:14185846:G:A
14185848	chr10:14185848:C:T
14185909	chr10:14185909:G:T
14186070	chr10:14186070:A:T
14186400	chr10:14186400:C:T
14186777	chr10:14186777:T:C
14187199	chr10:14187199:C:G
14187654	chr10:14187654:G:A
14187811	chr10:14187811:G:T
14188344	chr10:14188344:A:G
14188390	chr10:14188390:A:G
14188472	chr10:14188472:C:T
14188659	chr10:14188659:C:G
14188892	chr10:14188892:C:T
14188893	chr10:14188893:G:A
14189230	chr10:14189230:A:T
14189246	chr10:14189246:T:C
14189809	chr10:14189809:T:G
14189828	chr10:14189828:A:G
14189870	chr10:14189870:C:T
14190002	chr10:14190002:T:C
14190100	chr10:14190100:C:G
14190131	chr10:14190131:C:G
14190325	chr10:14190325:G:A
14190353	chr10:14190353:C:T
14190541	chr10:14190541:T:A
14190840	chr10:14190840:T:C
14190877	chr10:14190877:C:T
14191061	chr10:14191061:T:G
14191342	chr10:14191342:G:A
14191448	chr10:14191448:G:A
14191609	chr10:14191609:A:G
14191640	chr10:14191640:C:T
14192044	chr10:14192044:G:C
14192234	chr10:14192234:T:G
14192896	chr10:14192896:G:A
14193473	chr10:14193473:C:CA
14193560	chr10:14193560:A:C
14194265	chr10:14194265:C:G
14194594	chr10:14194594:C:G
14194829	chr10:14194829:C:T
14194971	chr10:14194971:G:T
14195082	chr10:14195082:T:A
14195443	chr10:14195443:A:T
14195504	chr10:14195504:C:T
14195548	chr10:14195548:T:C
14195630	chr10:14195630:G:A
14195655	chr10:14195655:T:C
14195839	chr10:14195839:G:A
14195893	chr10:14195893:C:T
14195919	chr10:14195919:G:A
14196028	chr10:14196028:T:A
14196458	chr10:14196458:T:G
14196537	chr10:14196537:T:A
14196658	chr10:14196658:G:A
14196957	chr10:14196957:A:G
14197022	chr10:14197022:A:G
14197486	chr10:14197486:G:A
14197543	chr10:14197543:C:T
14198310	chr10:14198310:G:T
14198428	chr10:14198428:G:A
14198699	chr10:14198699:A:G
14198901	chr10:14198901:A:G
14199690	chr10:14199690:T:C
14199754	chr10:14199754:TTTAATC:T
14200069	chr10:14200069:C:A
14200152	chr10:14200152:C:T
14200345	chr10:14200345:G:A
14201132	chr10:14201132:G:A
14201481	chr10:14201481:A:G
14201554	chr10:14201554:C:G
14202166	chr10:14202166:G:T
14202181	chr10:14202181:T:C
14202257	chr10:14202257:C:T
14202488	chr10:14202488:G:A
14202691	chr10:14202691:G:A
14203048	chr10:14203048:C:T
14203212	chr10:14203212:T:G
14203366	chr10:14203366:G:C
14203965	chr10:14203965:A:C
14204237	chr10:14204237:CTTG:C
14204487	chr10:14204487:A:G
14205221	chr10:14205221:A:G
14205324	chr10:14205324:C:T
14206049	chr10:14206049:G:A
14206184	chr10:14206184:G:A
14206216	chr10:14206216:C:G
14206279	chr10:14206279:C:G
14206346	chr10:14206346:A:G
14206445	chr10:14206445:A:C
14207405	chr10:14207405:A:G
14207418	chr10:14207418:C:T
14207989	chr10:14207989:T:G
14208557	chr10:14208557:T:C
14208714	chr10:14208714:A:G
14209075	chr10:14209075:G:A
14209103	chr10:14209103:T:C
14209406	chr10:14209406:G:A
14209551	chr10:14209551:C:A
14209682	chr10:14209682:T:C
14209699	chr10:14209699:C:T
14209893	chr10:14209893:A:G
14209984	chr10:14209984:A:G
14210005	chr10:14210005:A:G
14210226	chr10:14210226:G:A
14210335	chr10:14210335:G:A
14210657	chr10:14210657:G:A
14210929	chr10:14210929:G:A
14211335	chr10:14211335:T:A
14211672	chr10:14211672:A:T
14211743	chr10:14211743:G:A
14211784	chr10:14211784:A:G
14211940	chr10:14211940:G:T
14212156	chr10:14212156:C:T
14212279	chr10:14212279:T:G
14212404	chr10:14212404:G:A
14212947	chr10:14212947:G:C
14212974	chr10:14212974:C:T
14213051	chr10:14213051:A:G
14213079	chr10:14213079:A:T
14213177	chr10:14213177:C:G
14213197	chr10:14213197:T:C
14213454	chr10:14213454:G:T
14213613	chr10:14213613:T:C
14213837	chr10:14213837:T:A
14213973	chr10:14213973:G:A
14213980	chr10:14213980:T:G
14214026	chr10:14214026:C:T
14214047	chr10:14214047:C:T
14214064	chr10:14214064:C:T
14214271	chr10:14214271:C:G
14214364	chr10:14214364:C:T
14214695	chr10:14214695:A:G
14214699	chr10:14214699:A:T
14215030	chr10:14215030:T:A
14215295	chr10:14215295:A:T
14215362	chr10:14215362:T:C
14215518	chr10:14215518:G:A
14216279	chr10:14216279:G:A
14216637	chr10:14216637:C:T
14216666	chr10:14216666:C:T
14216702	chr10:14216702:T:C
14217044	chr10:14217044:A:G
14217110	chr10:14217110:C:T
14217174	chr10:14217174:G:A
14217448	chr10:14217448:G:A
14217454	chr10:14217454:G:C
14217893	chr10:14217893:C:G
14218190	chr10:14218190:CTGTT:C
14218239	chr10:14218239:T:C
14218501	chr10:14218501:A:G
14219589	chr10:14219589:C:T
14219689	chr10:14219689:T:C
14220020	chr10:14220020:G:A
14220439	chr10:14220439:C:A
14220622	chr10:14220622:G:A
14220937	chr10:14220937:T:C
14220949	chr10:14220949:C:G
14221584	chr10:14221584:A:G
14221588	chr10:14221588:C:T
14221913	chr10:14221913:T:C
14222004	chr10:14222004:C:T
14222170	chr10:14222170:A:T
14222731	chr10:14222731:A:G
14222772	chr10:14222772:G:A
14222947	chr10:14222947:G:A
14223265	chr10:14223265:T:C
14223657	chr10:14223657:T:C
14223884	chr10:14223884:T:C
14224086	chr10:14224086:A:G
14224418	chr10:14224418:T:G
14224575	chr10:14224575:T:A
14224576	chr10:14224576:T:A
14224954	chr10:14224954:A:G
14225019	chr10:14225019:T:G
14225292	chr10:14225292:G:T
14225683	chr10:14225683:C:T
14225833	chr10:14225833:T:C
14225963	chr10:14225963:T:A
14225964	chr10:14225964:G:A
14226167	chr10:14226167:A:T
14226194	chr10:14226194:T:G
14226624	chr10:14226624:T:A
14226922	chr10:14226922:A:T
14227543	chr10:14227543:T:C
14227757	chr10:14227757:G:A
14228032	chr10:14228032:C:G
14228740	chr10:14228740:T:C
14228966	chr10:14228966:A:G
14229666	chr10:14229666:C:T
14229831	chr10:14229831:C:T
14229874	chr10:14229874:T:G
14230084	chr10:14230084:C:T
14230132	chr10:14230132:G:GCAAC
14230309	chr10:14230309:T:C
14230492	chr10:14230492:T:C
14230574	chr10:14230574:T:C
14230680	chr10:14230680:C:T
14230958	chr10:14230958:G:A
14231076	chr10:14231076:A:G
14231165	chr10:14231165:T:C
14231337	chr10:14231337:C:A
14231447	chr10:14231447:C:A
14231536	chr10:14231536:C:T
14231579	chr10:14231579:C:T
14231582	chr10:14231582:T:G
14231589	chr10:14231589:G:A
14231641	chr10:14231641:C:T
14231705	chr10:14231705:T:C
14231782	chr10:14231782:G:A
14231818	chr10:14231818:G:A
14232109	chr10:14232109:T:C
14232254	chr10:14232254:T:A
14232477	chr10:14232477:A:G
14232497	chr10:14232497:G:A
14232731	chr10:14232731:T:G
14232741	chr10:14232741:T:C
14232752	chr10:14232752:C:T
14233159	chr10:14233159:A:G
14233297	chr10:14233297:C:T
14233417	chr10:14233417:CA:C
14233604	chr10:14233604:T:C
14233619	chr10:14233619:A:T
14233727	chr10:14233727:A:G
14233856	chr10:14233856:T:C
14234268	chr10:14234268:T:C
14234341	chr10:14234341:C:G
14234445	chr10:14234445:G:A
14234467	chr10:14234467:C:T
14234665	chr10:14234665:T:C
14234707	chr10:14234707:TA:T
14234938	chr10:14234938:A:C
14235106	chr10:14235106:T:C
14235218	chr10:14235218:C:T
14235235	chr10:14235235:C:T
14235361	chr10:14235361:T:G
14235402	chr10:14235402:T:C
14235522	chr10:14235522:T:G
14235869	chr10:14235869:T:C
14235979	chr10:14235979:T:C
14236057	chr10:14236057:C:T
14236131	chr10:14236131:C:A
14236239	chr10:14236239:G:A
14236269	chr10:14236269:T:C
14236372	chr10:14236372:T:C
14236501	chr10:14236501:T:C
14237298	chr10:14237298:G:A
14237356	chr10:14237356:T:A
14237537	chr10:14237537:G:A
14237900	chr10:14237900:G:A
14238031	chr10:14238031:T:A
14238292	chr10:14238292:T:G
14238590	chr10:14238590:T:C
14238614	chr10:14238614:C:T
14238931	chr10:14238931:C:G
14239025	chr10:14239025:C:T
14239767	chr10:14239767:G:C
14239830	chr10:14239830:G:A
14240288	chr10:14240288:G:A
14240524	chr10:14240524:T:G
14240768	chr10:14240768:T:C
14240825	chr10:14240825:T:C
14240994	chr10:14240994:A:G
14241015	chr10:14241015:T:G
14241399	chr10:14241399:T:C
14241476	chr10:14241476:G:C
14241613	chr10:14241613:A:G
14241662	chr10:14241662:A:G
14242090	chr10:14242090:T:C
14242220	chr10:14242220:A:G
14242277	chr10:14242277:C:T
14242298	chr10:14242298:G:A
14242446	chr10:14242446:T:G
14242475	chr10:14242475:G:A
14242533	chr10:14242533:A:G
14242607	chr10:14242607:A:G
14242695	chr10:14242695:C:T
14242882	chr10:14242882:A:G
14243196	chr10:14243196:G:A
14243289	chr10:14243289:G:C
14243369	chr10:14243369:A:C
14243422	chr10:14243422:A:G
14243546	chr10:14243546:C:T
14243645	chr10:14243645:A:T
14243914	chr10:14243914:T:C
14244068	chr10:14244068:T:C
14244535	chr10:14244535:A:T
14244536	chr10:14244536:T:C
14244607	chr10:14244607:C:T
14245154	chr10:14245154:T:C
14245349	chr10:14245349:A:C
14245387	chr10:14245387:T:A
14245507	chr10:14245507:T:A
14246262	chr10:14246262:CAAG:C
14246427	chr10:14246427:T:C
14246653	chr10:14246653:G:A
14248296	chr10:14248296:A:C
14248639	chr10:14248639:TC:T
14248727	chr10:14248727:G:T
14249385	chr10:14249385:G:T
14249454	chr10:14249454:G:C
14249736	chr10:14249736:G:A
14249862	chr10:14249862:A:G
14250110	chr10:14250110:G:A
14250288	chr10:14250288:C:A
14250334	chr10:14250334:T:A
14250484	chr10:14250484:G:A
14250547	chr10:14250547:T:C
14250633	chr10:14250633:T:A
14250735	chr10:14250735:C:T
14250872	chr10:14250872:G:A
14251070	chr10:14251070:A:G
14251125	chr10:14251125:T:C
14251130	chr10:14251130:C:A
14251278	chr10:14251278:T:A
14251510	chr10:14251510:T:C
14251526	chr10:14251526:C:T
14251566	chr10:14251566:T:C
14251575	chr10:14251575:C:T
14252424	chr10:14252424:G:T
14252514	chr10:14252514:G:T
14252933	chr10:14252933:T:C
14252999	chr10:14252999:A:G
14253246	chr10:14253246:T:C
14253302	chr10:14253302:T:G
14253594	chr10:14253594:T:C
14253618	chr10:14253618:A:G
14253769	chr10:14253769:T:C
14254154	chr10:14254154:C:T
14254394	chr10:14254394:G:A
14255518	chr10:14255518:G:A
14255543	chr10:14255543:G:T
14255630	chr10:14255630:G:A
14256423	chr10:14256423:C:T
14256446	chr10:14256446:T:C
14256705	chr10:14256705:G:A
14257067	chr10:14257067:A:G
14257502	chr10:14257502:A:C
14257519	chr10:14257519:T:C
14257668	chr10:14257668:G:A
14258030	chr10:14258030:C:T
14258934	chr10:14258934:A:C
14258982	chr10:14258982:G:A
14259271	chr10:14259271:T:C
14259388	chr10:14259388:T:C
14260167	chr10:14260167:G:A
14260285	chr10:14260285:G:C
14260558	chr10:14260558:C:A
14260625	chr10:14260625:T:A
14260950	chr10:14260950:T:C
14261075	chr10:14261075:AG:A
14261781	chr10:14261781:A:G
14262183	chr10:14262183:C:T
14262255	chr10:14262255:C:T
14262256	chr10:14262256:G:A
14262283	chr10:14262283:C:T
14262350	chr10:14262350:G:A
14262847	chr10:14262847:C:T
14263022	chr10:14263022:T:C
14263269	chr10:14263269:G:A
14263454	chr10:14263454:G:A
14263545	chr10:14263545:C:T
14263895	chr10:14263895:T:C
14263900	chr10:14263900:A:G
14264079	chr10:14264079:T:C
14264411	chr10:14264411:A:G
14264485	chr10:14264485:A:T
14264506	chr10:14264506:G:T
14264667	chr10:14264667:T:C
14264793	chr10:14264793:T:C
14264895	chr10:14264895:C:A
14264957	chr10:14264957:T:A
14265024	chr10:14265024:C:T
14265062	chr10:14265062:G:A
14265455	chr10:14265455:T:C
14265462	chr10:14265462:T:C
14265674	chr10:14265674:A:C
14265913	chr10:14265913:T:C
14266189	chr10:14266189:A:G
14266294	chr10:14266294:G:A
14266375	chr10:14266375:A:G
14266550	chr10:14266550:TCACA:T
14266843	chr10:14266843:C:A
14267061	chr10:14267061:A:G
14267223	chr10:14267223:T:C
14267727	chr10:14267727:T:G
14267732	chr10:14267732:G:A
14268000	chr10:14268000:A:G
14268030	chr10:14268030:T:C
14268050	chr10:14268050:A:G
14268661	chr10:14268661:C:T
14268696	chr10:14268696:C:T
14268701	chr10:14268701:C:T
14269083	chr10:14269083:T:C
14269274	chr10:14269274:G:T
14269327	chr10:14269327:C:T
14269354	chr10:14269354:C:T
14269417	chr10:14269417:T:A
14269541	chr10:14269541:A:T
14269684	chr10:14269684:A:C
14269703	chr10:14269703:C:A
14269837	chr10:14269837:A:G
14269871	chr10:14269871:C:A
14270250	chr10:14270250:T:C
14270260	chr10:14270260:C:G
14270324	chr10:14270324:T:C
14270717	chr10:14270717:T:C
14271056	chr10:14271056:A:C
14271518	chr10:14271518:G:A
14272249	chr10:14272249:C:T
14272295	chr10:14272295:C:T
14272645	chr10:14272645:C:T
14272685	chr10:14272685:T:C
14272831	chr10:14272831:G:A
14272927	chr10:14272927:G:A
14272982	chr10:14272982:G:A
14272991	chr10:14272991:G:A
14273933	chr10:14273933:T:G
14273975	chr10:14273975:A:G
14274155	chr10:14274155:C:T
14274746	chr10:14274746:G:A
14275346	chr10:14275346:T:C
14275376	chr10:14275376:A:G
14275430	chr10:14275430:C:T
14275893	chr10:14275893:G:A
14276442	chr10:14276442:T:C
14276616	chr10:14276616:G:C
14276774	chr10:14276774:T:C
14276814	chr10:14276814:A:G
14277038	chr10:14277038:T:A
14277105	chr10:14277105:T:C
14277112	chr10:14277112:C:G
14277380	chr10:14277380:A:G
14277426	chr10:14277426:A:G
14277730	chr10:14277730:T:C
14277858	chr10:14277858:A:G
14277908	chr10:14277908:T:C
14278692	chr10:14278692:T:C
14278916	chr10:14278916:G:T
14278953	chr10:14278953:C:A
14278991	chr10:14278991:T:G
14279041	chr10:14279041:T:A
14279058	chr10:14279058:C:T
14279142	chr10:14279142:T:C
14279410	chr10:14279410:G:T
14279411	chr10:14279411:C:T
14279990	chr10:14279990:G:A
14280156	chr10:14280156:A:G
14280187	chr10:14280187:G:A
14280329	chr10:14280329:A:T
14280485	chr10:14280485:T:C
14280741	chr10:14280741:T:C
14280764	chr10:14280764:G:A
14281141	chr10:14281141:C:T
14282008	chr10:14282008:C:A
14282059	chr10:14282059:A:G
14282209	chr10:14282209:G:A
14282949	chr10:14282949:A:T
14283240	chr10:14283240:T:C
14283706	chr10:14283706:G:A
14283996	chr10:14283996:TCAAA:T
14284152	chr10:14284152:G:A
14284276	chr10:14284276:A:C
14284543	chr10:14284543:C:T
14284601	chr10:14284601:C:T
14284646	chr10:14284646:C:T
14284881	chr10:14284881:T:C
14285490	chr10:14285490:A:G
14285715	chr10:14285715:G:A
14285977	chr10:14285977:G:A
14286273	chr10:14286273:G:A
14286294	chr10:14286294:T:C
14286465	chr10:14286465:T:C
14286475	chr10:14286475:G:A
14286739	chr10:14286739:A:C
14286896	chr10:14286896:G:A
14286913	chr10:14286913:G:T
14286992	chr10:14286992:T:C
14287005	chr10:14287005:G:A
14287147	chr10:14287147:C:T
14287182	chr10:14287182:A:G
14287227	chr10:14287227:C:T
14287496	chr10:14287496:A:G
14287654	chr10:14287654:A:G
14287750	chr10:14287750:C:G
14287843	chr10:14287843:A:G
14287945	chr10:14287945:G:A
14288033	chr10:14288033:T:C
14288141	chr10:14288141:C:T
14288221	chr10:14288221:G:A
14288709	chr10:14288709:T:C
14289201	chr10:14289201:T:C
14289292	chr10:14289292:T:G
14289373	chr10:14289373:T:C
14289625	chr10:14289625:C:A
14289655	chr10:14289655:C:T
14289709	chr10:14289709:C:T
14289849	chr10:14289849:C:T
14290200	chr10:14290200:G:A
14290432	chr10:14290432:T:C
14290788	chr10:14290788:G:A
14291238	chr10:14291238:A:T
14291254	chr10:14291254:C:A
14291396	chr10:14291396:T:A
14291449	chr10:14291449:A:C
14291866	chr10:14291866:G:A
14292826	chr10:14292826:G:A
14293010	chr10:14293010:A:G
14293028	chr10:14293028:T:TAAAA
14293146	chr10:14293146:C:T
14293316	chr10:14293316:G:A
14293342	chr10:14293342:C:T
14293422	chr10:14293422:T:C
14293511	chr10:14293511:G:A
14293850	chr10:14293850:G:A
14293933	chr10:14293933:TAAG:T
14294154	chr10:14294154:C:T
14294203	chr10:14294203:T:C
14294260	chr10:14294260:A:T
14294399	chr10:14294399:T:C
14294555	chr10:14294555:G:A
14294634	chr10:14294634:G:A
14294724	chr10:14294724:C:T
14294842	chr10:14294842:C:T
14294843	chr10:14294843:G:A
14295193	chr10:14295193:C:A
14295236	chr10:14295236:T:C
14295239	chr10:14295239:C:T
14295321	chr10:14295321:C:A
14295480	chr10:14295480:G:T
14295621	chr10:14295621:G:A
14295662	chr10:14295662:A:T
14295854	chr10:14295854:G:T
14295928	chr10:14295928:C:T
14295929	chr10:14295929:G:A
14296127	chr10:14296127:G:A
14296155	chr10:14296155:G:A
14296171	chr10:14296171:T:C
14296246	chr10:14296246:C:G
14296300	chr10:14296300:G:A
14296484	chr10:14296484:C:T
14296506	chr10:14296506:G:A
14296814	chr10:14296814:A:G
14296936	chr10:14296936:C:A
14296998	chr10:14296998:A:G
14297123	chr10:14297123:A:G
14297856	chr10:14297856:C:T
14298079	chr10:14298079:C:T
14298185	chr10:14298185:A:AG
14298192	chr10:14298192:A:T
14298291	chr10:14298291:A:G
14298611	chr10:14298611:T:C
14298631	chr10:14298631:T:A
14299063	chr10:14299063:A:T
14299187	chr10:14299187:T:A
14299372	chr10:14299372:G:A
14299789	chr10:14299789:C:T
14300329	chr10:14300329:C:T
14300357	chr10:14300357:A:C
14300617	chr10:14300617:G:A
14301056	chr10:14301056:A:G
14301129	chr10:14301129:C:T
14301191	chr10:14301191:T:C
14301333	chr10:14301333:C:A
14301360	chr10:14301360:A:C
14301932	chr10:14301932:C:T
14302791	chr10:14302791:T:C
14303173	chr10:14303173:T:G
14303407	chr10:14303407:G:A
14303602	chr10:14303602:T:C
14303659	chr10:14303659:T:C
14303816	chr10:14303816:A:G
14304035	chr10:14304035:G:A
14304042	chr10:14304042:G:C
14304059	chr10:14304059:T:C
14304071	chr10:14304071:A:G
14304106	chr10:14304106:A:C
14304116	chr10:14304116:C:T
14304481	chr10:14304481:G:A
14304864	chr10:14304864:T:C
14304946	chr10:14304946:G:A
14304952	chr10:14304952:G:A
14305717	chr10:14305717:A:G
14305811	chr10:14305811:A:G
14305974	chr10:14305974:C:T
14305985	chr10:14305985:T:C
14306364	chr10:14306364:G:A
14306602	chr10:14306602:T:C
14306761	chr10:14306761:T:C
14306942	chr10:14306942:C:T
14307071	chr10:14307071:T:C
14307297	chr10:14307297:A:G
14307810	chr10:14307810:C:T
14308095	chr10:14308095:T:C
14308119	chr10:14308119:A:G
14308352	chr10:14308352:T:C
14308731	chr10:14308731:C:A
14309191	chr10:14309191:T:C
14309365	chr10:14309365:G:A
14309434	chr10:14309434:A:AGG
14309807	chr10:14309807:C:T
14310249	chr10:14310249:C:T
14310393	chr10:14310393:C:T
14310707	chr10:14310707:C:T
14311126	chr10:14311126:T:C
14311158	chr10:14311158:T:C
14311427	chr10:14311427:C:G
14311537	chr10:14311537:C:T
14311751	chr10:14311751:G:T
14312638	chr10:14312638:A:G
14312671	chr10:14312671:C:A
14312674	chr10:14312674:C:A
14312878	chr10:14312878:T:C
14312899	chr10:14312899:A:G
14312940	chr10:14312940:G:A
14312961	chr10:14312961:C:A
14313329	chr10:14313329:A:C
14313632	chr10:14313632:AATCTG:A
14313684	chr10:14313684:G:A
14313964	chr10:14313964:T:C
14314292	chr10:14314292:T:C
14314310	chr10:14314310:G:A
14314532	chr10:14314532:G:C
14314600	chr10:14314600:G:A
14314828	chr10:14314828:C:T
14315103	chr10:14315103:C:T
14315296	chr10:14315296:A:G
14315577	chr10:14315577:T:C
14315663	chr10:14315663:C:G
14315700	chr10:14315700:T:C
14316014	chr10:14316014:A:G
14317231	chr10:14317231:G:A
14317317	chr10:14317317:C:T
14317367	chr10:14317367:T:C
14317441	chr10:14317441:C:T
14317868	chr10:14317868:C:T
14317874	chr10:14317874:T:C
14318019	chr10:14318019:A:G
14318092	chr10:14318092:A:C
14318404	chr10:14318404:G:C
14318797	chr10:14318797:C:T
14319089	chr10:14319089:C:G
14319302	chr10:14319302:T:C
14319549	chr10:14319549:A:G
14319555	chr10:14319555:C:T
14319557	chr10:14319557:A:G
14320078	chr10:14320078:G:A
14320109	chr10:14320109:T:A
14320291	chr10:14320291:G:C
14320297	chr10:14320297:T:C
14320593	chr10:14320593:T:C
14320595	chr10:14320595:C:G
14320719	chr10:14320719:A:G
14321240	chr10:14321240:A:G
14321248	chr10:14321248:G:A
14321411	chr10:14321411:C:T
14321559	chr10:14321559:A:G
14321723	chr10:14321723:C:T
14321918	chr10:14321918:G:A
14322066	chr10:14322066:C:T
14322138	chr10:14322138:A:G
14323256	chr10:14323256:T:A
14323505	chr10:14323505:T:G
14324463	chr10:14324463:C:T
14324950	chr10:14324950:C:T
14324983	chr10:14324983:T:G
14326027	chr10:14326027:T:A
14326057	chr10:14326057:A:G
14326498	chr10:14326498:G:T
14326608	chr10:14326608:T:C
14326673	chr10:14326673:A:G
14326832	chr10:14326832:G:T
14326880	chr10:14326880:AG:A
14327379	chr10:14327379:T:C
14327447	chr10:14327447:G:C
14327623	chr10:14327623:A:G
14327919	chr10:14327919:C:T
14328061	chr10:14328061:A:T
14328194	chr10:14328194:C:T
14328529	chr10:14328529:C:T
14328754	chr10:14328754:C:T
14329150	chr10:14329150:C:T
14330259	chr10:14330259:G:C
14330783	chr10:14330783:G:A
14331128	chr10:14331128:C:T
14331150	chr10:14331150:G:C
14331262	chr10:14331262:A:G
14331624	chr10:14331624:A:G
14331905	chr10:14331905:C:A
14331970	chr10:14331970:C:T
14332316	chr10:14332316:G:A
14332371	chr10:14332371:G:A
14332433	chr10:14332433:G:A
14332441	chr10:14332441:G:A
14333048	chr10:14333048:C:A
14333263	chr10:14333263:C:T
14333457	chr10:14333457:G:A
14333655	chr10:14333655:C:T
14333662	chr10:14333662:T:C
14333763	chr10:14333763:T:C
14333906	chr10:14333906:G:A
14334005	chr10:14334005:C:T
14334024	chr10:14334024:C:T
14334490	chr10:14334490:G:T
14334517	chr10:14334517:T:A
14335025	chr10:14335025:G:A
14335073	chr10:14335073:C:A
14335099	chr10:14335099:G:C
14335415	chr10:14335415:C:G
14335650	chr10:14335650:AT:A
14335763	chr10:14335763:C:T
14335791	chr10:14335791:A:G
14335853	chr10:14335853:T:A
14335974	chr10:14335974:A:G
14336188	chr10:14336188:T:C
14336253	chr10:14336253:C:T
14336353	chr10:14336353:C:G
14336450	chr10:14336450:G:A
14336509	chr10:14336509:G:A
14336763	chr10:14336763:T:C
14336805	chr10:14336805:A:T
14337015	chr10:14337015:T:C
14337577	chr10:14337577:A:G
14337778	chr10:14337778:G:A
14337835	chr10:14337835:A:G
14337911	chr10:14337911:C:A
14337946	chr10:14337946:G:A
14338056	chr10:14338056:C:T
14338072	chr10:14338072:C:T
14338214	chr10:14338214:G:A
14338618	chr10:14338618:A:G
14338647	chr10:14338647:T:C
14338654	chr10:14338654:T:G
14338741	chr10:14338741:G:A
14338953	chr10:14338953:C:G
14339080	chr10:14339080:A:G
14339188	chr10:14339188:T:C
14339224	chr10:14339224:C:T
14339440	chr10:14339440:T:C
14339760	chr10:14339760:G:C
14339807	chr10:14339807:G:A
14340165	chr10:14340165:T:C
14340523	chr10:14340523:T:A
14340628	chr10:14340628:G:C
14340630	chr10:14340630:C:A
14340657	chr10:14340657:C:T
14340898	chr10:14340898:C:T
14340953	chr10:14340953:C:T
14340994	chr10:14340994:T:C
14341195	chr10:14341195:C:T
14341306	chr10:14341306:C:T
14341655	chr10:14341655:T:C
14341810	chr10:14341810:T:C
14341813	chr10:14341813:G:A
14342185	chr10:14342185:C:T
14342401	chr10:14342401:C:T
14342593	chr10:14342593:T:C
14342946	chr10:14342946:A:G
14342987	chr10:14342987:T:G
14342988	chr10:14342988:T:C
14343017	chr10:14343017:C:A
14343266	chr10:14343266:T:G
14343599	chr10:14343599:G:C
14343939	chr10:14343939:T:G
14344296	chr10:14344296:G:A
14344733	chr10:14344733:T:A
14344791	chr10:14344791:TAAG:T
14344819	chr10:14344819:A:C
14345065	chr10:14345065:T:C
14345226	chr10:14345226:T:A
14345421	chr10:14345421:C:T
14345721	chr10:14345721:T:C
14345817	chr10:14345817:G:A
14345821	chr10:14345821:G:A
14346972	chr10:14346972:C:T
14347384	chr10:14347384:T:C
14347673	chr10:14347673:G:T
14347874	chr10:14347874:TATAC:T
14348144	chr10:14348144:C:T
14348266	chr10:14348266:G:A
14348487	chr10:14348487:G:A
14348517	chr10:14348517:G:T
14348670	chr10:14348670:T:G
14349274	chr10:14349274:C:T
14349649	chr10:14349649:C:A
14349715	chr10:14349715:G:A
14350018	chr10:14350018:C:T
14351128	chr10:14351128:T:C
14351164	chr10:14351164:G:A
14351206	chr10:14351206:T:C
14351234	chr10:14351234:C:T
14351393	chr10:14351393:A:T
14351559	chr10:14351559:T:C
14351590	chr10:14351590:T:C
14351915	chr10:14351915:G:A
14351923	chr10:14351923:G:A
14352409	chr10:14352409:T:C
14352441	chr10:14352441:C:A
14352696	chr10:14352696:G:GA
14353411	chr10:14353411:G:A
14353412	chr10:14353412:G:A
14353493	chr10:14353493:A:C
14353829	chr10:14353829:C:T
14354162	chr10:14354162:C:T
14354208	chr10:14354208:T:C
14354380	chr10:14354380:T:C
14354519	chr10:14354519:T:C
14354969	chr10:14354969:C:T
14354970	chr10:14354970:G:A
14355090	chr10:14355090:G:A
14355394	chr10:14355394:T:C
14355395	chr10:14355395:C:T
14355646	chr10:14355646:T:C
14355729	chr10:14355729:T:G
14356005	chr10:14356005:A:C
14356226	chr10:14356226:C:T
14356246	chr10:14356246:T:C
14356314	chr10:14356314:T:C
14356454	chr10:14356454:A:G
14356650	chr10:14356650:A:C
14356655	chr10:14356655:T:C
14356836	chr10:14356836:C:T
14356839	chr10:14356839:A:G
14356965	chr10:14356965:C:T
14356968	chr10:14356968:T:C
14356986	chr10:14356986:A:T
14357181	chr10:14357181:C:T
14357315	chr10:14357315:C:T
14357411	chr10:14357411:A:G
14357498	chr10:14357498:A:G
14357500	chr10:14357500:G:A
14357575	chr10:14357575:C:T
14357662	chr10:14357662:C:T
14357747	chr10:14357747:T:C
14357975	chr10:14357975:G:A
14358307	chr10:14358307:C:A
14358623	chr10:14358623:T:C
14358789	chr10:14358789:A:C
14358899	chr10:14358899:T:C
14358962	chr10:14358962:A:C
14359255	chr10:14359255:A:T
14359258	chr10:14359258:C:T
14359266	chr10:14359266:G:A
14359583	chr10:14359583:G:A
14359802	chr10:14359802:T:C
14359910	chr10:14359910:GC:G
14360071	chr10:14360071:A:G
14360333	chr10:14360333:C:T
14360625	chr10:14360625:C:T
14360788	chr10:14360788:C:T
14361434	chr10:14361434:C:T
14361580	chr10:14361580:G:A
14361802	chr10:14361802:G:A
14362337	chr10:14362337:A:G
14362394	chr10:14362394:T:C
14362443	chr10:14362443:A:G
14362793	chr10:14362793:A:G
14362886	chr10:14362886:T:A
14363719	chr10:14363719:C:T
14363760	chr10:14363760:G:A
14363973	chr10:14363973:C:T
14364051	chr10:14364051:TC:T
14364136	chr10:14364136:T:G
14364165	chr10:14364165:C:A
14364208	chr10:14364208:T:A
14365352	chr10:14365352:G:A
14366231	chr10:14366231:A:G
14366287	chr10:14366287:G:A
14366618	chr10:14366618:C:T
14366891	chr10:14366891:T:G
14366919	chr10:14366919:G:A
14366994	chr10:14366994:C:A
14367051	chr10:14367051:A:G
14367694	chr10:14367694:T:C
14367926	chr10:14367926:C:T
14368251	chr10:14368251:T:C
14368339	chr10:14368339:A:G
14368448	chr10:14368448:A:C
14368851	chr10:14368851:C:T
14369071	chr10:14369071:T:A
14369280	chr10:14369280:T:C
14369379	chr10:14369379:C:G
14369489	chr10:14369489:T:C
14369532	chr10:14369532:C:T
14369613	chr10:14369613:C:T
14369746	chr10:14369746:A:G
14369815	chr10:14369815:T:G
14369957	chr10:14369957:T:C
14370044	chr10:14370044:C:T
14370085	chr10:14370085:T:C
14370200	chr10:14370200:G:C
14370423	chr10:14370423:T:A
14370541	chr10:14370541:C:T
14370619	chr10:14370619:A:T
14370686	chr10:14370686:C:T
14370747	chr10:14370747:T:G
14370769	chr10:14370769:T:G
14371095	chr10:14371095:A:T
14371426	chr10:14371426:C:T
14371522	chr10:14371522:C:T
14371564	chr10:14371564:G:T
14371694	chr10:14371694:C:T
14372037	chr10:14372037:C:T
14372377	chr10:14372377:C:T
14372390	chr10:14372390:A:G
14372590	chr10:14372590:C:T
14373095	chr10:14373095:T:G
14373290	chr10:14373290:C:T
14373430	chr10:14373430:G:A
14373569	chr10:14373569:T:C
14373618	chr10:14373618:A:G
14373633	chr10:14373633:T:C
14374279	chr10:14374279:T:G
14374373	chr10:14374373:T:C
14374981	chr10:14374981:C:T
14375080	chr10:14375080:G:A
14375094	chr10:14375094:C:T
14375378	chr10:14375378:A:G
14375409	chr10:14375409:A:G
14376751	chr10:14376751:T:A
14376881	chr10:14376881:G:A
14377071	chr10:14377071:C:T
14377104	chr10:14377104:C:A
14377245	chr10:14377245:T:G
14377283	chr10:14377283:A:G
14377754	chr10:14377754:G:A
14377843	chr10:14377843:C:A
14377891	chr10:14377891:T:C
14378049	chr10:14378049:C:A
14378094	chr10:14378094:A:G
14378115	chr10:14378115:A:AC
14378163	chr10:14378163:T:C
14378513	chr10:14378513:G:A
14378740	chr10:14378740:C:T
14378879	chr10:14378879:C:G
14378941	chr10:14378941:G:C
14379201	chr10:14379201:T:C
14379369	chr10:14379369:G:A
14379404	chr10:14379404:A:C
14379578	chr10:14379578:C:A
14379689	chr10:14379689:A:C
14379735	chr10:14379735:G:A
14379852	chr10:14379852:C:A
14379958	chr10:14379958:T:C
14380107	chr10:14380107:G:A
14380300	chr10:14380300:A:T
14380372	chr10:14380372:G:A
14380390	chr10:14380390:A:C
14380533	chr10:14380533:G:A
14380810	chr10:14380810:G:A
14381042	chr10:14381042:G:A
14381325	chr10:14381325:C:A
14381377	chr10:14381377:C:T
14381381	chr10:14381381:CACTGCT:C
14381783	chr10:14381783:G:A
14381839	chr10:14381839:ACATG:A
14382430	chr10:14382430:T:C
14382474	chr10:14382474:C:T
14382484	chr10:14382484:TCA:T
14382489	chr10:14382489:C:T
14382587	chr10:14382587:AG:A
14382905	chr10:14382905:G:A
14383186	chr10:14383186:C:G
14383205	chr10:14383205:T:A
14383621	chr10:14383621:G:T
14383764	chr10:14383764:C:T
14383835	chr10:14383835:G:A
14383907	chr10:14383907:A:T
14383919	chr10:14383919:C:T
14384292	chr10:14384292:C:T
14384443	chr10:14384443:G:T
14384461	chr10:14384461:A:T
14384541	chr10:14384541:A:C
14384646	chr10:14384646:G:C
14384769	chr10:14384769:A:G
14384848	chr10:14384848:G:A
14384856	chr10:14384856:T:C
14384966	chr10:14384966:G:A
14384988	chr10:14384988:T:C
14385181	chr10:14385181:T:C
14385257	chr10:14385257:G:A
14385328	chr10:14385328:C:A
14385405	chr10:14385405:G:A
14385456	chr10:14385456:C:A
14385476	chr10:14385476:T:C
14385505	chr10:14385505:T:C
14385589	chr10:14385589:T:C
14385905	chr10:14385905:G:A
14386042	chr10:14386042:T:A
14386056	chr10:14386056:G:A
14386201	chr10:14386201:G:C
14386264	chr10:14386264:G:A
14386296	chr10:14386296:A:G
14386297	chr10:14386297:C:T
14386315	chr10:14386315:G:C
14386386	chr10:14386386:A:G
14386473	chr10:14386473:C:T
14386507	chr10:14386507:A:G
14386626	chr10:14386626:G:A
14386671	chr10:14386671:G:A
14386907	chr10:14386907:T:A
14387064	chr10:14387064:T:C
14387071	chr10:14387071:C:G
14387130	chr10:14387130:A:T
14387194	chr10:14387194:T:C
14387297	chr10:14387297:T:C
14387491	chr10:14387491:G:A
14387651	chr10:14387651:CA:C
14387675	chr10:14387675:A:C
14387684	chr10:14387684:G:A
14387716	chr10:14387716:A:G
14387828	chr10:14387828:C:T
14388049	chr10:14388049:C:G
14388199	chr10:14388199:T:A
14388209	chr10:14388209:G:C
14388257	chr10:14388257:C:A
14388273	chr10:14388273:T:TTTGCTTATTATATCAC
14388285	chr10:14388285:A:ATCACTTGCTTATTATG
14388419	chr10:14388419:A:C
14388474	chr10:14388474:C:G
14388500	chr10:14388500:T:G
14388523	chr10:14388523:A:G
14388526	chr10:14388526:G:T
14388537	chr10:14388537:G:A
14388746	chr10:14388746:C:G
14388772	chr10:14388772:G:A
14389006	chr10:14389006:C:T
14389044	chr10:14389044:G:C
14389068	chr10:14389068:T:C
14389138	chr10:14389138:G:A
14389373	chr10:14389373:A:G
14389420	chr10:14389420:A:G
14389513	chr10:14389513:A:G
14389537	chr10:14389537:AT:A
14389678	chr10:14389678:A:G
14389763	chr10:14389763:G:A
14389855	chr10:14389855:G:A
14390253	chr10:14390253:A:C
14390363	chr10:14390363:A:G
14390418	chr10:14390418:T:A
14390565	chr10:14390565:T:C
14390568	chr10:14390568:A:G
14390574	chr10:14390574:T:G
14390625	chr10:14390625:T:C
14390668	chr10:14390668:T:G
14390715	chr10:14390715:C:T
14390891	chr10:14390891:G:A
14390905	chr10:14390905:G:T
14390995	chr10:14390995:C:G
14391018	chr10:14391018:C:T
14391062	chr10:14391062:C:G
14391150	chr10:14391150:T:C
14391306	chr10:14391306:C:G
14391309	chr10:14391309:T:C
14391415	chr10:14391415:A:G
14391676	chr10:14391676:G:A
14391785	chr10:14391785:T:A
14391792	chr10:14391792:A:G
14391797	chr10:14391797:G:A
14391819	chr10:14391819:A:G
14391868	chr10:14391868:A:G
14391879	chr10:14391879:G:A
14391953	chr10:14391953:G:C
14392280	chr10:14392280:G:A
14392321	chr10:14392321:C:A
14392341	chr10:14392341:G:A
14392448	chr10:14392448:A:G
14392600	chr10:14392600:AAC:A
14392670	chr10:14392670:T:C
14392738	chr10:14392738:T:A
14392776	chr10:14392776:C:T
14392898	chr10:14392898:G:A
14393136	chr10:14393136:G:C
14393213	chr10:14393213:C:T
14393467	chr10:14393467:G:A
14393631	chr10:14393631:C:G
14393681	chr10:14393681:A:C
14394186	chr10:14394186:T:G
14394228	chr10:14394228:T:C
14394261	chr10:14394261:T:C
14394383	chr10:14394383:T:G
14394515	chr10:14394515:T:C
14394545	chr10:14394545:A:T
14394592	chr10:14394592:T:C
14394636	chr10:14394636:G:A
14394837	chr10:14394837:G:A
14394877	chr10:14394877:G:C
14394894	chr10:14394894:C:T
14394908	chr10:14394908:C:T
14394928	chr10:14394928:G:A
14395082	chr10:14395082:G:C
14395101	chr10:14395101:G:T
14395202	chr10:14395202:T:C
14395283	chr10:14395283:T:C
14395357	chr10:14395357:G:A
14395369	chr10:14395369:G:A
14395658	chr10:14395658:C:G
14395662	chr10:14395662:C:A
14395827	chr10:14395827:T:C
14395875	chr10:14395875:A:G
14396640	chr10:14396640:G:C
14396644	chr10:14396644:T:C
14396798	chr10:14396798:C:G
14396801	chr10:14396801:T:C
14396853	chr10:14396853:A:G
14396914	chr10:14396914:A:G
14397278	chr10:14397278:G:A
14397451	chr10:14397451:G:A
14398138	chr10:14398138:A:T
14398151	chr10:14398151:C:T
14398174	chr10:14398174:C:T
14398216	chr10:14398216:T:C
14398416	chr10:14398416:T:C
14398536	chr10:14398536:G:A
14398563	chr10:14398563:T:C
14398568	chr10:14398568:T:G
14398598	chr10:14398598:C:T
14398663	chr10:14398663:G:A
14398969	chr10:14398969:G:A
14399394	chr10:14399394:C:T
14399452	chr10:14399452:G:A
14399717	chr10:14399717:G:A
14399787	chr10:14399787:C:T
14399901	chr10:14399901:T:C
14400348	chr10:14400348:C:A
14400419	chr10:14400419:A:T
14400586	chr10:14400586:G:A
14400897	chr10:14400897:C:T
14401151	chr10:14401151:A:G
14401402	chr10:14401402:T:C
14401650	chr10:14401650:T:C
14402063	chr10:14402063:C:T
14402306	chr10:14402306:C:T
14402316	chr10:14402316:T:C
14402596	chr10:14402596:C:T
14402605	chr10:14402605:G:A
14402618	chr10:14402618:G:T
14402838	chr10:14402838:G:T
14402949	chr10:14402949:A:G
14403061	chr10:14403061:T:G
14403112	chr10:14403112:T:C
14403335	chr10:14403335:C:G
14403431	chr10:14403431:A:T
14403504	chr10:14403504:C:T
14403574	chr10:14403574:A:G
14403613	chr10:14403613:G:A
14403730	chr10:14403730:A:T
14404223	chr10:14404223:C:T
14404245	chr10:14404245:T:A
14404316	chr10:14404316:CT:C
14404407	chr10:14404407:T:A
14404903	chr10:14404903:C:T
14405195	chr10:14405195:G:A
14405231	chr10:14405231:A:G
14405301	chr10:14405301:G:C
14405394	chr10:14405394:A:G
14405644	chr10:14405644:A:G
14405791	chr10:14405791:G:A
14405836	chr10:14405836:TTGGC:T
14406022	chr10:14406022:C:T
14406329	chr10:14406329:T:G
14406569	chr10:14406569:A:G
14406637	chr10:14406637:G:A
14406787	chr10:14406787:T:G
14406856	chr10:14406856:C:A
14407300	chr10:14407300:T:C
14407372	chr10:14407372:T:C
14407393	chr10:14407393:A:G
14407422	chr10:14407422:A:G
14407611	chr10:14407611:A:G
14408086	chr10:14408086:G:A
14408200	chr10:14408200:T:A
14408956	chr10:14408956:TTA:T
14409120	chr10:14409120:TA:T
14409180	chr10:14409180:C:T
14409501	chr10:14409501:T:C
14409612	chr10:14409612:G:A
14409920	chr10:14409920:A:G
14410258	chr10:14410258:G:A
14410481	chr10:14410481:G:A
14410501	chr10:14410501:C:T
14410544	chr10:14410544:G:A
14410595	chr10:14410595:A:T
14410616	chr10:14410616:T:C
14410670	chr10:14410670:A:G
14410825	chr10:14410825:G:A
14411155	chr10:14411155:A:C
14411186	chr10:14411186:G:A
14411346	chr10:14411346:T:A
14411434	chr10:14411434:A:G
14411876	chr10:14411876:G:A
14411885	chr10:14411885:G:A
14411928	chr10:14411928:C:A
14412088	chr10:14412088:C:T
14412131	chr10:14412131:G:A
14412352	chr10:14412352:A:G
14412571	chr10:14412571:T:G
14412607	chr10:14412607:T:C
14412690	chr10:14412690:C:T
14412724	chr10:14412724:G:C
14413010	chr10:14413010:T:C
14413206	chr10:14413206:T:G
14413674	chr10:14413674:G:C
14413806	chr10:14413806:A:T
14414147	chr10:14414147:T:A
14414167	chr10:14414167:A:G
14414970	chr10:14414970:A:G
14415061	chr10:14415061:T:C
14415177	chr10:14415177:G:C
14415248	chr10:14415248:A:G
14415431	chr10:14415431:C:A
14415486	chr10:14415486:G:A
14415521	chr10:14415521:G:A
14415991	chr10:14415991:C:T
14416337	chr10:14416337:C:A
14416386	chr10:14416386:T:C
14416583	chr10:14416583:C:T
14416685	chr10:14416685:G:A
14416705	chr10:14416705:G:A
14416856	chr10:14416856:C:T
14416906	chr10:14416906:G:A
14417424	chr10:14417424:G:A
14417654	chr10:14417654:G:T
14417683	chr10:14417683:A:G
14418295	chr10:14418295:A:G
14418624	chr10:14418624:G:A
14418789	chr10:14418789:A:C
14418861	chr10:14418861:T:G
14418941	chr10:14418941:C:T
14418943	chr10:14418943:C:T
14418991	chr10:14418991:G:C
14419345	chr10:14419345:T:C
14419377	chr10:14419377:G:C
14419580	chr10:14419580:T:C
14419674	chr10:14419674:T:C
14419970	chr10:14419970:AAAAT:A
14420241	chr10:14420241:A:G
14420725	chr10:14420725:T:C
14421103	chr10:14421103:C:T
14421300	chr10:14421300:A:T
14421357	chr10:14421357:G:A
14421461	chr10:14421461:ATC:A
14421493	chr10:14421493:C:A
14422048	chr10:14422048:G:A
14422138	chr10:14422138:G:A
14422262	chr10:14422262:A:G
14422368	chr10:14422368:C:T
14422445	chr10:14422445:A:G
14422449	chr10:14422449:T:G
14422863	chr10:14422863:A:T
14422891	chr10:14422891:T:A
14423063	chr10:14423063:A:G
14423111	chr10:14423111:T:G
14423163	chr10:14423163:T:C
14423175	chr10:14423175:A:G
14423274	chr10:14423274:C:A
14423507	chr10:14423507:A:G
14423575	chr10:14423575:G:A
14423598	chr10:14423598:A:G
14423628	chr10:14423628:T:C
14423666	chr10:14423666:G:C
14423869	chr10:14423869:G:C
14423943	chr10:14423943:A:C
14423980	chr10:14423980:A:G
14423988	chr10:14423988:T:C
14424023	chr10:14424023:C:T
14424325	chr10:14424325:C:T
14424469	chr10:14424469:G:A
14424515	chr10:14424515:A:T
14424527	chr10:14424527:C:T
14424965	chr10:14424965:A:G
14424993	chr10:14424993:C:T
14425344	chr10:14425344:T:C
14425351	chr10:14425351:T:C
14425978	chr10:14425978:A:G
14426364	chr10:14426364:GTTAA:G
14426441	chr10:14426441:G:A
14426488	chr10:14426488:G:T
14426906	chr10:14426906:A:G
14426956	chr10:14426956:T:C
14427398	chr10:14427398:C:T
14427513	chr10:14427513:T:G
14427612	chr10:14427612:CA:C
14427857	chr10:14427857:A:G
14427870	chr10:14427870:C:T
14428151	chr10:14428151:T:C
14428190	chr10:14428190:G:A
14428276	chr10:14428276:A:G
14428285	chr10:14428285:C:T
14428339	chr10:14428339:C:T
14428409	chr10:14428409:G:A
14428688	chr10:14428688:A:C
14428921	chr10:14428921:G:A
14429455	chr10:14429455:A:G
14429474	chr10:14429474:C:T
14429525	chr10:14429525:C:T
14429811	chr10:14429811:T:A
14429993	chr10:14429993:G:A
14431031	chr10:14431031:C:T
14431163	chr10:14431163:C:T
14431521	chr10:14431521:A:G
14431950	chr10:14431950:C:T
14432143	chr10:14432143:A:G
14432599	chr10:14432599:T:G
14432835	chr10:14432835:A:C
14432863	chr10:14432863:G:A
14433060	chr10:14433060:C:T
14433190	chr10:14433190:C:T
14433439	chr10:14433439:G:A
14433529	chr10:14433529:G:T
14434414	chr10:14434414:A:C
14434482	chr10:14434482:T:C
14434512	chr10:14434512:T:C
14434632	chr10:14434632:C:T
14434820	chr10:14434820:AG:A
14434855	chr10:14434855:T:C
14435443	chr10:14435443:G:A
14435449	chr10:14435449:T:A
14435491	chr10:14435491:AAG:A
14435549	chr10:14435549:G:A
14435721	chr10:14435721:G:A
14435770	chr10:14435770:C:T
14436184	chr10:14436184:A:T
14436287	chr10:14436287:G:A
14436336	chr10:14436336:C:T
14436353	chr10:14436353:A:G
14436408	chr10:14436408:T:C
14436431	chr10:14436431:G:A
14436463	chr10:14436463:A:G
14436619	chr10:14436619:T:C
14436798	chr10:14436798:G:C
14437020	chr10:14437020:C:T
14437093	chr10:14437093:C:T
14437144	chr10:14437144:C:T
14437315	chr10:14437315:G:A
14437587	chr10:14437587:C:T
14437840	chr10:14437840:G:A
14437876	chr10:14437876:C:T
14437932	chr10:14437932:T:C
14438035	chr10:14438035:T:C
14438038	chr10:14438038:T:C
14438074	chr10:14438074:A:C
14438114	chr10:14438114:C:G
14438385	chr10:14438385:A:G
14439029	chr10:14439029:G:A
14439241	chr10:14439241:A:G
14439969	chr10:14439969:T:C
14440084	chr10:14440084:T:C
14440160	chr10:14440160:G:A
14440332	chr10:14440332:A:T
14440687	chr10:14440687:A:G
14440790	chr10:14440790:C:A
14441044	chr10:14441044:C:T
14441358	chr10:14441358:A:G
14441603	chr10:14441603:C:T
14441666	chr10:14441666:G:A
14441938	chr10:14441938:T:C
14442378	chr10:14442378:C:A
14442475	chr10:14442475:T:C
14442690	chr10:14442690:C:T
14442729	chr10:14442729:G:C
14443206	chr10:14443206:A:G
14443218	chr10:14443218:G:A
14443662	chr10:14443662:G:A
14443683	chr10:14443683:T:C
14444099	chr10:14444099:AAATTATCC:A
14444174	chr10:14444174:T:C
14444531	chr10:14444531:A:C
14444546	chr10:14444546:A:C
14444601	chr10:14444601:C:T
14444603	chr10:14444603:T:C
14444639	chr10:14444639:A:T
14444760	chr10:14444760:C:T
14444902	chr10:14444902:G:C
14445022	chr10:14445022:T:C
14445059	chr10:14445059:T:C
14445140	chr10:14445140:A:C
14445155	chr10:14445155:G:A
14445415	chr10:14445415:T:C
14445694	chr10:14445694:G:C
14445814	chr10:14445814:T:G
14445948	chr10:14445948:A:G
14446110	chr10:14446110:T:C
14446164	chr10:14446164:T:C
14446240	chr10:14446240:C:T
14446360	chr10:14446360:C:T
14446668	chr10:14446668:A:G
14446854	chr10:14446854:T:A
14446894	chr10:14446894:G:A
14446968	chr10:14446968:T:C
14447554	chr10:14447554:C:T
14447555	chr10:14447555:A:G
14447699	chr10:14447699:C:A
14448036	chr10:14448036:G:T
14448158	chr10:14448158:C:T
14448305	chr10:14448305:G:A
14448485	chr10:14448485:T:C
14448548	chr10:14448548:T:C
14448625	chr10:14448625:T:C
14448635	chr10:14448635:G:A
14449206	chr10:14449206:G:A
14449290	chr10:14449290:A:G
14449518	chr10:14449518:C:T
14449682	chr10:14449682:CACAT:C
14449713	chr10:14449713:A:G
14449802	chr10:14449802:A:G
14449895	chr10:14449895:A:G
14450277	chr10:14450277:C:G
14450287	chr10:14450287:C:G
14450333	chr10:14450333:T:C
14450792	chr10:14450792:C:T
14451007	chr10:14451007:T:C
14451557	chr10:14451557:CA:C
14451594	chr10:14451594:C:G
14451684	chr10:14451684:T:A
14451854	chr10:14451854:A:G
14452127	chr10:14452127:C:T
14452209	chr10:14452209:C:A
14452237	chr10:14452237:G:A
14452241	chr10:14452241:G:A
14452381	chr10:14452381:A:G
14452429	chr10:14452429:T:C
14452482	chr10:14452482:C:T
14452592	chr10:14452592:C:T
14452608	chr10:14452608:G:T
14452616	chr10:14452616:C:G
14452744	chr10:14452744:A:G
14452745	chr10:14452745:T:C
14452942	chr10:14452942:G:A
14452951	chr10:14452951:G:A
14453479	chr10:14453479:C:T
14453614	chr10:14453614:A:T
14453623	chr10:14453623:A:G
14453701	chr10:14453701:C:A
14454126	chr10:14454126:G:A
14454266	chr10:14454266:C:T
14454437	chr10:14454437:C:T
14454452	chr10:14454452:A:C
14454560	chr10:14454560:T:C
14454877	chr10:14454877:A:G
14454975	chr10:14454975:A:T
14454980	chr10:14454980:C:G
14455004	chr10:14455004:G:C
14455013	chr10:14455013:A:G
14455062	chr10:14455062:C:T
14455334	chr10:14455334:C:T
14455539	chr10:14455539:A:C
14455610	chr10:14455610:A:C
14455739	chr10:14455739:T:C
14456051	chr10:14456051:G:T
14456315	chr10:14456315:T:A
14456389	chr10:14456389:C:T
14456438	chr10:14456438:A:G
14456726	chr10:14456726:C:T
14456861	chr10:14456861:A:C
14457031	chr10:14457031:A:G
14457216	chr10:14457216:C:T
14457567	chr10:14457567:C:T
14457768	chr10:14457768:A:G
14458173	chr10:14458173:G:C
14458234	chr10:14458234:A:G
14458775	chr10:14458775:T:C
14458796	chr10:14458796:T:C
14458813	chr10:14458813:A:C
14459067	chr10:14459067:C:T
14459237	chr10:14459237:C:A
14459448	chr10:14459448:A:C
14459575	chr10:14459575:C:T
14459917	chr10:14459917:C:T
14460335	chr10:14460335:A:G
14460833	chr10:14460833:G:A
14460856	chr10:14460856:C:T
14460896	chr10:14460896:CT:C
14460996	chr10:14460996:TC:T
14461173	chr10:14461173:C:T
14461784	chr10:14461784:C:T
14461908	chr10:14461908:A:C
14462099	chr10:14462099:A:G
14462130	chr10:14462130:G:A
14462174	chr10:14462174:C:T
14462247	chr10:14462247:C:T
14462408	chr10:14462408:G:A
14462881	chr10:14462881:G:A
14462912	chr10:14462912:C:T
14463214	chr10:14463214:T:C
14463677	chr10:14463677:G:A
14463681	chr10:14463681:T:G
14463851	chr10:14463851:A:G
14464332	chr10:14464332:A:G
14464413	chr10:14464413:G:A
14464429	chr10:14464429:T:G
14464857	chr10:14464857:C:T
14464860	chr10:14464860:C:T
14464953	chr10:14464953:A:C
14465002	chr10:14465002:T:C
14465659	chr10:14465659:C:A
14465884	chr10:14465884:A:C
14466029	chr10:14466029:A:G
14466370	chr10:14466370:A:T
14466448	chr10:14466448:C:T
14466600	chr10:14466600:T:C
14466730	chr10:14466730:AT:A
14466737	chr10:14466737:T:C
14467024	chr10:14467024:G:A
14467066	chr10:14467066:G:C
14467408	chr10:14467408:C:T
14467559	chr10:14467559:G:A
14467592	chr10:14467592:C:G
14467621	chr10:14467621:A:G
14467808	chr10:14467808:C:A
14467979	chr10:14467979:T:A
14468039	chr10:14468039:G:A
14468103	chr10:14468103:C:T
14468406	chr10:14468406:G:A
14468642	chr10:14468642:C:T
14468670	chr10:14468670:T:C
14468959	chr10:14468959:G:A
14469481	chr10:14469481:G:A
14469506	chr10:14469506:C:T
14469770	chr10:14469770:C:T
14469871	chr10:14469871:G:A
14470032	chr10:14470032:G:A
14470050	chr10:14470050:C:T
14470169	chr10:14470169:C:T
14470747	chr10:14470747:A:G
14470832	chr10:14470832:T:C
14471045	chr10:14471045:G:A
14471059	chr10:14471059:G:C
14471329	chr10:14471329:C:T
14471383	chr10:14471383:C:T
14471534	chr10:14471534:G:A
14471552	chr10:14471552:A:G
14471926	chr10:14471926:G:A
14472062	chr10:14472062:T:G
14473016	chr10:14473016:T:C
14473109	chr10:14473109:G:A
14473309	chr10:14473309:A:G
14473504	chr10:14473504:G:A
14473673	chr10:14473673:A:G
14473726	chr10:14473726:C:T
14473819	chr10:14473819:T:C
14474043	chr10:14474043:G:A
14474147	chr10:14474147:T:C
14474178	chr10:14474178:C:A
14474310	chr10:14474310:C:T
14474322	chr10:14474322:C:T
14474488	chr10:14474488:C:A
14474539	chr10:14474539:C:T
14475264	chr10:14475264:G:T
14475346	chr10:14475346:G:C
14475436	chr10:14475436:C:A
14475667	chr10:14475667:A:G
14475727	chr10:14475727:C:T
14476010	chr10:14476010:C:T
14476188	chr10:14476188:T:G
14476200	chr10:14476200:C:T
14476364	chr10:14476364:T:C
14476396	chr10:14476396:G:C
14476431	chr10:14476431:A:G
14476438	chr10:14476438:G:C
14476514	chr10:14476514:T:C
14477261	chr10:14477261:C:T
14477419	chr10:14477419:T:C
14477493	chr10:14477493:T:C
14477624	chr10:14477624:A:G
14477660	chr10:14477660:C:T
14477661	chr10:14477661:G:A
14477742	chr10:14477742:A:G
14477806	chr10:14477806:C:T
14477893	chr10:14477893:G:A
14477925	chr10:14477925:A:C
14477977	chr10:14477977:C:T
14478298	chr10:14478298:G:A
14478306	chr10:14478306:C:T
14478329	chr10:14478329:G:A
14479235	chr10:14479235:A:T
14479739	chr10:14479739:T:A
14480374	chr10:14480374:T:C
14480406	chr10:14480406:T:C
14480894	chr10:14480894:A:G
14481021	chr10:14481021:T:C
14481159	chr10:14481159:A:G
14481966	chr10:14481966:G:A
14482018	chr10:14482018:C:T
14482225	chr10:14482225:G:A
14482760	chr10:14482760:T:C
14482986	chr10:14482986:G:A
14483206	chr10:14483206:T:C
14483433	chr10:14483433:C:T
14483732	chr10:14483732:C:T
14484113	chr10:14484113:G:A
14484669	chr10:14484669:A:G
14484742	chr10:14484742:C:T
14484803	chr10:14484803:A:T
14484906	chr10:14484906:A:G
14485224	chr10:14485224:C:A
14485544	chr10:14485544:T:C
14485629	chr10:14485629:T:A
14485762	chr10:14485762:CCTT:C
14485846	chr10:14485846:G:A
14485953	chr10:14485953:A:G
14486677	chr10:14486677:G:A
14487511	chr10:14487511:T:C
14487841	chr10:14487841:T:G
14488272	chr10:14488272:A:G
14488306	chr10:14488306:TACA:T
14488349	chr10:14488349:A:G
14488366	chr10:14488366:G:A
14488567	chr10:14488567:C:T
14489153	chr10:14489153:T:C
14489160	chr10:14489160:T:C
14489162	chr10:14489162:A:C
14489180	chr10:14489180:G:A
14489531	chr10:14489531:T:C
14489556	chr10:14489556:C:T
14489748	chr10:14489748:T:C
14489817	chr10:14489817:A:T
14490247	chr10:14490247:A:G
14490727	chr10:14490727:T:A
14490777	chr10:14490777:T:C
14490937	chr10:14490937:C:T
14491513	chr10:14491513:A:G
14491739	chr10:14491739:C:T
14492273	chr10:14492273:TG:T
14492682	chr10:14492682:AG:A
14492754	chr10:14492754:C:G
14493045	chr10:14493045:G:C
14493114	chr10:14493114:C:T
14493914	chr10:14493914:A:G
14494270	chr10:14494270:G:A
14494645	chr10:14494645:C:T
14495131	chr10:14495131:C:T
14495297	chr10:14495297:A:G
14495498	chr10:14495498:T:C
14495687	chr10:14495687:A:T
14496275	chr10:14496275:G:A
14496656	chr10:14496656:C:T
14496699	chr10:14496699:A:T
14496949	chr10:14496949:C:T
14498312	chr10:14498312:A:G
14498351	chr10:14498351:C:T
14498501	chr10:14498501:A:C
14498540	chr10:14498540:A:G
14499455	chr10:14499455:C:T
14499837	chr10:14499837:T:C
14500522	chr10:14500522:T:TC
14500606	chr10:14500606:C:T
14500655	chr10:14500655:G:A
14500691	chr10:14500691:G:A
14500809	chr10:14500809:C:T
14500891	chr10:14500891:T:C
14501039	chr10:14501039:T:C
14501203	chr10:14501203:C:T
14501254	chr10:14501254:G:A
14501566	chr10:14501566:A:G
14501758	chr10:14501758:G:T
14501875	chr10:14501875:T:A
14502082	chr10:14502082:G:A
14502431	chr10:14502431:G:A
14502648	chr10:14502648:C:T
14502968	chr10:14502968:GATA:G
14502975	chr10:14502975:A:AC
14503814	chr10:14503814:A:T
14504062	chr10:14504062:G:T
14504649	chr10:14504649:G:A
14504888	chr10:14504888:G:A
14505303	chr10:14505303:A:G
14505382	chr10:14505382:A:T
14505449	chr10:14505449:T:G
14505489	chr10:14505489:G:T
14505530	chr10:14505530:C:T
14506050	chr10:14506050:G:A
14506169	chr10:14506169:T:A
14506347	chr10:14506347:T:A
14506752	chr10:14506752:T:C
14506865	chr10:14506865:C:T
14507537	chr10:14507537:T:G
14507841	chr10:14507841:A:G
14508002	chr10:14508002:C:T
14508481	chr10:14508481:C:T
14508612	chr10:14508612:C:G
14509655	chr10:14509655:A:C
14510158	chr10:14510158:G:A
14510208	chr10:14510208:A:T
14510499	chr10:14510499:C:T
14511316	chr10:14511316:G:T
14511349	chr10:14511349:A:AT
14511645	chr10:14511645:G:T
14512076	chr10:14512076:G:A
14512080	chr10:14512080:A:G
14512608	chr10:14512608:T:C
14512830	chr10:14512830:T:C
14513188	chr10:14513188:C:T
14513239	chr10:14513239:G:T
14513699	chr10:14513699:AG:A
14513837	chr10:14513837:A:G
14514026	chr10:14514026:C:T
14514133	chr10:14514133:G:A
14514202	chr10:14514202:T:C
14514226	chr10:14514226:A:G
14514766	chr10:14514766:A:G
14514798	chr10:14514798:C:T
14514922	chr10:14514922:C:T
14515065	chr10:14515065:C:T
14515291	chr10:14515291:G:A
14515757	chr10:14515757:A:G
14516031	chr10:14516031:A:G
14516600	chr10:14516600:CTCAA:C
14516635	chr10:14516635:G:A
14516984	chr10:14516984:G:A
14517000	chr10:14517000:G:A
14517516	chr10:14517516:G:A
14517528	chr10:14517528:C:T
14518052	chr10:14518052:A:G
14518283	chr10:14518283:G:A
14518331	chr10:14518331:C:A
14518513	chr10:14518513:G:A
14518823	chr10:14518823:A:G
14518956	chr10:14518956:C:T
14519129	chr10:14519129:G:C
14519145	chr10:14519145:C:T
14519501	chr10:14519501:G:A
14519958	chr10:14519958:C:T
14519975	chr10:14519975:G:A
14519976	chr10:14519976:G:C
14520202	chr10:14520202:G:A
14520784	chr10:14520784:G:A
14520794	chr10:14520794:C:T
14521098	chr10:14521098:A:G
14521167	chr10:14521167:C:T
14521300	chr10:14521300:G:C
14521715	chr10:14521715:A:G
14522104	chr10:14522104:C:T
14522281	chr10:14522281:C:T
14522439	chr10:14522439:A:G
14522600	chr10:14522600:G:C
14523051	chr10:14523051:A:G
14523271	chr10:14523271:A:C
14523276	chr10:14523276:T:C
14523309	chr10:14523309:G:A
14523314	chr10:14523314:A:AT
14523549	chr10:14523549:A:C
14524173	chr10:14524173:C:T
14525255	chr10:14525255:T:C
14525266	chr10:14525266:A:G
14525413	chr10:14525413:A:G
14526319	chr10:14526319:G:A
14526417	chr10:14526417:C:G
14526463	chr10:14526463:G:A
14526597	chr10:14526597:T:C
14526915	chr10:14526915:G:A
14527089	chr10:14527089:G:A
14527423	chr10:14527423:A:G
14527503	chr10:14527503:G:A
14527544	chr10:14527544:C:G
14527812	chr10:14527812:C:A
14527887	chr10:14527887:G:A
14528209	chr10:14528209:T:A
14528331	chr10:14528331:G:A
14528452	chr10:14528452:G:A
14528551	chr10:14528551:G:T
14528590	chr10:14528590:T:C
14528679	chr10:14528679:T:G
14529364	chr10:14529364:C:T
14529507	chr10:14529507:A:C
14529572	chr10:14529572:A:C
14530170	chr10:14530170:G:A
14530645	chr10:14530645:G:A
14531710	chr10:14531710:C:T
14531731	chr10:14531731:G:T
14531784	chr10:14531784:G:A
14531826	chr10:14531826:T:C
14531847	chr10:14531847:T:C
14532096	chr10:14532096:A:G
14532239	chr10:14532239:A:G
14532481	chr10:14532481:T:C
14532785	chr10:14532785:C:T
14532818	chr10:14532818:C:T
14532911	chr10:14532911:G:A
14532933	chr10:14532933:C:T
14533321	chr10:14533321:G:A
14533326	chr10:14533326:G:A
14533605	chr10:14533605:C:G
14533771	chr10:14533771:C:G
14534119	chr10:14534119:G:C
14534366	chr10:14534366:C:T
14534371	chr10:14534371:C:T
14534650	chr10:14534650:G:A
14534713	chr10:14534713:C:T
14534763	chr10:14534763:C:T
14535099	chr10:14535099:G:T
14535112	chr10:14535112:T:C
14535114	chr10:14535114:G:A
14535236	chr10:14535236:A:T
14535391	chr10:14535391:A:G
14535560	chr10:14535560:T:C
14535879	chr10:14535879:G:A
14536424	chr10:14536424:C:A
14536805	chr10:14536805:T:C
14537016	chr10:14537016:T:C
14537092	chr10:14537092:C:T
14537338	chr10:14537338:G:A
14537418	chr10:14537418:C:T
14537569	chr10:14537569:G:A
14537686	chr10:14537686:A:C
14538333	chr10:14538333:T:C
14538440	chr10:14538440:T:G
14539214	chr10:14539214:G:C
14539235	chr10:14539235:A:G
14539354	chr10:14539354:C:T
14540037	chr10:14540037:G:T
14541040	chr10:14541040:T:G
14541702	chr10:14541702:C:G
14542143	chr10:14542143:G:A
14542225	chr10:14542225:G:A
14542302	chr10:14542302:C:T
14542473	chr10:14542473:C:T
14542572	chr10:14542572:T:G
14542657	chr10:14542657:C:T
14543494	chr10:14543494:A:G
14544006	chr10:14544006:A:T
14544091	chr10:14544091:C:T
14544110	chr10:14544110:G:A
14544140	chr10:14544140:T:C
14544187	chr10:14544187:T:C
14544583	chr10:14544583:T:C
14544676	chr10:14544676:C:T
14544682	chr10:14544682:C:A
14544850	chr10:14544850:G:T
14545351	chr10:14545351:C:T
14545503	chr10:14545503:C:A
14545551	chr10:14545551:C:A
14545708	chr10:14545708:T:G
14546077	chr10:14546077:C:T
14546175	chr10:14546175:G:A
14546270	chr10:14546270:T:C
14546344	chr10:14546344:C:T
14546530	chr10:14546530:A:G
14546777	chr10:14546777:T:C
14546929	chr10:14546929:T:C
14546958	chr10:14546958:A:G
14547241	chr10:14547241:T:C
14547691	chr10:14547691:A:C
14547914	chr10:14547914:G:T
14547996	chr10:14547996:C:T
14548011	chr10:14548011:A:G
14548510	chr10:14548510:C:T
14548543	chr10:14548543:T:C
14549000	chr10:14549000:G:A
14549388	chr10:14549388:A:G
14549389	chr10:14549389:A:G
14549577	chr10:14549577:A:G
14549920	chr10:14549920:A:G
14550216	chr10:14550216:A:C
14550297	chr10:14550297:C:T
14550325	chr10:14550325:C:A
14550326	chr10:14550326:A:C
14550343	chr10:14550343:G:A
14550364	chr10:14550364:G:A
14550519	chr10:14550519:G:A
14550689	chr10:14550689:A:C
14550851	chr10:14550851:G:A
14551117	chr10:14551117:C:T
14551859	chr10:14551859:G:A
14551980	chr10:14551980:G:A
14552026	chr10:14552026:T:C
14552150	chr10:14552150:C:T
14553393	chr10:14553393:A:G
14554648	chr10:14554648:G:A
14554686	chr10:14554686:C:T
14554740	chr10:14554740:C:A
14554826	chr10:14554826:T:C
14555669	chr10:14555669:A:G
14555726	chr10:14555726:C:T
14556469	chr10:14556469:C:T
14556715	chr10:14556715:G:T
14556741	chr10:14556741:G:C
14556827	chr10:14556827:A:G
14556931	chr10:14556931:C:T
14557230	chr10:14557230:T:G
14557545	chr10:14557545:ATTCT:A
14557588	chr10:14557588:A:G
14557593	chr10:14557593:T:C
14557599	chr10:14557599:T:C
14557892	chr10:14557892:A:G
14558193	chr10:14558193:ACACT:A
14558242	chr10:14558242:CACAT:C
14558525	chr10:14558525:T:C
14558903	chr10:14558903:A:G
14559209	chr10:14559209:A:G
14559357	chr10:14559357:C:T
14559601	chr10:14559601:C:T
14559631	chr10:14559631:G:A
14559727	chr10:14559727:G:A
14559801	chr10:14559801:C:T
14560475	chr10:14560475:G:T
14560725	chr10:14560725:G:C
14561300	chr10:14561300:G:A
14561382	chr10:14561382:A:C
14561459	chr10:14561459:T:C
14561531	chr10:14561531:G:A
14562043	chr10:14562043:C:A
14562044	chr10:14562044:C:T
14562265	chr10:14562265:C:T
14562329	chr10:14562329:G:A
14562726	chr10:14562726:G:T
14562784	chr10:14562784:C:T
14562786	chr10:14562786:C:T
14563221	chr10:14563221:C:T
14563535	chr10:14563535:C:T
14563570	chr10:14563570:A:AT
14563574	chr10:14563574:T:C
14563597	chr10:14563597:C:G
14563663	chr10:14563663:G:A
14564166	chr10:14564166:G:A
14564614	chr10:14564614:T:TC
14565194	chr10:14565194:T:C
14565244	chr10:14565244:C:T
14565269	chr10:14565269:G:T
14565465	chr10:14565465:G:A
14565611	chr10:14565611:T:C
14565831	chr10:14565831:T:C
14565922	chr10:14565922:A:G
14566407	chr10:14566407:G:A
14566702	chr10:14566702:T:C
14566878	chr10:14566878:G:A
14567287	chr10:14567287:A:G
14567368	chr10:14567368:A:C
14567488	chr10:14567488:T:C
14567603	chr10:14567603:G:A
14567796	chr10:14567796:A:G
14567927	chr10:14567927:C:T
14568031	chr10:14568031:C:T
14568078	chr10:14568078:G:T
14568086	chr10:14568086:T:C
14569086	chr10:14569086:T:C
14569259	chr10:14569259:C:T
14569311	chr10:14569311:A:C
14569447	chr10:14569447:GATC:G
14569477	chr10:14569477:G:A
14569719	chr10:14569719:C:T
14570373	chr10:14570373:G:A
14570732	chr10:14570732:GCAGAGGTTGCAGTGGGCTAAGACT:G
14570973	chr10:14570973:C:G
14571013	chr10:14571013:C:T
14571042	chr10:14571042:C:T
14571309	chr10:14571309:T:C
14571420	chr10:14571420:G:C
14571674	chr10:14571674:G:C
14571742	chr10:14571742:A:G
14571928	chr10:14571928:G:C
14571953	chr10:14571953:C:T
14572038	chr10:14572038:A:G
14572214	chr10:14572214:G:T
14572282	chr10:14572282:C:A
14572533	chr10:14572533:G:T
14572640	chr10:14572640:G:GT
14572983	chr10:14572983:C:T
14573567	chr10:14573567:T:C
14573645	chr10:14573645:G:A
14573920	chr10:14573920:A:C
14574239	chr10:14574239:G:C
14574659	chr10:14574659:G:A
14574694	chr10:14574694:A:T
14575036	chr10:14575036:T:C
14575208	chr10:14575208:T:C
14575234	chr10:14575234:C:T
14575565	chr10:14575565:G:A
14575976	chr10:14575976:C:T
14576114	chr10:14576114:T:G
14576177	chr10:14576177:G:A
14576597	chr10:14576597:C:T
14576743	chr10:14576743:T:C
14577046	chr10:14577046:T:C
14577278	chr10:14577278:A:G
14577354	chr10:14577354:G:A
14577495	chr10:14577495:A:G
14577879	chr10:14577879:T:C
14577889	chr10:14577889:T:C
14577960	chr10:14577960:A:C
14577990	chr10:14577990:G:A
14578228	chr10:14578228:G:C
14578823	chr10:14578823:A:G
14578828	chr10:14578828:G:A
14578926	chr10:14578926:G:C
14579018	chr10:14579018:A:G
14579180	chr10:14579180:T:C
14579574	chr10:14579574:T:C
14579680	chr10:14579680:T:C
14579745	chr10:14579745:A:G
14580337	chr10:14580337:A:G
14580376	chr10:14580376:A:C
14580449	chr10:14580449:T:C
14580569	chr10:14580569:T:C
14580595	chr10:14580595:T:G
14580708	chr10:14580708:G:A
14580739	chr10:14580739:G:C
14580921	chr10:14580921:C:T
14581196	chr10:14581196:T:C
14581444	chr10:14581444:C:G
14581454	chr10:14581454:G:C
14581582	chr10:14581582:G:C
14581943	chr10:14581943:C:A
14582111	chr10:14582111:T:C
14582508	chr10:14582508:C:G
14582823	chr10:14582823:C:T
14583317	chr10:14583317:T:C
14583534	chr10:14583534:A:G
14583570	chr10:14583570:A:T
14583802	chr10:14583802:A:G
14583921	chr10:14583921:T:C
14584193	chr10:14584193:T:C
14584296	chr10:14584296:C:T
14584564	chr10:14584564:A:G
14584941	chr10:14584941:A:G
14584969	chr10:14584969:G:T
14585330	chr10:14585330:A:G
14585384	chr10:14585384:T:C
14585418	chr10:14585418:C:G
14585431	chr10:14585431:CT:C
14585487	chr10:14585487:C:T
14585826	chr10:14585826:T:C
14585840	chr10:14585840:A:G
14585847	chr10:14585847:T:C
14585876	chr10:14585876:A:T
14585958	chr10:14585958:G:A
14586367	chr10:14586367:A:AG
14586646	chr10:14586646:A:T
14586722	chr10:14586722:G:A
14587237	chr10:14587237:T:A
14587402	chr10:14587402:G:T
14587642	chr10:14587642:G:A
14587808	chr10:14587808:G:C
14587881	chr10:14587881:G:A
14588070	chr10:14588070:G:A
14588214	chr10:14588214:A:G
14588632	chr10:14588632:G:A
14588759	chr10:14588759:T:C
14588980	chr10:14588980:G:A
14589104	chr10:14589104:C:A
14589908	chr10:14589908:T:A
14590015	chr10:14590015:T:C
14590093	chr10:14590093:T:C
14590593	chr10:14590593:C:T
14590921	chr10:14590921:G:A
14591035	chr10:14591035:C:A
14591158	chr10:14591158:A:T
14591184	chr10:14591184:C:T
14591293	chr10:14591293:T:C
14591453	chr10:14591453:G:T
14591486	chr10:14591486:T:C
14591501	chr10:14591501:G:A
14591573	chr10:14591573:T:C
14591680	chr10:14591680:C:T
14591689	chr10:14591689:G:A
14591724	chr10:14591724:T:C
14592121	chr10:14592121:C:G
14592555	chr10:14592555:A:G
14592756	chr10:14592756:C:T
14592863	chr10:14592863:C:T
14592935	chr10:14592935:C:T
14593063	chr10:14593063:A:T
14593074	chr10:14593074:G:A
14593194	chr10:14593194:TAA:T
14593786	chr10:14593786:C:A
14593950	chr10:14593950:G:C
14594376	chr10:14594376:G:A
14594441	chr10:14594441:C:T
14594619	chr10:14594619:G:A
14594620	chr10:14594620:A:C
14594888	chr10:14594888:T:C
14595217	chr10:14595217:G:A
14595264	chr10:14595264:A:G
14595314	chr10:14595314:A:G
14595599	chr10:14595599:T:C
14595818	chr10:14595818:C:T
14595925	chr10:14595925:C:T
14595941	chr10:14595941:C:T
14596210	chr10:14596210:G:A
14596246	chr10:14596246:T:TC
14596296	chr10:14596296:G:A
14596516	chr10:14596516:T:C
14596658	chr10:14596658:G:C
14596696	chr10:14596696:A:T
14596940	chr10:14596940:C:T
14597282	chr10:14597282:T:C
14597792	chr10:14597792:A:C
14597857	chr10:14597857:G:A
14597899	chr10:14597899:G:A
14598303	chr10:14598303:A:T
14598406	chr10:14598406:G:C
14598543	chr10:14598543:G:A
14598580	chr10:14598580:C:A
14598661	chr10:14598661:G:A
14598789	chr10:14598789:C:T
14599258	chr10:14599258:C:T
14599360	chr10:14599360:C:T
14599425	chr10:14599425:T:A
14599574	chr10:14599574:A:T
14599611	chr10:14599611:G:A
14599622	chr10:14599622:G:A
14599640	chr10:14599640:A:G
14599762	chr10:14599762:TCAACA:T
14599778	chr10:14599778:T:C
14600068	chr10:14600068:C:T
14600249	chr10:14600249:G:C
14600462	chr10:14600462:C:T
14600948	chr10:14600948:C:T
14601334	chr10:14601334:A:C
14601452	chr10:14601452:T:C
14601506	chr10:14601506:G:T
14601575	chr10:14601575:A:AC
14601628	chr10:14601628:T:C
14601688	chr10:14601688:G:C
14601947	chr10:14601947:G:A
14602263	chr10:14602263:G:A
14602456	chr10:14602456:C:G
14602681	chr10:14602681:A:C
14602768	chr10:14602768:C:T
14602819	chr10:14602819:T:C
14602845	chr10:14602845:G:T
14603121	chr10:14603121:T:C
14603258	chr10:14603258:T:C
14603809	chr10:14603809:G:A
14604113	chr10:14604113:G:T
14604150	chr10:14604150:G:C
14604366	chr10:14604366:C:A
14604488	chr10:14604488:T:C
14605145	chr10:14605145:A:AC
14605159	chr10:14605159:G:A
14605348	chr10:14605348:AC:A
14605368	chr10:14605368:A:T
14605464	chr10:14605464:T:C
14605780	chr10:14605780:A:G
14606112	chr10:14606112:A:G
14606288	chr10:14606288:T:C
14606394	chr10:14606394:G:A
14606424	chr10:14606424:G:T
14606621	chr10:14606621:C:T
14606753	chr10:14606753:A:C
14606804	chr10:14606804:CAGAA:C
14606824	chr10:14606824:G:C
14606968	chr10:14606968:C:T
14607149	chr10:14607149:G:A
14607518	chr10:14607518:T:C
14607841	chr10:14607841:A:G
14608017	chr10:14608017:C:CT
14608536	chr10:14608536:G:T
14608784	chr10:14608784:G:A
14609104	chr10:14609104:A:G
14609339	chr10:14609339:C:T
14609458	chr10:14609458:A:G
14609481	chr10:14609481:G:C
14609595	chr10:14609595:C:T
14609778	chr10:14609778:C:T
14609797	chr10:14609797:C:T
14609953	chr10:14609953:G:A
14610209	chr10:14610209:G:T
14610339	chr10:14610339:C:T
14610516	chr10:14610516:G:C
14610525	chr10:14610525:T:C
14610674	chr10:14610674:A:T
14611246	chr10:14611246:G:A
14611254	chr10:14611254:T:C
14611362	chr10:14611362:T:C
14611366	chr10:14611366:C:T
14611431	chr10:14611431:G:A
14611907	chr10:14611907:T:A
14612434	chr10:14612434:G:A
14612661	chr10:14612661:A:C
14612805	chr10:14612805:C:T
14612853	chr10:14612853:C:T
14613075	chr10:14613075:A:G
14613124	chr10:14613124:G:A
14613128	chr10:14613128:T:C
14613194	chr10:14613194:A:G
14613451	chr10:14613451:C:T
14613456	chr10:14613456:C:T
14613469	chr10:14613469:T:C
14613488	chr10:14613488:T:C
14613515	chr10:14613515:T:C
14613721	chr10:14613721:C:T
14613859	chr10:14613859:A:G
14613956	chr10:14613956:C:A
14613972	chr10:14613972:A:G
14613986	chr10:14613986:T:A
14614000	chr10:14614000:G:A
14614053	chr10:14614053:C:T
14614147	chr10:14614147:C:A
14614185	chr10:14614185:G:A
14614217	chr10:14614217:T:C
14614583	chr10:14614583:G:C
14614888	chr10:14614888:G:A
14615150	chr10:14615150:G:A
14615266	chr10:14615266:T:C
14616184	chr10:14616184:T:C
14616465	chr10:14616465:A:G
14616658	chr10:14616658:T:C
14617343	chr10:14617343:G:A
14617807	chr10:14617807:GC:G
14617891	chr10:14617891:G:A
14618200	chr10:14618200:C:T
14618218	chr10:14618218:A:G
14618231	chr10:14618231:T:C
14618665	chr10:14618665:C:T
14618889	chr10:14618889:C:G
14619009	chr10:14619009:A:G
14619258	chr10:14619258:C:T
14619385	chr10:14619385:T:C
14619577	chr10:14619577:C:G
14619677	chr10:14619677:C:T
14620146	chr10:14620146:G:A
14620224	chr10:14620224:G:A
14620342	chr10:14620342:C:G
14620392	chr10:14620392:A:C
14620590	chr10:14620590:C:G
14620639	chr10:14620639:G:A
14620651	chr10:14620651:A:C
14620744	chr10:14620744:A:G
14620776	chr10:14620776:G:A
14620838	chr10:14620838:A:G
14621063	chr10:14621063:A:G
14621140	chr10:14621140:A:T
14621186	chr10:14621186:T:A
14621416	chr10:14621416:A:G
14621504	chr10:14621504:G:A
14621589	chr10:14621589:T:C
14621596	chr10:14621596:TAGTC:T
14621605	chr10:14621605:T:C
14621609	chr10:14621609:A:G
14621801	chr10:14621801:G:GCTGC
14621845	chr10:14621845:G:A
14621863	chr10:14621863:A:G
14621881	chr10:14621881:G:A
14622015	chr10:14622015:C:A
14622085	chr10:14622085:C:T
14622105	chr10:14622105:A:C
14622668	chr10:14622668:C:T
14622756	chr10:14622756:C:T
14622830	chr10:14622830:T:C
14622947	chr10:14622947:C:T
14623383	chr10:14623383:T:C
14623507	chr10:14623507:G:A
14623567	chr10:14623567:C:T
14623577	chr10:14623577:G:A
14623609	chr10:14623609:T:A
14623958	chr10:14623958:G:A
14624222	chr10:14624222:T:C
14624235	chr10:14624235:C:T
14624453	chr10:14624453:C:T
14624539	chr10:14624539:G:A
14624596	chr10:14624596:G:A
14624718	chr10:14624718:A:G
14624738	chr10:14624738:A:G
14624779	chr10:14624779:A:T
14624950	chr10:14624950:C:T
14625052	chr10:14625052:C:T
14625317	chr10:14625317:A:G
14625354	chr10:14625354:C:T
14625465	chr10:14625465:C:T
14625579	chr10:14625579:G:C
14625602	chr10:14625602:G:A
14626154	chr10:14626154:C:T
14626255	chr10:14626255:TCTC:T
14626346	chr10:14626346:C:T
14626399	chr10:14626399:A:G
14626636	chr10:14626636:C:T
14626675	chr10:14626675:T:C
14626693	chr10:14626693:T:C
14626704	chr10:14626704:C:T
14626748	chr10:14626748:C:T
14626856	chr10:14626856:A:G
14626937	chr10:14626937:G:A
14627585	chr10:14627585:A:G
14627794	chr10:14627794:GAGTAGA:G
14628262	chr10:14628262:G:A
14628293	chr10:14628293:A:G
14628491	chr10:14628491:A:G
14628538	chr10:14628538:A:C
14628995	chr10:14628995:A:G
14629022	chr10:14629022:T:C
14629139	chr10:14629139:T:C
14629599	chr10:14629599:G:A
14629612	chr10:14629612:C:A
14629719	chr10:14629719:T:C
14629731	chr10:14629731:T:C
14629789	chr10:14629789:A:AG
14629839	chr10:14629839:T:C
14629873	chr10:14629873:A:G
14630128	chr10:14630128:G:A
14631056	chr10:14631056:A:G
14631081	chr10:14631081:T:C
14631109	chr10:14631109:T:C
14631844	chr10:14631844:T:C
14632337	chr10:14632337:C:T
14632540	chr10:14632540:G:A
14632598	chr10:14632598:A:G
14632909	chr10:14632909:C:T
14632969	chr10:14632969:C:T
14633249	chr10:14633249:C:T
14633751	chr10:14633751:A:G
14633874	chr10:14633874:T:A
14634078	chr10:14634078:A:G
14634101	chr10:14634101:C:T
14634122	chr10:14634122:C:T
14634334	chr10:14634334:G:A
14634512	chr10:14634512:C:A
14634589	chr10:14634589:TA:T
14634615	chr10:14634615:C:T
14634643	chr10:14634643:G:T
14634667	chr10:14634667:G:A
14634926	chr10:14634926:C:G
14635237	chr10:14635237:G:A
14635622	chr10:14635622:G:A
14635693	chr10:14635693:G:A
14635786	chr10:14635786:G:C
14636005	chr10:14636005:G:C
14636054	chr10:14636054:A:G
14636300	chr10:14636300:C:T
14636327	chr10:14636327:G:A
14636347	chr10:14636347:T:C
14636361	chr10:14636361:T:C
14636372	chr10:14636372:C:T
14636463	chr10:14636463:G:A
14636634	chr10:14636634:A:G
14636898	chr10:14636898:G:A
14636955	chr10:14636955:G:A
14636963	chr10:14636963:A:C
14637053	chr10:14637053:G:A
14637137	chr10:14637137:C:T
14637583	chr10:14637583:G:A
14637859	chr10:14637859:A:G
14637924	chr10:14637924:T:C
14638219	chr10:14638219:A:G
14638437	chr10:14638437:A:G
14638622	chr10:14638622:C:T
14639419	chr10:14639419:T:C
14639525	chr10:14639525:A:G
14639662	chr10:14639662:G:T
14639698	chr10:14639698:G:A
14639980	chr10:14639980:G:A
14640345	chr10:14640345:T:C
14640370	chr10:14640370:A:G
14640460	chr10:14640460:G:A
14640481	chr10:14640481:C:T
14640537	chr10:14640537:C:T
14640866	chr10:14640866:G:T
14641180	chr10:14641180:T:C
14641317	chr10:14641317:A:C
14641481	chr10:14641481:C:T
14641482	chr10:14641482:A:C
14641637	chr10:14641637:G:A
14641649	chr10:14641649:G:A
14641919	chr10:14641919:A:T
14641951	chr10:14641951:A:G
14642043	chr10:14642043:G:A
14642273	chr10:14642273:C:T
14642372	chr10:14642372:T:G
14642611	chr10:14642611:G:A
14642648	chr10:14642648:C:G
14642793	chr10:14642793:A:G
14642816	chr10:14642816:C:T
14643479	chr10:14643479:G:A
14643556	chr10:14643556:C:T
14644129	chr10:14644129:T:C
14644207	chr10:14644207:T:C
14644429	chr10:14644429:T:C
14644446	chr10:14644446:T:A
14644488	chr10:14644488:C:G
14644623	chr10:14644623:C:T
14644782	chr10:14644782:A:G
14644887	chr10:14644887:T:G
14644954	chr10:14644954:C:T
14645486	chr10:14645486:TC:T
14645661	chr10:14645661:T:C
14645774	chr10:14645774:A:G
14645840	chr10:14645840:A:G
14645934	chr10:14645934:G:A
14646246	chr10:14646246:T:C
14646308	chr10:14646308:A:T
14646516	chr10:14646516:T:C
14646722	chr10:14646722:T:G
14646897	chr10:14646897:C:T
14647120	chr10:14647120:A:T
14647237	chr10:14647237:A:G
14647564	chr10:14647564:G:A
14647616	chr10:14647616:C:T
14647836	chr10:14647836:C:T
14648139	chr10:14648139:A:C
14648370	chr10:14648370:T:C
14648460	chr10:14648460:C:A
14649247	chr10:14649247:C:G
14649471	chr10:14649471:T:C
14649615	chr10:14649615:A:G
14649683	chr10:14649683:T:C
14650489	chr10:14650489:T:C
14650533	chr10:14650533:A:G
14650575	chr10:14650575:C:T
14651048	chr10:14651048:A:G
14651191	chr10:14651191:C:G
14651746	chr10:14651746:G:A
14651827	chr10:14651827:T:G
14651950	chr10:14651950:C:T
14652059	chr10:14652059:G:A
14652133	chr10:14652133:A:G
14652188	chr10:14652188:C:G
14652676	chr10:14652676:T:G
14653090	chr10:14653090:G:A
14653388	chr10:14653388:G:A
14653433	chr10:14653433:G:C
14653458	chr10:14653458:C:G
14653572	chr10:14653572:ATG:A
14653683	chr10:14653683:T:C
14653976	chr10:14653976:A:G
14654001	chr10:14654001:C:T
14654603	chr10:14654603:C:G
14654763	chr10:14654763:G:A
14654990	chr10:14654990:T:C
14655138	chr10:14655138:T:C
14655202	chr10:14655202:G:A
14655238	chr10:14655238:A:T
14655711	chr10:14655711:C:T
14655873	chr10:14655873:T:C
14656055	chr10:14656055:C:T
14656120	chr10:14656120:A:C
14656270	chr10:14656270:G:A
14656365	chr10:14656365:C:T
14656511	chr10:14656511:T:C
14656561	chr10:14656561:C:T
14656619	chr10:14656619:C:G
14657188	chr10:14657188:A:C
14657700	chr10:14657700:C:T
14658012	chr10:14658012:A:G
14658073	chr10:14658073:A:G
14658159	chr10:14658159:A:G
14658244	chr10:14658244:G:A
14658269	chr10:14658269:T:C
14658637	chr10:14658637:G:A
14658750	chr10:14658750:T:C
14659190	chr10:14659190:TA:T
14659257	chr10:14659257:A:G
14659312	chr10:14659312:G:A
14659478	chr10:14659478:A:T
14659607	chr10:14659607:A:T
14659670	chr10:14659670:G:A
14659727	chr10:14659727:T:C
14659749	chr10:14659749:G:C
14659895	chr10:14659895:C:T
14659948	chr10:14659948:A:T
14660169	chr10:14660169:G:A
14660682	chr10:14660682:T:C
14660842	chr10:14660842:G:T
14660863	chr10:14660863:C:T
14660994	chr10:14660994:T:C
14661134	chr10:14661134:C:T
14661157	chr10:14661157:G:C
14661295	chr10:14661295:G:A
14661323	chr10:14661323:G:A
14662413	chr10:14662413:C:G
14662567	chr10:14662567:T:C
14662728	chr10:14662728:T:C
14663166	chr10:14663166:G:C
14663271	chr10:14663271:A:T
14663306	chr10:14663306:T:C
14663418	chr10:14663418:T:C
14663484	chr10:14663484:T:C
14664423	chr10:14664423:C:T
14664762	chr10:14664762:A:G
14664819	chr10:14664819:A:T
14665130	chr10:14665130:T:C
14665471	chr10:14665471:G:A
14665694	chr10:14665694:T:C
14666106	chr10:14666106:G:A
14666473	chr10:14666473:T:C
14666590	chr10:14666590:G:C
14666916	chr10:14666916:C:T
14667169	chr10:14667169:C:T
14667171	chr10:14667171:T:A
14667182	chr10:14667182:T:C
14667868	chr10:14667868:AAGTAG:A
14667901	chr10:14667901:GAC:G
14667933	chr10:14667933:T:C
14668200	chr10:14668200:C:T
14668325	chr10:14668325:G:C
14668644	chr10:14668644:C:T
14668690	chr10:14668690:T:C
14669078	chr10:14669078:A:C
14669515	chr10:14669515:C:T
14669528	chr10:14669528:A:G
14669743	chr10:14669743:C:T
14669806	chr10:14669806:T:A
14669813	chr10:14669813:T:C
14669856	chr10:14669856:T:C
14670037	chr10:14670037:C:T
14670084	chr10:14670084:G:T
14670161	chr10:14670161:C:T
14670225	chr10:14670225:A:G
14670262	chr10:14670262:A:G
14670280	chr10:14670280:G:A
14670393	chr10:14670393:T:C
14670444	chr10:14670444:A:G
14670461	chr10:14670461:T:C
14671016	chr10:14671016:G:A
14671066	chr10:14671066:GCCATCTCATC:G
14671078	chr10:14671078:C:T
14671222	chr10:14671222:C:T
14671718	chr10:14671718:C:T
14672048	chr10:14672048:C:G
14672107	chr10:14672107:T:TA
14672149	chr10:14672149:C:T
14672214	chr10:14672214:G:A
14672334	chr10:14672334:C:T
14672410	chr10:14672410:T:A
14672430	chr10:14672430:C:T
14672493	chr10:14672493:G:A
14672570	chr10:14672570:T:A
14672749	chr10:14672749:C:T
14672839	chr10:14672839:A:C
14672863	chr10:14672863:T:A
14672891	chr10:14672891:T:C
14673546	chr10:14673546:A:G
14674148	chr10:14674148:G:C
14674280	chr10:14674280:G:A
14674517	chr10:14674517:T:C
14674554	chr10:14674554:T:C
14674638	chr10:14674638:G:A
14674751	chr10:14674751:C:T
14674940	chr10:14674940:C:T
14675048	chr10:14675048:T:C
14675100	chr10:14675100:T:G
14675168	chr10:14675168:A:G
14675198	chr10:14675198:G:C
14675301	chr10:14675301:C:T
14675427	chr10:14675427:A:G
14675619	chr10:14675619:T:G
14675691	chr10:14675691:A:T
14675707	chr10:14675707:TA:T
14675881	chr10:14675881:G:A
14676180	chr10:14676180:CA:C
14676189	chr10:14676189:T:G
14676239	chr10:14676239:G:C
14676248	chr10:14676248:C:G
14676319	chr10:14676319:A:G
14676443	chr10:14676443:T:C
14676659	chr10:14676659:T:TTAAAG
14676698	chr10:14676698:G:A
14677489	chr10:14677489:T:C
14677516	chr10:14677516:C:G
14678325	chr10:14678325:T:C
14678493	chr10:14678493:T:G
14678569	chr10:14678569:C:G
14678617	chr10:14678617:TC:T
14678619	chr10:14678619:TCCTC:T
14678728	chr10:14678728:AAG:A
14678734	chr10:14678734:A:G
14678839	chr10:14678839:T:G
14678855	chr10:14678855:C:T
14678900	chr10:14678900:G:T
14678931	chr10:14678931:T:C
14679299	chr10:14679299:T:C
14679438	chr10:14679438:G:T
14679633	chr10:14679633:C:T
14679718	chr10:14679718:G:C
14679765	chr10:14679765:T:C
14680296	chr10:14680296:G:A
14680399	chr10:14680399:C:A
14680488	chr10:14680488:C:T
14680514	chr10:14680514:C:T
14680721	chr10:14680721:A:G
14680845	chr10:14680845:T:C
14680857	chr10:14680857:A:G
14681054	chr10:14681054:T:C
14681298	chr10:14681298:A:G
14681300	chr10:14681300:C:T
14681427	chr10:14681427:C:G
14681525	chr10:14681525:A:G
14681590	chr10:14681590:C:T
14681713	chr10:14681713:G:A
14681934	chr10:14681934:T:C
14682191	chr10:14682191:A:G
14682215	chr10:14682215:T:A
14682295	chr10:14682295:G:A
14682390	chr10:14682390:T:A
14682572	chr10:14682572:T:G
14682761	chr10:14682761:G:C
14682829	chr10:14682829:A:G
14682840	chr10:14682840:T:C
14683045	chr10:14683045:A:G
14683089	chr10:14683089:T:C
14683135	chr10:14683135:G:A
14683224	chr10:14683224:ATCTAATC:A
14683325	chr10:14683325:T:C
14683330	chr10:14683330:C:T
14683349	chr10:14683349:T:C
14683357	chr10:14683357:G:A
14683455	chr10:14683455:C:T
14683603	chr10:14683603:AG:A
14683612	chr10:14683612:C:A
14683692	chr10:14683692:A:G
14683735	chr10:14683735:TC:T
14683949	chr10:14683949:G:T
14684014	chr10:14684014:C:G
14684316	chr10:14684316:G:GT
14684671	chr10:14684671:A:G
14684798	chr10:14684798:TTTCAC:T
14684908	chr10:14684908:T:C
14685459	chr10:14685459:C:T
14685520	chr10:14685520:A:C
14685619	chr10:14685619:A:C
14685749	chr10:14685749:A:G
14685803	chr10:14685803:A:C
14685871	chr10:14685871:G:A
14685925	chr10:14685925:C:T
14685998	chr10:14685998:T:C
14686155	chr10:14686155:G:A
14686159	chr10:14686159:T:C
14686324	chr10:14686324:G:A
14686367	chr10:14686367:C:T
14686460	chr10:14686460:A:G
14686559	chr10:14686559:T:C
14686727	chr10:14686727:T:C
14686744	chr10:14686744:T:G
14686802	chr10:14686802:A:G
14686803	chr10:14686803:G:A
14687019	chr10:14687019:C:T
14687156	chr10:14687156:C:G
14687375	chr10:14687375:A:T
14687476	chr10:14687476:C:G
14687894	chr10:14687894:C:T
14687926	chr10:14687926:T:C
14687992	chr10:14687992:C:T
14688369	chr10:14688369:A:G
14688500	chr10:14688500:C:G
14688625	chr10:14688625:G:A
14688716	chr10:14688716:G:A
14688730	chr10:14688730:C:T
14688884	chr10:14688884:A:G
14689078	chr10:14689078:G:A
14689216	chr10:14689216:A:C
14689328	chr10:14689328:T:C
14689335	chr10:14689335:G:A
14689450	chr10:14689450:C:T
14689470	chr10:14689470:T:C
14689513	chr10:14689513:CT:C
14689583	chr10:14689583:G:C
14689745	chr10:14689745:A:G
14689788	chr10:14689788:C:T
14689918	chr10:14689918:C:T
14690124	chr10:14690124:G:A
14690139	chr10:14690139:C:T
14690274	chr10:14690274:G:T
14690449	chr10:14690449:T:C
14690495	chr10:14690495:C:T
14690567	chr10:14690567:T:C
14690601	chr10:14690601:C:T
14690753	chr10:14690753:A:G
14690776	chr10:14690776:T:C
14691063	chr10:14691063:C:T
14691120	chr10:14691120:C:T
14691149	chr10:14691149:C:T
14691176	chr10:14691176:C:T
14691333	chr10:14691333:C:T
14691466	chr10:14691466:G:A
14691493	chr10:14691493:G:A
14692041	chr10:14692041:G:T
14692282	chr10:14692282:G:A
14692393	chr10:14692393:G:C
14692424	chr10:14692424:T:G
14692493	chr10:14692493:C:T
14692736	chr10:14692736:G:A
14692787	chr10:14692787:C:T
14692973	chr10:14692973:T:G
14692997	chr10:14692997:G:A
14693074	chr10:14693074:G:A
14693218	chr10:14693218:G:A
14693233	chr10:14693233:T:C
14693256	chr10:14693256:T:A
14693334	chr10:14693334:A:T
14693419	chr10:14693419:A:C
14693554	chr10:14693554:TA:T
14693573	chr10:14693573:C:T
14693594	chr10:14693594:T:A
14694078	chr10:14694078:G:A
14694195	chr10:14694195:T:C
14694231	chr10:14694231:T:C
14694701	chr10:14694701:C:T
14694815	chr10:14694815:G:A
14694940	chr10:14694940:T:C
14695064	chr10:14695064:C:T
14695160	chr10:14695160:T:A
14695186	chr10:14695186:C:T
14695187	chr10:14695187:G:A
14695246	chr10:14695246:C:A
14695254	chr10:14695254:A:T
14695256	chr10:14695256:C:T
14695292	chr10:14695292:G:GA
14695468	chr10:14695468:T:C
14695478	chr10:14695478:T:C
14695913	chr10:14695913:T:C
14696028	chr10:14696028:A:G
14696047	chr10:14696047:A:G
14696048	chr10:14696048:A:C
14696107	chr10:14696107:C:G
14696120	chr10:14696120:C:G
14696227	chr10:14696227:C:T
14696380	chr10:14696380:A:T
14696936	chr10:14696936:T:C
14696982	chr10:14696982:C:G
14697093	chr10:14697093:C:T
14697211	chr10:14697211:A:T
14697324	chr10:14697324:A:C
14698011	chr10:14698011:G:A
14698042	chr10:14698042:T:A
14698160	chr10:14698160:T:A
14698345	chr10:14698345:A:C
14698644	chr10:14698644:C:G
14698814	chr10:14698814:T:G
14698963	chr10:14698963:T:C
14699046	chr10:14699046:AGGCAGAGGT:A
14699438	chr10:14699438:C:T
14699614	chr10:14699614:C:A
14700269	chr10:14700269:G:A
14700382	chr10:14700382:C:T
14700424	chr10:14700424:T:C
14701046	chr10:14701046:T:C
14701064	chr10:14701064:T:C
14701122	chr10:14701122:A:G
14701212	chr10:14701212:T:G
14701284	chr10:14701284:G:A
14701500	chr10:14701500:C:T
14701507	chr10:14701507:A:G
14701713	chr10:14701713:T:G
14701924	chr10:14701924:T:C
14702007	chr10:14702007:C:T
14703047	chr10:14703047:TC:T
14703121	chr10:14703121:C:T
14703178	chr10:14703178:C:T
14703422	chr10:14703422:C:T
14704389	chr10:14704389:C:T
14704640	chr10:14704640:G:C
14705198	chr10:14705198:A:T
14705491	chr10:14705491:A:G
14705511	chr10:14705511:A:G
14705613	chr10:14705613:G:A
14705694	chr10:14705694:G:A
14705711	chr10:14705711:T:G
14705750	chr10:14705750:T:C
14706071	chr10:14706071:T:C
14706074	chr10:14706074:T:G
14706656	chr10:14706656:T:C
14706753	chr10:14706753:A:G
14706909	chr10:14706909:G:A
14706980	chr10:14706980:CAG:C
14707050	chr10:14707050:G:A
14707101	chr10:14707101:G:T
14707513	chr10:14707513:G:A
14707674	chr10:14707674:T:C
14707807	chr10:14707807:C:T
14708043	chr10:14708043:A:G
14708225	chr10:14708225:C:A
14708519	chr10:14708519:G:A
14708776	chr10:14708776:A:G
14709327	chr10:14709327:A:C
14709595	chr10:14709595:G:A
14709710	chr10:14709710:T:C
14709957	chr10:14709957:T:C
14710058	chr10:14710058:C:T
14710086	chr10:14710086:A:C
14710445	chr10:14710445:C:T
14710447	chr10:14710447:C:T
14710978	chr10:14710978:TCTCAGCTCACTGCAAC:T
14711059	chr10:14711059:T:A
14711387	chr10:14711387:T:C
14711526	chr10:14711526:G:A
14711592	chr10:14711592:C:T
14711657	chr10:14711657:C:T
14711792	chr10:14711792:T:G
14711832	chr10:14711832:C:T
14711886	chr10:14711886:C:T
14711971	chr10:14711971:C:T
14711984	chr10:14711984:T:C
14712091	chr10:14712091:C:T
14712233	chr10:14712233:T:C
14712528	chr10:14712528:A:AGG
14712556	chr10:14712556:T:A
14712792	chr10:14712792:T:G
14713223	chr10:14713223:G:A
14713252	chr10:14713252:G:T
14713304	chr10:14713304:T:C
14713320	chr10:14713320:A:C
14713367	chr10:14713367:A:G
14713379	chr10:14713379:A:G
14713786	chr10:14713786:C:T
14713799	chr10:14713799:G:A
14713954	chr10:14713954:T:C
14714164	chr10:14714164:T:A
14714322	chr10:14714322:C:T
14714323	chr10:14714323:T:TACAA
14714418	chr10:14714418:A:G
14714577	chr10:14714577:A:G
14714651	chr10:14714651:A:C
14714653	chr10:14714653:T:C
14714759	chr10:14714759:A:T
14714976	chr10:14714976:A:G
14715014	chr10:14715014:G:A
14715286	chr10:14715286:T:G
14715476	chr10:14715476:T:G
14715706	chr10:14715706:A:G
14715780	chr10:14715780:A:G
14715927	chr10:14715927:T:G
14716080	chr10:14716080:T:A
14716093	chr10:14716093:T:C
14717602	chr10:14717602:G:A
14717686	chr10:14717686:A:G
14717757	chr10:14717757:G:GAC
14717793	chr10:14717793:A:G
14717848	chr10:14717848:A:G
14718060	chr10:14718060:C:G
14718083	chr10:14718083:T:G
14718400	chr10:14718400:A:G
14718851	chr10:14718851:A:C
14719084	chr10:14719084:T:C
14719093	chr10:14719093:G:A
14719637	chr10:14719637:C:T
14720713	chr10:14720713:A:C
14721563	chr10:14721563:T:C
14721672	chr10:14721672:C:T
14721673	chr10:14721673:A:G
14721816	chr10:14721816:G:T
14721959	chr10:14721959:T:C
14722131	chr10:14722131:C:T
14722185	chr10:14722185:T:C
14722475	chr10:14722475:T:C
14722731	chr10:14722731:T:A
14722755	chr10:14722755:C:A
14722994	chr10:14722994:C:T
14723413	chr10:14723413:G:T
14723577	chr10:14723577:G:C
14724126	chr10:14724126:C:T
14724136	chr10:14724136:G:A
14724198	chr10:14724198:T:C
14724370	chr10:14724370:C:T
14724405	chr10:14724405:T:C
14724497	chr10:14724497:G:C
14724514	chr10:14724514:G:A
14724700	chr10:14724700:C:A
14725231	chr10:14725231:C:G
14725574	chr10:14725574:A:G
14725686	chr10:14725686:T:C
14725986	chr10:14725986:C:T
14726333	chr10:14726333:T:C
14727612	chr10:14727612:T:G
14727697	chr10:14727697:C:T
14727912	chr10:14727912:C:A
14728682	chr10:14728682:C:T
14729379	chr10:14729379:C:T
14729810	chr10:14729810:C:T
14730679	chr10:14730679:T:C
14730719	chr10:14730719:C:A
14730832	chr10:14730832:G:A
14732104	chr10:14732104:T:C
14732140	chr10:14732140:A:T
14732144	chr10:14732144:T:C
14732176	chr10:14732176:T:C
14732689	chr10:14732689:T:C
14732738	chr10:14732738:T:C
14732876	chr10:14732876:T:A
14732948	chr10:14732948:G:A
14733301	chr10:14733301:C:G
14733899	chr10:14733899:G:A
14733949	chr10:14733949:T:C
14734030	chr10:14734030:C:T
14734380	chr10:14734380:G:C
14734413	chr10:14734413:G:A
14734579	chr10:14734579:C:T
14734905	chr10:14734905:A:C
14735077	chr10:14735077:C:G
14735700	chr10:14735700:G:A
14735877	chr10:14735877:G:A
14736102	chr10:14736102:G:A
14736353	chr10:14736353:C:T
14736534	chr10:14736534:G:A
14736921	chr10:14736921:C:T
14737155	chr10:14737155:T:C
14737521	chr10:14737521:G:C
14737690	chr10:14737690:C:T
14738115	chr10:14738115:T:C
14738317	chr10:14738317:C:T
14738740	chr10:14738740:T:C
14738789	chr10:14738789:A:T
14739054	chr10:14739054:C:T
14739174	chr10:14739174:T:C
14739456	chr10:14739456:A:G
14739643	chr10:14739643:G:A
14740161	chr10:14740161:T:C
14740240	chr10:14740240:T:A
14740286	chr10:14740286:T:C
14740303	chr10:14740303:A:G
14740505	chr10:14740505:A:G
14740695	chr10:14740695:C:T
14740696	chr10:14740696:A:G
14740728	chr10:14740728:C:G
14740995	chr10:14740995:T:C
14742087	chr10:14742087:C:T
14742549	chr10:14742549:A:G
14743469	chr10:14743469:G:C
14744363	chr10:14744363:G:A
14744858	chr10:14744858:C:G
14745383	chr10:14745383:C:T
14745495	chr10:14745495:A:G
14745697	chr10:14745697:T:G
14745985	chr10:14745985:G:C
14746937	chr10:14746937:G:A
14747446	chr10:14747446:T:A
14747467	chr10:14747467:A:T
14747566	chr10:14747566:A:G
14747589	chr10:14747589:A:G
14747606	chr10:14747606:T:C
14747747	chr10:14747747:C:A
14747830	chr10:14747830:G:A
14747967	chr10:14747967:T:G
14748204	chr10:14748204:A:G
14748248	chr10:14748248:C:T
14748461	chr10:14748461:T:C
14748858	chr10:14748858:C:T
14748883	chr10:14748883:C:T
14748916	chr10:14748916:G:A
14749057	chr10:14749057:C:T
14749427	chr10:14749427:T:C
14749535	chr10:14749535:G:C
14749654	chr10:14749654:C:T
14749932	chr10:14749932:C:A
14749954	chr10:14749954:G:C
14750489	chr10:14750489:G:A
14750581	chr10:14750581:C:T
14750611	chr10:14750611:C:A
14750741	chr10:14750741:G:A
14751021	chr10:14751021:A:G
14751760	chr10:14751760:T:C
14751815	chr10:14751815:A:G
14751996	chr10:14751996:G:T
14752235	chr10:14752235:C:T
14752280	chr10:14752280:C:A
14752322	chr10:14752322:A:G
14752542	chr10:14752542:G:A
14752548	chr10:14752548:G:A
14752762	chr10:14752762:T:C
14753316	chr10:14753316:C:A
14753443	chr10:14753443:G:GC
14753553	chr10:14753553:C:T
14753566	chr10:14753566:G:A
14753629	chr10:14753629:G:A
14753762	chr10:14753762:GAAGAA:G
14754067	chr10:14754067:C:T
14754139	chr10:14754139:A:G
14754367	chr10:14754367:C:T
14754517	chr10:14754517:T:C
14754528	chr10:14754528:C:T
14754582	chr10:14754582:A:T
14754608	chr10:14754608:C:T
14754769	chr10:14754769:G:C
14755235	chr10:14755235:G:C
14755247	chr10:14755247:C:A
14755506	chr10:14755506:A:G
14755730	chr10:14755730:A:G
14755839	chr10:14755839:C:T
14756048	chr10:14756048:A:G
14756308	chr10:14756308:T:C
14756330	chr10:14756330:G:A
14757336	chr10:14757336:C:A
14758040	chr10:14758040:A:C
14758187	chr10:14758187:C:T
14758321	chr10:14758321:A:G
14758984	chr10:14758984:G:A
14759139	chr10:14759139:T:G
14759354	chr10:14759354:T:G
14759808	chr10:14759808:C:T
14759991	chr10:14759991:C:T
14760099	chr10:14760099:A:AT
14760346	chr10:14760346:G:A
14760484	chr10:14760484:A:G
14760560	chr10:14760560:A:ATTATTAATTTTAAG
14760562	chr10:14760562:C:CTT
14760566	chr10:14760566:C:A
14760567	chr10:14760567:T:TATTAAAATTAACATTAAA
14760699	chr10:14760699:AG:A
14760734	chr10:14760734:C:T
14760906	chr10:14760906:A:G
14760936	chr10:14760936:C:T
14760970	chr10:14760970:C:A
14761339	chr10:14761339:T:C
14761569	chr10:14761569:A:G
14761780	chr10:14761780:T:G
14761947	chr10:14761947:C:G
14762026	chr10:14762026:A:G
14762028	chr10:14762028:C:T
14762065	chr10:14762065:C:T
14762132	chr10:14762132:G:A
14762143	chr10:14762143:ATTGT:A
14762340	chr10:14762340:G:A
14762369	chr10:14762369:G:A
14762386	chr10:14762386:C:T
14762456	chr10:14762456:C:G
14762545	chr10:14762545:G:A
14762592	chr10:14762592:TAAAA:T
14762596	chr10:14762596:A:ATCTT
14762612	chr10:14762612:T:C
14762967	chr10:14762967:T:C
14763006	chr10:14763006:T:C
14763374	chr10:14763374:C:T
14763511	chr10:14763511:AC:A
14763559	chr10:14763559:A:G
14763938	chr10:14763938:T:C
14764437	chr10:14764437:G:A
14764574	chr10:14764574:T:C
14764760	chr10:14764760:C:T
14765037	chr10:14765037:T:C
14765267	chr10:14765267:T:C
14765537	chr10:14765537:G:A
14765752	chr10:14765752:T:C
14765884	chr10:14765884:G:A
14766041	chr10:14766041:T:C
14766669	chr10:14766669:T:C
14766697	chr10:14766697:G:T
14766924	chr10:14766924:A:T
14767180	chr10:14767180:T:C
14767333	chr10:14767333:T:C
14767340	chr10:14767340:C:T
14767388	chr10:14767388:G:A
14767461	chr10:14767461:G:C
14767470	chr10:14767470:G:A
14767501	chr10:14767501:A:G
14767737	chr10:14767737:A:C
14767863	chr10:14767863:AAAG:A
14767900	chr10:14767900:A:G
14768161	chr10:14768161:T:C
14768295	chr10:14768295:G:A
14768520	chr10:14768520:C:T
14768807	chr10:14768807:C:T
14768846	chr10:14768846:T:C
14768912	chr10:14768912:A:G
14769006	chr10:14769006:A:C
14769139	chr10:14769139:C:T
14769386	chr10:14769386:T:A
14769525	chr10:14769525:C:T
14769670	chr10:14769670:G:A
14770161	chr10:14770161:A:G
14770214	chr10:14770214:A:G
14770478	chr10:14770478:G:A
14770556	chr10:14770556:C:G
14770636	chr10:14770636:A:G
14771167	chr10:14771167:GC:G
14771224	chr10:14771224:G:A
14771343	chr10:14771343:A:G
14771408	chr10:14771408:C:T
14771474	chr10:14771474:A:T
14771633	chr10:14771633:A:T
14771691	chr10:14771691:C:T
14771786	chr10:14771786:G:C
14771798	chr10:14771798:G:A
14771861	chr10:14771861:A:G
14771875	chr10:14771875:T:A
14771970	chr10:14771970:C:T
14772359	chr10:14772359:A:AT
14772364	chr10:14772364:T:A
14772704	chr10:14772704:T:C
14773316	chr10:14773316:G:T
14773460	chr10:14773460:A:C
14773730	chr10:14773730:T:C
14773908	chr10:14773908:AG:A
14774316	chr10:14774316:C:T
14774449	chr10:14774449:G:A
14775068	chr10:14775068:T:C
14775343	chr10:14775343:A:C
14775439	chr10:14775439:C:T
14775551	chr10:14775551:G:A
14775613	chr10:14775613:A:G
14775769	chr10:14775769:T:C
14776053	chr10:14776053:G:A
14776135	chr10:14776135:G:T
14776166	chr10:14776166:G:A
14776316	chr10:14776316:C:T
14776630	chr10:14776630:G:A
14776647	chr10:14776647:A:G
14776871	chr10:14776871:A:G
14777009	chr10:14777009:A:T
14777145	chr10:14777145:A:T
14777219	chr10:14777219:A:G
14777291	chr10:14777291:A:G
14777395	chr10:14777395:C:A
14777587	chr10:14777587:G:A
14777620	chr10:14777620:A:G
14778099	chr10:14778099:G:C
14778401	chr10:14778401:G:A
14778444	chr10:14778444:T:G
14778563	chr10:14778563:A:T
14778818	chr10:14778818:T:A
14778863	chr10:14778863:A:G
14778960	chr10:14778960:T:C
14779276	chr10:14779276:A:G
14779351	chr10:14779351:T:A
14779734	chr10:14779734:C:T
14779766	chr10:14779766:T:C
14779768	chr10:14779768:A:G
14779971	chr10:14779971:A:G
14780005	chr10:14780005:C:T
14780020	chr10:14780020:C:T
14780036	chr10:14780036:A:G
14780136	chr10:14780136:C:T
14780254	chr10:14780254:G:A
14780291	chr10:14780291:T:C
14780492	chr10:14780492:G:T
14780698	chr10:14780698:G:A
14780799	chr10:14780799:A:G
14780802	chr10:14780802:G:A
14780814	chr10:14780814:G:A
14780964	chr10:14780964:T:C
14781041	chr10:14781041:A:C
14781042	chr10:14781042:A:C
14781046	chr10:14781046:T:C
14781112	chr10:14781112:C:T
14781140	chr10:14781140:A:T
14781157	chr10:14781157:C:T
14781313	chr10:14781313:T:C
14782632	chr10:14782632:G:T
14782828	chr10:14782828:G:A
14783284	chr10:14783284:G:A
14783450	chr10:14783450:T:G
14783523	chr10:14783523:T:C
14783613	chr10:14783613:C:T
14783999	chr10:14783999:C:T
14784190	chr10:14784190:T:C
14784389	chr10:14784389:T:A
14784525	chr10:14784525:C:A
14784742	chr10:14784742:G:C
14784793	chr10:14784793:A:T
14785229	chr10:14785229:T:A
14785258	chr10:14785258:A:G
14785735	chr10:14785735:T:C
14785858	chr10:14785858:G:A
14785988	chr10:14785988:T:C
14786154	chr10:14786154:A:T
14786277	chr10:14786277:G:A
14786433	chr10:14786433:A:C
14786486	chr10:14786486:G:T
14786489	chr10:14786489:A:C
14786700	chr10:14786700:T:C
14786767	chr10:14786767:A:G
14787002	chr10:14787002:G:T
14787003	chr10:14787003:A:T
14787097	chr10:14787097:T:C
14787185	chr10:14787185:C:A
14787455	chr10:14787455:G:A
14787499	chr10:14787499:T:C
14787533	chr10:14787533:A:G
14787553	chr10:14787553:C:G
14788025	chr10:14788025:A:T
14788650	chr10:14788650:T:C
14788832	chr10:14788832:C:G
14789156	chr10:14789156:A:G
14789683	chr10:14789683:T:C
14789756	chr10:14789756:G:A
14789925	chr10:14789925:T:C
14789943	chr10:14789943:G:A
14790012	chr10:14790012:A:G
14790518	chr10:14790518:G:T
14790825	chr10:14790825:C:T
14790915	chr10:14790915:T:C
14790993	chr10:14790993:C:T
14791056	chr10:14791056:C:T
14791291	chr10:14791291:A:G
14791383	chr10:14791383:T:A
14791523	chr10:14791523:G:C
14791609	chr10:14791609:G:C
14791708	chr10:14791708:T:C
14791839	chr10:14791839:G:A
14792559	chr10:14792559:G:A
14792601	chr10:14792601:T:C
14792607	chr10:14792607:A:C
14792750	chr10:14792750:C:T
14792970	chr10:14792970:C:T
14793000	chr10:14793000:T:C
14793041	chr10:14793041:A:G
14793607	chr10:14793607:C:T
14793654	chr10:14793654:G:A
14793717	chr10:14793717:A:C
14794042	chr10:14794042:C:G
14794101	chr10:14794101:C:A
14794199	chr10:14794199:A:T
14794447	chr10:14794447:T:C
14794734	chr10:14794734:G:A
14795287	chr10:14795287:T:C
14795384	chr10:14795384:A:C
14795480	chr10:14795480:T:A
14795509	chr10:14795509:G:GGTCATAA
14795705	chr10:14795705:T:C
14795772	chr10:14795772:C:T
14796265	chr10:14796265:G:A
14796315	chr10:14796315:C:T
14796565	chr10:14796565:G:A
14796747	chr10:14796747:A:G
14796973	chr10:14796973:T:C
14797072	chr10:14797072:T:G
14797168	chr10:14797168:CA:C
14797377	chr10:14797377:A:T
14797419	chr10:14797419:A:G
14797475	chr10:14797475:G:T
14797530	chr10:14797530:G:A
14797550	chr10:14797550:C:T
14797644	chr10:14797644:G:A
14797862	chr10:14797862:A:G
14797900	chr10:14797900:A:G
14797912	chr10:14797912:A:G
14797930	chr10:14797930:C:T
14797999	chr10:14797999:A:G
14798258	chr10:14798258:G:A
14798275	chr10:14798275:A:G
14798495	chr10:14798495:T:C
14798717	chr10:14798717:G:A
14798929	chr10:14798929:G:A
14799243	chr10:14799243:C:T
14799406	chr10:14799406:G:A
14799835	chr10:14799835:T:C
14799993	chr10:14799993:A:G
14800186	chr10:14800186:G:A
14800729	chr10:14800729:C:G
14800945	chr10:14800945:C:T
14800948	chr10:14800948:A:G
14801218	chr10:14801218:T:C
14801663	chr10:14801663:A:G
14801712	chr10:14801712:C:G
14801948	chr10:14801948:C:T
14802028	chr10:14802028:G:A
14802202	chr10:14802202:G:A
14802705	chr10:14802705:T:A
14802885	chr10:14802885:G:A
14803039	chr10:14803039:G:A
14803291	chr10:14803291:C:A
14803306	chr10:14803306:T:C
14803820	chr10:14803820:A:G
14803880	chr10:14803880:T:C
14803958	chr10:14803958:T:C
14804175	chr10:14804175:G:A
14804428	chr10:14804428:G:A
14804484	chr10:14804484:G:A
14804555	chr10:14804555:C:A
14804920	chr10:14804920:T:C
14805124	chr10:14805124:A:G
14805221	chr10:14805221:T:C
14805243	chr10:14805243:G:A
14805353	chr10:14805353:G:C
14805606	chr10:14805606:T:G
14805705	chr10:14805705:A:G
14805731	chr10:14805731:C:A
14805994	chr10:14805994:A:G
14806175	chr10:14806175:C:G
14806373	chr10:14806373:T:C
14806509	chr10:14806509:C:G
14806624	chr10:14806624:G:C
14806722	chr10:14806722:C:T
14806930	chr10:14806930:C:A
14806974	chr10:14806974:G:T
14806983	chr10:14806983:T:A
14807037	chr10:14807037:G:A
14807094	chr10:14807094:T:C
14807347	chr10:14807347:C:T
14807585	chr10:14807585:G:C
14808424	chr10:14808424:A:G
14808553	chr10:14808553:A:G
14809091	chr10:14809091:T:C
14809266	chr10:14809266:G:A
14809269	chr10:14809269:T:A
14809286	chr10:14809286:C:T
14809300	chr10:14809300:G:T
14809573	chr10:14809573:G:C
14809664	chr10:14809664:C:T
14809693	chr10:14809693:T:C
14809784	chr10:14809784:C:A
14809804	chr10:14809804:G:A
14809814	chr10:14809814:A:G
14810095	chr10:14810095:G:A
14810311	chr10:14810311:C:T
14810363	chr10:14810363:G:A
14810441	chr10:14810441:G:A
14810460	chr10:14810460:C:T
14810542	chr10:14810542:G:A
14810616	chr10:14810616:C:T
14811003	chr10:14811003:A:G
14811026	chr10:14811026:A:G
14811037	chr10:14811037:T:C
14811220	chr10:14811220:G:A
14811283	chr10:14811283:T:TA
14811333	chr10:14811333:A:G
14811506	chr10:14811506:C:T
14812166	chr10:14812166:G:C
14812325	chr10:14812325:T:C
14812415	chr10:14812415:G:C
14812424	chr10:14812424:C:T
14812506	chr10:14812506:G:A
14812544	chr10:14812544:T:C
14812556	chr10:14812556:C:T
14812849	chr10:14812849:C:T
14812864	chr10:14812864:G:A
14813050	chr10:14813050:G:C
14813081	chr10:14813081:C:G
14813108	chr10:14813108:T:A
14813328	chr10:14813328:A:G
14813686	chr10:14813686:A:G
14813813	chr10:14813813:T:C
14813903	chr10:14813903:T:C
14814109	chr10:14814109:G:A
14814213	chr10:14814213:C:A
14814554	chr10:14814554:T:A
14814638	chr10:14814638:T:C
14814752	chr10:14814752:A:G
14814916	chr10:14814916:C:T
14815087	chr10:14815087:C:T
14815167	chr10:14815167:C:T
14815219	chr10:14815219:G:A
14815241	chr10:14815241:T:C
14815262	chr10:14815262:A:G
14815530	chr10:14815530:A:G
14816086	chr10:14816086:G:A
14816532	chr10:14816532:C:T
14816630	chr10:14816630:G:A
14816838	chr10:14816838:C:T
14817233	chr10:14817233:G:A
14817261	chr10:14817261:G:A
14817445	chr10:14817445:G:A
14817550	chr10:14817550:C:T
14817684	chr10:14817684:T:C
14817921	chr10:14817921:T:C
14818085	chr10:14818085:T:C
14818167	chr10:14818167:A:C
14818500	chr10:14818500:T:C
14818511	chr10:14818511:A:G
14818587	chr10:14818587:A:G
14818795	chr10:14818795:C:T
14818854	chr10:14818854:G:A
14818866	chr10:14818866:T:C
14819013	chr10:14819013:A:T
14819149	chr10:14819149:A:C
14819232	chr10:14819232:G:C
14819402	chr10:14819402:C:T
14819517	chr10:14819517:G:A
14819597	chr10:14819597:T:C
14819677	chr10:14819677:C:T
14819819	chr10:14819819:C:T
14819859	chr10:14819859:C:T
14820464	chr10:14820464:T:C
14820792	chr10:14820792:T:C
14820840	chr10:14820840:A:T
14820943	chr10:14820943:G:C
14820964	chr10:14820964:T:A
14821081	chr10:14821081:A:C
14821332	chr10:14821332:A:G
14821370	chr10:14821370:T:C
14821376	chr10:14821376:G:A
14821403	chr10:14821403:C:T
14821404	chr10:14821404:G:A
14821685	chr10:14821685:A:C
14821865	chr10:14821865:G:A
14822005	chr10:14822005:A:C
14822741	chr10:14822741:A:G
14822810	chr10:14822810:T:C
14822847	chr10:14822847:A:G
14822888	chr10:14822888:T:A
14823100	chr10:14823100:CT:C
14823364	chr10:14823364:C:T
14823534	chr10:14823534:T:C
14823658	chr10:14823658:G:C
14823817	chr10:14823817:G:A
14824081	chr10:14824081:C:A
14824350	chr10:14824350:C:A
14824370	chr10:14824370:A:C
14824745	chr10:14824745:T:C
14824820	chr10:14824820:C:T
14825111	chr10:14825111:A:G
14825261	chr10:14825261:G:C
14825444	chr10:14825444:G:A
14825558	chr10:14825558:T:G
14826338	chr10:14826338:CAGCAGA:C
14827221	chr10:14827221:C:A
14827318	chr10:14827318:G:A
14827854	chr10:14827854:T:C
14827988	chr10:14827988:A:G
14828584	chr10:14828584:T:C
14828645	chr10:14828645:C:G
14828805	chr10:14828805:G:A
14829057	chr10:14829057:T:C
14829691	chr10:14829691:G:A
14830023	chr10:14830023:T:C
14830155	chr10:14830155:T:G
14830204	chr10:14830204:G:A
14830428	chr10:14830428:C:A
14830657	chr10:14830657:C:T
14830718	chr10:14830718:T:C
14831294	chr10:14831294:T:C
14831350	chr10:14831350:G:A
14831394	chr10:14831394:AT:A
14831569	chr10:14831569:T:C
14831795	chr10:14831795:C:T
14832636	chr10:14832636:T:C
14832693	chr10:14832693:G:A
14832835	chr10:14832835:T:C
14832974	chr10:14832974:C:T
14833139	chr10:14833139:A:G
14833484	chr10:14833484:T:C
14833774	chr10:14833774:C:T
14833787	chr10:14833787:A:G
14834111	chr10:14834111:C:G
14834228	chr10:14834228:C:G
14834528	chr10:14834528:G:C
14834659	chr10:14834659:A:G
14834886	chr10:14834886:G:A
14835302	chr10:14835302:A:G
14835465	chr10:14835465:A:G
14835467	chr10:14835467:G:GC
14835476	chr10:14835476:G:A
14835552	chr10:14835552:T:G
14836423	chr10:14836423:A:G
14836555	chr10:14836555:C:T
14836580	chr10:14836580:A:C
14837723	chr10:14837723:T:C
14838001	chr10:14838001:T:C
14838395	chr10:14838395:G:T
14838396	chr10:14838396:C:T
14838753	chr10:14838753:G:A
14839259	chr10:14839259:A:C
14839507	chr10:14839507:G:C
14839577	chr10:14839577:A:C
14839581	chr10:14839581:A:C
14839715	chr10:14839715:G:A
14840341	chr10:14840341:A:T
14840643	chr10:14840643:C:T
14840861	chr10:14840861:A:G
14840880	chr10:14840880:T:C
14841062	chr10:14841062:A:G
14841229	chr10:14841229:A:T
14841479	chr10:14841479:C:G
14841598	chr10:14841598:A:G
14841935	chr10:14841935:T:C
14841959	chr10:14841959:C:T
14841982	chr10:14841982:C:T
14842510	chr10:14842510:G:A
14843051	chr10:14843051:C:T
14843599	chr10:14843599:C:T
14844318	chr10:14844318:TATTA:T
14844490	chr10:14844490:CTATAAGCACA:C
14844909	chr10:14844909:G:A
14846003	chr10:14846003:C:G
14846122	chr10:14846122:TCTTTA:T
14846382	chr10:14846382:T:C
14847229	chr10:14847229:CTT:C
14847579	chr10:14847579:T:C
14847773	chr10:14847773:C:A
14848299	chr10:14848299:AC:A
14848668	chr10:14848668:TTC:T
14848830	chr10:14848830:C:A
14849525	chr10:14849525:A:G
14849530	chr10:14849530:A:G
14850295	chr10:14850295:A:G
14850411	chr10:14850411:A:G
14850441	chr10:14850441:T:C
14850844	chr10:14850844:T:A
14850848	chr10:14850848:G:A
14850929	chr10:14850929:T:C
14851496	chr10:14851496:G:A
14851575	chr10:14851575:G:A
14851579	chr10:14851579:G:A
14852266	chr10:14852266:A:G
14852769	chr10:14852769:G:A
14852902	chr10:14852902:T:C
14853077	chr10:14853077:G:A
14853488	chr10:14853488:G:A
14853753	chr10:14853753:CTT:C
14853800	chr10:14853800:A:T
14853826	chr10:14853826:T:G
14854008	chr10:14854008:G:A
14854408	chr10:14854408:TTA:T
14855093	chr10:14855093:C:T
14855232	chr10:14855232:T:C
14855698	chr10:14855698:T:C
14855819	chr10:14855819:G:C
14856269	chr10:14856269:A:G
14856430	chr10:14856430:C:A
14856499	chr10:14856499:A:G
14857419	chr10:14857419:C:G
14857787	chr10:14857787:A:G
14857809	chr10:14857809:C:T
14858099	chr10:14858099:T:C
14858306	chr10:14858306:A:G
14859017	chr10:14859017:T:C
14859043	chr10:14859043:G:T
14859088	chr10:14859088:T:C
14859316	chr10:14859316:T:C
14859531	chr10:14859531:AG:A
14859618	chr10:14859618:T:C
14860025	chr10:14860025:A:G
14860167	chr10:14860167:C:T
14860190	chr10:14860190:C:T
14860508	chr10:14860508:G:A
14861082	chr10:14861082:T:C
14861119	chr10:14861119:T:G
14861531	chr10:14861531:A:G
14861770	chr10:14861770:T:C
14861925	chr10:14861925:C:T
14862243	chr10:14862243:T:C
14862406	chr10:14862406:G:A
14862596	chr10:14862596:C:T
14862655	chr10:14862655:A:G
14863455	chr10:14863455:G:A
14863726	chr10:14863726:T:C
14863890	chr10:14863890:T:C
14864005	chr10:14864005:C:T
14864729	chr10:14864729:A:G
14864807	chr10:14864807:C:T
14865310	chr10:14865310:G:C
14865426	chr10:14865426:G:A
14865442	chr10:14865442:T:A
14865731	chr10:14865731:A:G
14865817	chr10:14865817:T:C
14865983	chr10:14865983:T:C
14866242	chr10:14866242:A:T
14866572	chr10:14866572:C:T
14867035	chr10:14867035:C:T
14867564	chr10:14867564:T:C
14867686	chr10:14867686:A:G
14868527	chr10:14868527:G:A
14868733	chr10:14868733:T:C
14869069	chr10:14869069:A:C
14869574	chr10:14869574:C:A
14869629	chr10:14869629:T:C
14869641	chr10:14869641:C:T
14869939	chr10:14869939:T:A
14869940	chr10:14869940:C:A
14870850	chr10:14870850:C:G
14871357	chr10:14871357:A:G
14872058	chr10:14872058:T:C
14872260	chr10:14872260:G:C
14872674	chr10:14872674:T:G
14872890	chr10:14872890:TG:T
14873243	chr10:14873243:CCT:C
14873414	chr10:14873414:A:G
14873762	chr10:14873762:G:A
14874480	chr10:14874480:GAAGA:G
14874586	chr10:14874586:T:C
14875031	chr10:14875031:C:T
14875412	chr10:14875412:T:G
14875475	chr10:14875475:C:G
14875781	chr10:14875781:G:A
14876069	chr10:14876069:A:G
14876459	chr10:14876459:T:G
14876740	chr10:14876740:G:A
14876870	chr10:14876870:T:C
14877226	chr10:14877226:C:G
14877419	chr10:14877419:A:T
14877549	chr10:14877549:T:C
14877610	chr10:14877610:A:G
14877819	chr10:14877819:T:C
14878236	chr10:14878236:T:C
14878422	chr10:14878422:G:A
14878526	chr10:14878526:T:C
14878637	chr10:14878637:G:A
14879726	chr10:14879726:C:G
14880024	chr10:14880024:A:G
14880134	chr10:14880134:C:T
14880706	chr10:14880706:A:T
14880743	chr10:14880743:T:C
14881020	chr10:14881020:G:C
14882160	chr10:14882160:A:G
14882701	chr10:14882701:T:C
14883048	chr10:14883048:T:C
14883098	chr10:14883098:A:C
14883382	chr10:14883382:A:G
14883436	chr10:14883436:G:T
14883515	chr10:14883515:G:C
14883521	chr10:14883521:A:G
14884085	chr10:14884085:C:A
14884208	chr10:14884208:T:A
14884526	chr10:14884526:G:T
14884987	chr10:14884987:C:G
14885010	chr10:14885010:T:C
14885029	chr10:14885029:A:G
14885239	chr10:14885239:T:A
14885328	chr10:14885328:A:C
14885442	chr10:14885442:C:G
14886452	chr10:14886452:T:G
14886866	chr10:14886866:A:G
14887015	chr10:14887015:A:G
14887174	chr10:14887174:A:G
14887472	chr10:14887472:G:C
14887804	chr10:14887804:C:T
14887858	chr10:14887858:T:A
14887901	chr10:14887901:A:C
14888407	chr10:14888407:G:A
14888732	chr10:14888732:A:G
14889420	chr10:14889420:A:G
14889761	chr10:14889761:A:G
14890039	chr10:14890039:C:T
14890215	chr10:14890215:G:C
14890240	chr10:14890240:A:G
14890399	chr10:14890399:G:A
14890576	chr10:14890576:C:A
14890816	chr10:14890816:A:G
14890938	chr10:14890938:A:T
14891305	chr10:14891305:T:C
14891414	chr10:14891414:A:T
14892010	chr10:14892010:C:G
14892371	chr10:14892371:GT:G
14892848	chr10:14892848:G:A
14892951	chr10:14892951:C:G
14892984	chr10:14892984:G:A
14893791	chr10:14893791:C:G
14895455	chr10:14895455:C:T
14896448	chr10:14896448:T:G
14896472	chr10:14896472:C:G
14896533	chr10:14896533:G:A
14896625	chr10:14896625:T:C
14897068	chr10:14897068:A:C
14897849	chr10:14897849:A:G
14898343	chr10:14898343:T:C
14898440	chr10:14898440:A:AT
14898695	chr10:14898695:C:T
14898744	chr10:14898744:A:G
14898966	chr10:14898966:T:C
14899056	chr10:14899056:T:G
14899391	chr10:14899391:G:A
14899424	chr10:14899424:A:C
14899533	chr10:14899533:G:C
14899655	chr10:14899655:C:T
14899886	chr10:14899886:T:C
14899894	chr10:14899894:G:T
14899940	chr10:14899940:C:T
14899943	chr10:14899943:G:A
14900048	chr10:14900048:C:T
14901029	chr10:14901029:T:C
14901478	chr10:14901478:A:T
14901765	chr10:14901765:G:A
14901809	chr10:14901809:G:A
14901811	chr10:14901811:C:T
14901884	chr10:14901884:A:G
14902027	chr10:14902027:T:C
14903407	chr10:14903407:A:G
14903869	chr10:14903869:C:T
14904543	chr10:14904543:C:T
14904905	chr10:14904905:A:C
14904916	chr10:14904916:G:T
14905948	chr10:14905948:T:C
14907069	chr10:14907069:C:G
14907433	chr10:14907433:C:T
14907560	chr10:14907560:T:C
14907656	chr10:14907656:A:G
14909662	chr10:14909662:G:A
14909668	chr10:14909668:T:C
14909706	chr10:14909706:T:C
14909756	chr10:14909756:G:T
14909813	chr10:14909813:CT:C
14910778	chr10:14910778:A:AGC
14911975	chr10:14911975:C:T
14912430	chr10:14912430:C:T
14912826	chr10:14912826:T:C
14913218	chr10:14913218:A:G
14913219	chr10:14913219:G:A
14913317	chr10:14913317:G:T
14914256	chr10:14914256:A:G
14914387	chr10:14914387:A:G
14914496	chr10:14914496:T:C
14915044	chr10:14915044:A:T
14915230	chr10:14915230:C:G
14915457	chr10:14915457:A:G
14915523	chr10:14915523:T:C
14915682	chr10:14915682:C:A
14915695	chr10:14915695:T:C
14915741	chr10:14915741:G:A
14916638	chr10:14916638:G:A
14917119	chr10:14917119:A:G
14917493	chr10:14917493:A:C
14917621	chr10:14917621:C:T
14917813	chr10:14917813:TCAAAA:T
14918088	chr10:14918088:TG:T
14918565	chr10:14918565:T:A
14918950	chr10:14918950:T:C
14918961	chr10:14918961:T:C
14919020	chr10:14919020:G:A
14919332	chr10:14919332:AATG:A
14919361	chr10:14919361:A:G
14919465	chr10:14919465:C:G
14919542	chr10:14919542:GAGA:G
14920021	chr10:14920021:T:A
14920510	chr10:14920510:A:G
14920523	chr10:14920523:A:T
14920865	chr10:14920865:A:G
14921194	chr10:14921194:C:T
14921213	chr10:14921213:G:A
14921268	chr10:14921268:C:T
14921375	chr10:14921375:A:G
14921664	chr10:14921664:T:C
14921987	chr10:14921987:A:G
14922201	chr10:14922201:G:A
14922727	chr10:14922727:A:G
14922785	chr10:14922785:C:T
14923157	chr10:14923157:C:G
14923688	chr10:14923688:T:C
14923990	chr10:14923990:T:C
14923991	chr10:14923991:C:T
14924061	chr10:14924061:T:C
14924128	chr10:14924128:C:T
14924291	chr10:14924291:C:G
14924690	chr10:14924690:T:C
14924802	chr10:14924802:A:G
14924878	chr10:14924878:A:T
14925260	chr10:14925260:C:G
14925406	chr10:14925406:G:C
14925439	chr10:14925439:CTATAAAT:C
14925592	chr10:14925592:C:A
14925806	chr10:14925806:T:C
14926031	chr10:14926031:T:C
14926516	chr10:14926516:T:C
14926521	chr10:14926521:G:A
14926602	chr10:14926602:C:T
14926856	chr10:14926856:G:C
14927119	chr10:14927119:C:T
14927185	chr10:14927185:C:A
14927241	chr10:14927241:G:A
14927426	chr10:14927426:C:G
14927872	chr10:14927872:C:T
14928169	chr10:14928169:G:C
14928440	chr10:14928440:G:A
14928470	chr10:14928470:T:C
14928585	chr10:14928585:G:A
14928593	chr10:14928593:T:C
14928716	chr10:14928716:A:C
14928737	chr10:14928737:A:G
14928837	chr10:14928837:T:C
14929027	chr10:14929027:A:G
14929299	chr10:14929299:G:A
14929329	chr10:14929329:A:G
14929330	chr10:14929330:G:T
14929385	chr10:14929385:C:T
14929443	chr10:14929443:C:T
14929687	chr10:14929687:A:AG
14929915	chr10:14929915:G:A
14929921	chr10:14929921:TA:T
14930206	chr10:14930206:A:T
14930386	chr10:14930386:G:A
14930451	chr10:14930451:G:A
14930481	chr10:14930481:G:A
14930487	chr10:14930487:C:T
14930829	chr10:14930829:C:A
14930985	chr10:14930985:G:A
14931218	chr10:14931218:G:T
14931440	chr10:14931440:C:A
14931498	chr10:14931498:C:G
14931658	chr10:14931658:A:C
14931956	chr10:14931956:C:T
14932006	chr10:14932006:C:A
14932131	chr10:14932131:G:C
14932276	chr10:14932276:T:C
14932324	chr10:14932324:G:A
14932354	chr10:14932354:C:G
14932564	chr10:14932564:G:A
14932610	chr10:14932610:TG:T
14932654	chr10:14932654:T:A
14932844	chr10:14932844:G:A
14932906	chr10:14932906:T:C
14933559	chr10:14933559:C:T
14933775	chr10:14933775:T:C
14933907	chr10:14933907:G:C
14934063	chr10:14934063:C:G
14934266	chr10:14934266:T:C
14934283	chr10:14934283:G:A
14934343	chr10:14934343:AG:A
14934415	chr10:14934415:G:A
14934897	chr10:14934897:A:G
14934952	chr10:14934952:A:G
14934979	chr10:14934979:C:T
14935327	chr10:14935327:G:A
14935337	chr10:14935337:G:A
14935977	chr10:14935977:T:C
14936344	chr10:14936344:A:T
14936452	chr10:14936452:A:G
14936700	chr10:14936700:T:G
14936853	chr10:14936853:C:T
14936975	chr10:14936975:A:G
14937042	chr10:14937042:A:T
14937052	chr10:14937052:A:G
14937088	chr10:14937088:C:T
14937174	chr10:14937174:G:A
14937185	chr10:14937185:G:T
14937340	chr10:14937340:C:T
14937428	chr10:14937428:G:A
14937881	chr10:14937881:A:G
14937989	chr10:14937989:C:A
14938045	chr10:14938045:G:GTCAC
14938222	chr10:14938222:G:A
14938231	chr10:14938231:T:C
14938278	chr10:14938278:G:C
14938328	chr10:14938328:T:C
14938469	chr10:14938469:G:C
14938682	chr10:14938682:T:A
14938700	chr10:14938700:A:T
14938742	chr10:14938742:T:C
14938763	chr10:14938763:A:G
14938829	chr10:14938829:A:G
14938892	chr10:14938892:C:T
14939155	chr10:14939155:G:A
14939212	chr10:14939212:G:A
14939732	chr10:14939732:G:A
14940067	chr10:14940067:T:C
14940081	chr10:14940081:C:T
14940169	chr10:14940169:A:G
14940214	chr10:14940214:C:A
14940254	chr10:14940254:G:T
14940272	chr10:14940272:T:C
14940289	chr10:14940289:TA:T
14940295	chr10:14940295:T:A
14940313	chr10:14940313:C:G
14940324	chr10:14940324:TGTCA:T
14940346	chr10:14940346:T:C
14940364	chr10:14940364:C:T
14940567	chr10:14940567:C:T
14940572	chr10:14940572:G:A
14940921	chr10:14940921:C:T
14941143	chr10:14941143:G:C
14941324	chr10:14941324:A:G
14941346	chr10:14941346:A:G
14941349	chr10:14941349:G:A
14941365	chr10:14941365:A:G
14941376	chr10:14941376:C:T
14941486	chr10:14941486:A:G
14941512	chr10:14941512:C:G
14941568	chr10:14941568:A:T
14941731	chr10:14941731:C:G
14942031	chr10:14942031:A:C
14942147	chr10:14942147:G:A
14942175	chr10:14942175:C:T
14942647	chr10:14942647:G:A
14942707	chr10:14942707:T:C
14942747	chr10:14942747:C:T
14942750	chr10:14942750:C:T
14942759	chr10:14942759:A:G
14942782	chr10:14942782:C:T
14942853	chr10:14942853:T:C
14942904	chr10:14942904:C:T
14942916	chr10:14942916:G:C
14943083	chr10:14943083:C:T
14943303	chr10:14943303:T:C
14943392	chr10:14943392:C:G
14943459	chr10:14943459:T:C
14943575	chr10:14943575:T:C
14943870	chr10:14943870:A:T
14943928	chr10:14943928:A:G
14944096	chr10:14944096:T:G
14944475	chr10:14944475:G:A
14944678	chr10:14944678:T:C
14944911	chr10:14944911:G:C
14945124	chr10:14945124:C:G
14945441	chr10:14945441:A:G
14945535	chr10:14945535:G:A
14946023	chr10:14946023:TTTGAGATGGAGTC:T
14946113	chr10:14946113:A:G
14946306	chr10:14946306:A:C
14946601	chr10:14946601:T:C
14946751	chr10:14946751:G:C
14946796	chr10:14946796:T:G
14946818	chr10:14946818:A:G
14946883	chr10:14946883:C:G
14947287	chr10:14947287:C:T
14947821	chr10:14947821:A:T
14948276	chr10:14948276:G:A
14948370	chr10:14948370:G:A
14948704	chr10:14948704:C:T
14948917	chr10:14948917:T:C
14949273	chr10:14949273:G:A
14949431	chr10:14949431:A:C
14949454	chr10:14949454:T:C
14949626	chr10:14949626:G:A
14949662	chr10:14949662:A:G
14950744	chr10:14950744:T:C
14950758	chr10:14950758:T:C
14950783	chr10:14950783:G:A
14950929	chr10:14950929:G:A
14951524	chr10:14951524:T:G
14951644	chr10:14951644:A:G
14951877	chr10:14951877:T:G
14952825	chr10:14952825:A:G
14953148	chr10:14953148:G:T
14953150	chr10:14953150:G:A
14953175	chr10:14953175:AAGTT:A
14953427	chr10:14953427:G:C
14953568	chr10:14953568:T:C
14953726	chr10:14953726:C:T
14954417	chr10:14954417:A:G
14954652	chr10:14954652:C:T
14955104	chr10:14955104:A:G
14955656	chr10:14955656:C:T
14955756	chr10:14955756:C:T
14955819	chr10:14955819:G:T
14955987	chr10:14955987:G:C
14956496	chr10:14956496:T:C
14956935	chr10:14956935:A:G
14957094	chr10:14957094:C:T
14957497	chr10:14957497:G:A
14958016	chr10:14958016:C:T
14958298	chr10:14958298:T:A
14958589	chr10:14958589:G:A
14958764	chr10:14958764:T:C
14959141	chr10:14959141:A:C
14959272	chr10:14959272:GC:G
14959606	chr10:14959606:C:G
14959718	chr10:14959718:C:CGT
14959727	chr10:14959727:T:C
14960073	chr10:14960073:A:G
14960148	chr10:14960148:C:G
14960158	chr10:14960158:C:T
14960337	chr10:14960337:G:A
14960675	chr10:14960675:C:A
14960951	chr10:14960951:C:T
14960984	chr10:14960984:A:G
14961078	chr10:14961078:T:C
14961360	chr10:14961360:A:G
14961368	chr10:14961368:G:A
14961473	chr10:14961473:A:G
14961528	chr10:14961528:T:C
14961534	chr10:14961534:G:A
14961732	chr10:14961732:G:A
14961760	chr10:14961760:G:A
14961856	chr10:14961856:G:A
14961957	chr10:14961957:G:A
14961992	chr10:14961992:A:G
14962040	chr10:14962040:G:T
14962099	chr10:14962099:A:G
14962653	chr10:14962653:G:A
14962878	chr10:14962878:C:T
14962924	chr10:14962924:T:C
14963601	chr10:14963601:C:G
14963703	chr10:14963703:A:G
14963714	chr10:14963714:C:T
14963724	chr10:14963724:G:A
14963798	chr10:14963798:A:G
14963799	chr10:14963799:C:G
14963825	chr10:14963825:G:A
14963829	chr10:14963829:T:C
14963879	chr10:14963879:A:G
14963924	chr10:14963924:C:T
14964306	chr10:14964306:A:C
14964426	chr10:14964426:A:T
14964493	chr10:14964493:G:A
14964591	chr10:14964591:A:G
14964840	chr10:14964840:T:C
14964890	chr10:14964890:T:C
14964969	chr10:14964969:T:C
14965047	chr10:14965047:C:G
14965098	chr10:14965098:CT:C
14965842	chr10:14965842:C:G
14966308	chr10:14966308:T:C
14966357	chr10:14966357:C:T
14966494	chr10:14966494:A:C
14966555	chr10:14966555:A:G
14966858	chr10:14966858:T:C
14966928	chr10:14966928:T:C
14966968	chr10:14966968:A:G
14967035	chr10:14967035:G:T
14967110	chr10:14967110:T:C
14967165	chr10:14967165:G:T
14967369	chr10:14967369:A:G
14967559	chr10:14967559:C:T
14967580	chr10:14967580:G:C
14967591	chr10:14967591:A:G
14967720	chr10:14967720:A:T
14968081	chr10:14968081:T:C
14968207	chr10:14968207:G:C
14968287	chr10:14968287:A:G
14968554	chr10:14968554:C:T
14968620	chr10:14968620:G:C
14968749	chr10:14968749:G:GA
14968848	chr10:14968848:G:A
14968914	chr10:14968914:G:A
14968993	chr10:14968993:A:G
14969234	chr10:14969234:G:A
14969290	chr10:14969290:C:G
14969494	chr10:14969494:A:G
14969692	chr10:14969692:C:T
14969987	chr10:14969987:T:A
14970137	chr10:14970137:T:A
14970362	chr10:14970362:A:T
14970711	chr10:14970711:A:C
14970739	chr10:14970739:G:A
14971293	chr10:14971293:A:G
14971309	chr10:14971309:C:T
14971440	chr10:14971440:G:A
14971622	chr10:14971622:T:C
14971782	chr10:14971782:G:T
14971813	chr10:14971813:T:G
14971905	chr10:14971905:A:C
14972033	chr10:14972033:G:A
14972085	chr10:14972085:A:G
14972276	chr10:14972276:G:A
14972370	chr10:14972370:C:A
14972419	chr10:14972419:C:G
14972699	chr10:14972699:C:T
14972703	chr10:14972703:A:G
14972918	chr10:14972918:T:C
14972936	chr10:14972936:A:G
14973291	chr10:14973291:A:G
14973451	chr10:14973451:G:A
14973456	chr10:14973456:T:C
14973523	chr10:14973523:A:C
14973546	chr10:14973546:A:G
14973676	chr10:14973676:A:G
14974051	chr10:14974051:C:G
14974102	chr10:14974102:C:G
14974135	chr10:14974135:G:C
14974136	chr10:14974136:G:A
14974187	chr10:14974187:T:A
14974210	chr10:14974210:T:C
14974316	chr10:14974316:AC:A
14974326	chr10:14974326:A:G
14974448	chr10:14974448:C:G
14974740	chr10:14974740:T:C
14974882	chr10:14974882:G:A
14974952	chr10:14974952:G:T
14975055	chr10:14975055:C:A
14975100	chr10:14975100:T:C
14975176	chr10:14975176:T:C
14975302	chr10:14975302:G:T
14975445	chr10:14975445:C:T
14975718	chr10:14975718:C:T
14975828	chr10:14975828:A:C
14975834	chr10:14975834:G:T
14976040	chr10:14976040:T:G
14976266	chr10:14976266:C:T
14976724	chr10:14976724:C:A
14976829	chr10:14976829:C:T
14976846	chr10:14976846:G:T
14976866	chr10:14976866:A:G
14976961	chr10:14976961:C:T
14977047	chr10:14977047:G:A
14977203	chr10:14977203:A:C
14977227	chr10:14977227:G:A
14977343	chr10:14977343:A:G
14977621	chr10:14977621:T:A
14977746	chr10:14977746:A:G
14978054	chr10:14978054:A:AG
14978103	chr10:14978103:C:T
14978469	chr10:14978469:G:A
14978756	chr10:14978756:C:T
14978848	chr10:14978848:T:G
14979001	chr10:14979001:G:A
14979043	chr10:14979043:T:G
14979122	chr10:14979122:T:C
14979346	chr10:14979346:A:G
14979624	chr10:14979624:C:T
14979640	chr10:14979640:A:C
14979655	chr10:14979655:G:A
14979705	chr10:14979705:G:A
14980109	chr10:14980109:T:A
14980404	chr10:14980404:C:T
14980485	chr10:14980485:T:C
14980498	chr10:14980498:C:A
14980626	chr10:14980626:T:C
14980720	chr10:14980720:G:A
14980753	chr10:14980753:A:G
14981158	chr10:14981158:C:A
14981168	chr10:14981168:C:A
14981172	chr10:14981172:T:C
14981174	chr10:14981174:T:C
14981239	chr10:14981239:C:T
14981246	chr10:14981246:A:C
14981274	chr10:14981274:C:T
14981282	chr10:14981282:T:C
14981401	chr10:14981401:G:A
14981514	chr10:14981514:G:C
14981547	chr10:14981547:A:G
14981577	chr10:14981577:G:A
14981582	chr10:14981582:A:G
14981593	chr10:14981593:T:C
14981602	chr10:14981602:C:T
14981703	chr10:14981703:A:G
14981862	chr10:14981862:G:T
14982033	chr10:14982033:C:T
14982100	chr10:14982100:G:C
14982676	chr10:14982676:G:A
14983139	chr10:14983139:T:C
14983210	chr10:14983210:A:C
14983224	chr10:14983224:T:C
14983236	chr10:14983236:T:C
14983245	chr10:14983245:C:T
14983312	chr10:14983312:C:T
14983499	chr10:14983499:G:A
14983844	chr10:14983844:G:A
14984069	chr10:14984069:A:G
14984601	chr10:14984601:G:A
14984752	chr10:14984752:T:G
14984792	chr10:14984792:T:A
14985011	chr10:14985011:C:A
14985066	chr10:14985066:A:G
14985152	chr10:14985152:T:C
14985263	chr10:14985263:A:G
14985761	chr10:14985761:G:A
14985804	chr10:14985804:A:C
14985850	chr10:14985850:T:C
14985864	chr10:14985864:T:C
14985984	chr10:14985984:G:A
14986186	chr10:14986186:G:A
14986265	chr10:14986265:T:C
14986468	chr10:14986468:T:G
14986515	chr10:14986515:A:G
14986553	chr10:14986553:T:C
14986587	chr10:14986587:A:G
14986630	chr10:14986630:G:A
14986702	chr10:14986702:T:C
14986791	chr10:14986791:C:T
14986941	chr10:14986941:C:A
14987136	chr10:14987136:T:C
14987265	chr10:14987265:A:G
14987316	chr10:14987316:A:C
14987490	chr10:14987490:G:A
14987535	chr10:14987535:C:T
14988124	chr10:14988124:G:A
14988295	chr10:14988295:G:A
14988301	chr10:14988301:C:T
14988570	chr10:14988570:G:A
14988645	chr10:14988645:T:C
14988791	chr10:14988791:T:TA
14988813	chr10:14988813:G:A
14988835	chr10:14988835:C:A
14989253	chr10:14989253:C:T
14989354	chr10:14989354:G:C
14989370	chr10:14989370:T:C
14989559	chr10:14989559:G:C
14989654	chr10:14989654:AG:A
14989731	chr10:14989731:T:C
14989784	chr10:14989784:A:C
14989785	chr10:14989785:A:C
14989819	chr10:14989819:AG:A
14989834	chr10:14989834:A:T
14989836	chr10:14989836:G:A
14989856	chr10:14989856:C:T
14990240	chr10:14990240:G:T
14990247	chr10:14990247:T:C
14990306	chr10:14990306:A:T
14990380	chr10:14990380:A:G
14990477	chr10:14990477:C:T
14990503	chr10:14990503:G:A
14990552	chr10:14990552:G:A
14990741	chr10:14990741:T:C
14990785	chr10:14990785:T:C
14990808	chr10:14990808:G:A
14991144	chr10:14991144:A:G
14991223	chr10:14991223:C:T
14991506	chr10:14991506:G:A
14991564	chr10:14991564:T:C
14991571	chr10:14991571:T:C
14991697	chr10:14991697:C:A
14991890	chr10:14991890:C:G
14992200	chr10:14992200:A:G
14992218	chr10:14992218:G:T
14992322	chr10:14992322:G:A
14992336	chr10:14992336:A:C
14992451	chr10:14992451:T:A
14992505	chr10:14992505:T:A
14992527	chr10:14992527:A:C
14992608	chr10:14992608:C:T
14992748	chr10:14992748:T:C
14992939	chr10:14992939:G:A
14993043	chr10:14993043:A:G
14993172	chr10:14993172:A:G
14993572	chr10:14993572:G:A
14993859	chr10:14993859:C:G
14994168	chr10:14994168:A:C
14994243	chr10:14994243:C:A
14994289	chr10:14994289:C:T
14994326	chr10:14994326:C:G
14994398	chr10:14994398:T:C
14995079	chr10:14995079:T:A
14995131	chr10:14995131:T:C
14995263	chr10:14995263:C:T
14995357	chr10:14995357:C:A
14995387	chr10:14995387:G:C
14995606	chr10:14995606:G:A
14995672	chr10:14995672:G:T
14995821	chr10:14995821:C:T
14995869	chr10:14995869:A:G
14995912	chr10:14995912:C:T
14996141	chr10:14996141:C:A
14996176	chr10:14996176:TG:T
14996178	chr10:14996178:G:A
14996763	chr10:14996763:AG:A
14997290	chr10:14997290:G:A
14997667	chr10:14997667:T:C
14997830	chr10:14997830:C:G
14997843	chr10:14997843:T:C
14997901	chr10:14997901:G:A
14997990	chr10:14997990:G:C
14998119	chr10:14998119:C:CAT
14998733	chr10:14998733:T:G
14998764	chr10:14998764:C:T
14998840	chr10:14998840:G:A
14998977	chr10:14998977:AC:A
14999158	chr10:14999158:A:T
14999267	chr10:14999267:C:T
14999393	chr10:14999393:T:C
14999809	chr10:14999809:A:G
14999862	chr10:14999862:G:A
15000161	chr10:15000161:G:C
15000273	chr10:15000273:C:T
15000604	chr10:15000604:T:G
15000622	chr10:15000622:T:C
15000838	chr10:15000838:G:A
15000858	chr10:15000858:C:T
15000882	chr10:15000882:C:T
15000897	chr10:15000897:T:C
15000990	chr10:15000990:C:T
15001050	chr10:15001050:T:C
15001279	chr10:15001279:A:G
15001354	chr10:15001354:T:A
15001483	chr10:15001483:T:C
15001515	chr10:15001515:A:G
15001761	chr10:15001761:T:C
15001897	chr10:15001897:C:T
15002250	chr10:15002250:C:T
15002358	chr10:15002358:G:A
15002359	chr10:15002359:A:C
15002477	chr10:15002477:G:C
15002546	chr10:15002546:T:A
15002719	chr10:15002719:C:T
15002912	chr10:15002912:C:T
15002940	chr10:15002940:G:A
15002982	chr10:15002982:A:G
15003055	chr10:15003055:C:G
15003202	chr10:15003202:G:C
15003205	chr10:15003205:T:C
15003250	chr10:15003250:T:G
15003635	chr10:15003635:C:A
15003707	chr10:15003707:C:T
15003849	chr10:15003849:G:T
15004254	chr10:15004254:G:A
15004370	chr10:15004370:A:G
15004397	chr10:15004397:T:A
15004426	chr10:15004426:GC:G
15004766	chr10:15004766:A:G
15005125	chr10:15005125:A:G
15005280	chr10:15005280:C:T
15005666	chr10:15005666:C:T
15005742	chr10:15005742:A:G
15005751	chr10:15005751:T:A
15005766	chr10:15005766:AAGTT:A
15006398	chr10:15006398:C:T
15006433	chr10:15006433:T:C
15007099	chr10:15007099:C:T
15007219	chr10:15007219:T:C
15007363	chr10:15007363:C:G
15007504	chr10:15007504:C:T
15007705	chr10:15007705:C:A
15008211	chr10:15008211:CAT:C
15008393	chr10:15008393:C:T
15008410	chr10:15008410:T:C
15008479	chr10:15008479:G:A
15008543	chr10:15008543:C:T
15008689	chr10:15008689:G:A
15008698	chr10:15008698:A:G
15008880	chr10:15008880:C:T
15008963	chr10:15008963:G:A
15008985	chr10:15008985:T:A
15009029	chr10:15009029:G:C
15009339	chr10:15009339:G:C
15009529	chr10:15009529:C:T
15009634	chr10:15009634:C:T
15009880	chr10:15009880:T:C
15009937	chr10:15009937:T:C
15009940	chr10:15009940:C:T
15009982	chr10:15009982:G:A
15010004	chr10:15010004:T:A
15010036	chr10:15010036:A:G
15010089	chr10:15010089:C:T
15010133	chr10:15010133:A:G
15010215	chr10:15010215:C:T
15010318	chr10:15010318:A:C
15010425	chr10:15010425:A:T
15010498	chr10:15010498:T:C
15010629	chr10:15010629:T:C
15010675	chr10:15010675:T:C
15010705	chr10:15010705:C:T
15010767	chr10:15010767:G:A
15010847	chr10:15010847:G:C
15010874	chr10:15010874:C:A
15010894	chr10:15010894:G:A
15010910	chr10:15010910:C:T
15011022	chr10:15011022:T:G
15011057	chr10:15011057:G:C
15011086	chr10:15011086:A:G
15011122	chr10:15011122:G:A
15011394	chr10:15011394:A:G
15011492	chr10:15011492:CA:C
15011564	chr10:15011564:G:C
15011675	chr10:15011675:AGAG:A
15011699	chr10:15011699:G:C
15011945	chr10:15011945:T:C
15011960	chr10:15011960:C:G
15012015	chr10:15012015:T:C
15012043	chr10:15012043:C:A
15012091	chr10:15012091:A:C
15012214	chr10:15012214:T:C
15012230	chr10:15012230:G:A
15012250	chr10:15012250:C:T
15012317	chr10:15012317:G:A
15012318	chr10:15012318:T:C
15012398	chr10:15012398:A:C
15012424	chr10:15012424:C:T
15012432	chr10:15012432:T:G
15012860	chr10:15012860:G:GAT
15012883	chr10:15012883:G:A
15012920	chr10:15012920:TG:T
15012926	chr10:15012926:C:G
15013294	chr10:15013294:T:G
15013362	chr10:15013362:G:A
15013363	chr10:15013363:T:C
15013471	chr10:15013471:A:G
15013475	chr10:15013475:A:T
15013508	chr10:15013508:C:T
15014388	chr10:15014388:C:T
15014634	chr10:15014634:C:T
15014773	chr10:15014773:G:A
15014867	chr10:15014867:G:C
15014886	chr10:15014886:G:A
15015044	chr10:15015044:C:T
15015294	chr10:15015294:C:G
15015303	chr10:15015303:A:G
15015311	chr10:15015311:A:G
15015354	chr10:15015354:C:T
15015497	chr10:15015497:A:T
15015759	chr10:15015759:G:A
15015878	chr10:15015878:C:T
15015912	chr10:15015912:G:A
15016514	chr10:15016514:A:G
15016517	chr10:15016517:G:A
15016760	chr10:15016760:G:C
15016834	chr10:15016834:T:C
15016965	chr10:15016965:C:T
15017207	chr10:15017207:T:G
15017435	chr10:15017435:C:T
15017882	chr10:15017882:T:A
15018277	chr10:15018277:A:G
15018566	chr10:15018566:G:C
15018883	chr10:15018883:C:T
15018914	chr10:15018914:T:C
15018989	chr10:15018989:T:C
15019110	chr10:15019110:G:T
15019120	chr10:15019120:G:A
15019199	chr10:15019199:C:G
15019315	chr10:15019315:T:TAAA
15019333	chr10:15019333:C:T
15019426	chr10:15019426:C:T
15019488	chr10:15019488:T:C
15019604	chr10:15019604:C:T
15019653	chr10:15019653:C:T
15019678	chr10:15019678:G:C
15019790	chr10:15019790:C:T
15019849	chr10:15019849:G:A
15019948	chr10:15019948:G:C
15020163	chr10:15020163:A:G
15020276	chr10:15020276:A:AT
15020416	chr10:15020416:T:A
15020537	chr10:15020537:T:C
15020624	chr10:15020624:A:C
15020761	chr10:15020761:C:A
15020828	chr10:15020828:G:T
15020878	chr10:15020878:A:C
15020897	chr10:15020897:A:G
15020932	chr10:15020932:T:TA
15021039	chr10:15021039:G:T
15021312	chr10:15021312:C:T
15021396	chr10:15021396:C:T
15021480	chr10:15021480:G:A
15021765	chr10:15021765:G:A
15022680	chr10:15022680:G:A
15022845	chr10:15022845:C:G
15023128	chr10:15023128:C:T
15023823	chr10:15023823:T:C
15024184	chr10:15024184:T:C
15024314	chr10:15024314:A:G
15024386	chr10:15024386:G:A
15024644	chr10:15024644:G:A
15024670	chr10:15024670:G:A
15025008	chr10:15025008:A:G
15025071	chr10:15025071:C:T
15025339	chr10:15025339:G:A
15025350	chr10:15025350:A:G
15025630	chr10:15025630:C:T
15025661	chr10:15025661:C:T
15025769	chr10:15025769:A:G
15025787	chr10:15025787:T:G
15025816	chr10:15025816:G:A
15025820	chr10:15025820:C:T
15026190	chr10:15026190:G:A
15026215	chr10:15026215:T:G
15026249	chr10:15026249:T:C
15026302	chr10:15026302:G:T
15026422	chr10:15026422:A:C
15026505	chr10:15026505:T:C
15026616	chr10:15026616:G:T
15026777	chr10:15026777:C:G
15026958	chr10:15026958:C:T
15026965	chr10:15026965:A:AC
15026966	chr10:15026966:A:C
15026968	chr10:15026968:A:C
15026969	chr10:15026969:A:C
15026971	chr10:15026971:A:C
15026972	chr10:15026972:A:C
15027885	chr10:15027885:T:A
15028020	chr10:15028020:T:A
15028074	chr10:15028074:C:T
15028169	chr10:15028169:A:G
15028188	chr10:15028188:A:C
15028240	chr10:15028240:G:A
15028396	chr10:15028396:G:T
15028507	chr10:15028507:G:T
15028534	chr10:15028534:C:T
15028587	chr10:15028587:TG:T
15028616	chr10:15028616:A:G
15028650	chr10:15028650:T:G
15028812	chr10:15028812:T:C
15028900	chr10:15028900:A:G
15029386	chr10:15029386:T:C
15029467	chr10:15029467:A:T
15029518	chr10:15029518:T:A
15029849	chr10:15029849:T:C
15030217	chr10:15030217:T:C
15030283	chr10:15030283:G:A
15030487	chr10:15030487:C:T
15030501	chr10:15030501:A:G
15030516	chr10:15030516:C:T
15030537	chr10:15030537:G:A
15030714	chr10:15030714:ACT:A
15030755	chr10:15030755:G:A
15030771	chr10:15030771:C:T
15030859	chr10:15030859:G:A
15030860	chr10:15030860:T:C
15031084	chr10:15031084:A:G
15031099	chr10:15031099:C:T
15031245	chr10:15031245:G:A
15031265	chr10:15031265:A:G
15031441	chr10:15031441:C:A
15031537	chr10:15031537:G:A
15031542	chr10:15031542:G:A
15031580	chr10:15031580:A:G
15031586	chr10:15031586:G:A
15031698	chr10:15031698:A:T
15031841	chr10:15031841:T:C
15031854	chr10:15031854:A:C
15031930	chr10:15031930:C:T
15031994	chr10:15031994:C:T
15032268	chr10:15032268:A:G
15032278	chr10:15032278:T:C
15032340	chr10:15032340:C:T
15032348	chr10:15032348:T:C
15032484	chr10:15032484:A:G
15032486	chr10:15032486:C:T
15032509	chr10:15032509:G:A
15032546	chr10:15032546:G:A
15032590	chr10:15032590:C:T
15032784	chr10:15032784:T:G
15033163	chr10:15033163:C:T
15033302	chr10:15033302:G:T
15033426	chr10:15033426:G:C
15033575	chr10:15033575:G:A
15033808	chr10:15033808:G:A
15033903	chr10:15033903:A:T
15033963	chr10:15033963:A:G
15033970	chr10:15033970:G:A
15034094	chr10:15034094:A:T
15034243	chr10:15034243:C:T
15034324	chr10:15034324:G:A
15034344	chr10:15034344:T:G
15034389	chr10:15034389:T:TC
15034567	chr10:15034567:A:C
15034903	chr10:15034903:G:A
15034907	chr10:15034907:T:C
15034990	chr10:15034990:C:T
15035056	chr10:15035056:T:C
15035418	chr10:15035418:G:GAAGCCT
15035468	chr10:15035468:C:A
15035512	chr10:15035512:A:G
15035663	chr10:15035663:T:C
15035684	chr10:15035684:T:C
15035741	chr10:15035741:G:A
15036319	chr10:15036319:G:A
15036565	chr10:15036565:T:C
15036851	chr10:15036851:C:A
15037000	chr10:15037000:AC:A
15037124	chr10:15037124:G:A
15037387	chr10:15037387:C:A
15037413	chr10:15037413:T:C
15037514	chr10:15037514:G:A
15037652	chr10:15037652:G:C
15038039	chr10:15038039:C:A
15038044	chr10:15038044:G:C
15038647	chr10:15038647:C:T
15038711	chr10:15038711:T:C
15039042	chr10:15039042:G:C
15039688	chr10:15039688:G:C
15039822	chr10:15039822:G:C
15039866	chr10:15039866:A:G
15039907	chr10:15039907:T:C
15040138	chr10:15040138:T:G
15040192	chr10:15040192:A:T
15040222	chr10:15040222:A:G
15040246	chr10:15040246:G:C
15040289	chr10:15040289:C:G
15040603	chr10:15040603:T:C
15040672	chr10:15040672:TATTC:T
15041448	chr10:15041448:T:A
15041457	chr10:15041457:T:C
15041557	chr10:15041557:C:T
15041558	chr10:15041558:G:A
15041740	chr10:15041740:T:C
15041778	chr10:15041778:G:C
15041929	chr10:15041929:C:T
15042077	chr10:15042077:T:A
15042266	chr10:15042266:C:T
```
