## Supplementary material for "Characterization of shared and ancestry-specific signals driving complex traits using multi-ancestry fine-mapping": susiex_nc1.cs80.cs

```
CS_ID	SNP	BP	REF_ALLELE	ALT_ALLELE	REF_FRQ	BETA	SE	-LOG10P	CS_PIP	OVRL_PIP
1	chr10:16822328:T:G	16822328	G,G	T,T	1,1	inf,inf	inf,inf	6.78535,0.313518	0.209866	0.209866
1	chr10:16832566:T:C	16832566	C,C	T,T	1,1	inf,inf	inf,inf	6.73764,0.278709	0.182143	0.182143
1	chr10:16814686:A:G	16814686	G,G	A,A	1,1	inf,inf	inf,inf	6.22608,0.937181	0.159322	0.159322
1	chr10:16815134:C:G	16815134	G,G	C,C	1,1	inf,inf	inf,inf	6.07155,0.966618	0.120269	0.120269
1	chr10:16821162:G:A	16821162	A,A	G,G	1,1	inf,inf	inf,inf	6.42071,0.420852	0.109606	0.109606
1	chr10:16811253:C:T	16811253	T,T	C,C	1,1	inf,inf	inf,inf	5.8649,0.892415	0.0682594	0.0682594
```
