## Supplementary material for "Characterization of shared and ancestry-specific signals driving complex traits using multi-ancestry fine-mapping": susiex_nc1.cs80.snp

```
BP	SNP	PIP(CS1)	LogBF(CS1,Pop1)	LogBF(CS1,Pop2)
16315396	chr10:16315396:G:C	1.61269e-06	-1.38946e-10	-1.3146
16315465	chr10:16315465:C:T	1.94837e-06	-1.38946e-10	-1.12552
16315680	chr10:16315680:G:A	1.38985e-05	-1.38946e-10	0.83927
16316027	chr10:16316027:G:A	3.99603e-07	-1.61091	-1.09888
16316179	chr10:16316179:C:T	3.48559e-06	-1.38946e-10	-0.543872
16316284	chr10:16316284:G:A	1.97917e-06	-1.38946e-10	-1.10983
16316319	chr10:16316319:G:A	9.74116e-07	-1.09039	-0.728347
16316468	chr10:16316468:T:C	1.64964e-06	-1.38946e-10	-1.29195
16316509	chr10:16316509:T:C	3.25122e-07	-1.60248	-1.31358
16316674	chr10:16316674:C:G	2.1454e-06	-1.38946e-10	-1.02918
16316801	chr10:16316801:A:T	1.1264e-06	-1.67348	-3.25898e-10
16316811	chr10:16316811:A:C	1.61909e-06	-1.38946e-10	-1.31064
16316825	chr10:16316825:G:C	3.46355e-07	-1.60758	-1.24522
16316872	chr10:16316872:C:T	4.72745e-07	-1.36669	-1.17501
16316948	chr10:16316948:GC:G	3.14566e-07	-1.67334	-1.27573
16317280	chr10:16317280:G:A	2.15678e-06	-1.38946e-10	-1.02389
16317388	chr10:16317388:A:C	2.54687e-06	-1.38946e-10	-0.857641
16317636	chr10:16317636:A:C	1.60427e-06	-1.38946e-10	-1.31984
16317638	chr10:16317638:A:G	1.60423e-06	-1.38946e-10	-1.31986
16317795	chr10:16317795:T:C	1.69844e-06	-1.38946e-10	-1.2628
16317846	chr10:16317846:C:T	1.60503e-06	-1.38946e-10	-1.31936
16317847	chr10:16317847:T:G	1.60424e-06	-1.38946e-10	-1.31986
16318026	chr10:16318026:G:A	1.60423e-06	-1.38946e-10	-1.31987
16318171	chr10:16318171:C:T	1.61739e-06	-1.38946e-10	-1.31169
16318172	chr10:16318172:G:A	9.90856e-06	-1.38946e-10	0.500891
16318212	chr10:16318212:T:C	4.65278e-06	-1.38946e-10	-0.255043
16318245	chr10:16318245:G:C	5.11738e-06	-1.38946e-10	-0.159865
16318256	chr10:16318256:A:G	1.60476e-06	-1.38946e-10	-1.31953
16318447	chr10:16318447:C:T	3.43796e-06	-1.38946e-10	-0.55763
16318526	chr10:16318526:T:C	1.60424e-06	-1.38946e-10	-1.31986
16318535	chr10:16318535:G:A	3.44918e-07	-1.59105	-1.2659
16318618	chr10:16318618:A:G	1.60544e-06	-1.38946e-10	-1.31911
16318751	chr10:16318751:C:T	3.74173e-07	-1.45732	-1.31823
16318794	chr10:16318794:C:T	1.60423e-06	-1.38946e-10	-1.31986
16318805	chr10:16318805:T:C	1.60493e-06	-1.38946e-10	-1.31943
16318839	chr10:16318839:G:T	1.60724e-06	-1.38946e-10	-1.31799
16318889	chr10:16318889:G:C	1.60423e-06	-1.38946e-10	-1.31987
16319006	chr10:16319006:A:C	1.93915e-06	-1.38946e-10	-1.13026
16319164	chr10:16319164:A:G	1.60619e-06	-1.38946e-10	-1.31864
16319195	chr10:16319195:C:T	3.12628e-06	-1.38946e-10	-0.652665
16319300	chr10:16319300:T:C	2.12587e-06	-1.38946e-10	-1.03833
16319329	chr10:16319329:C:T	4.93453e-06	-1.38946e-10	-0.196251
16319653	chr10:16319653:G:A	5.48168e-06	-1.38946e-10	-0.0910958
16319688	chr10:16319688:T:A	5.15051e-06	-1.38946e-10	-0.153413
16319946	chr10:16319946:T:C	5.01931e-06	-1.38946e-10	-0.179217
16320143	chr10:16320143:C:T	1.42097e-06	-1.44117	-3.25898e-10
16320241	chr10:16320241:T:C	4.31196e-06	-1.38946e-10	-0.331115
16320396	chr10:16320396:T:C	1.17031e-06	-0.804305	-0.830931
16320660	chr10:16320660:T:C	2.19852e-06	-1.38946e-10	-1.00472
16320757	chr10:16320757:A:G	2.86741e-06	-0.739101	-3.25898e-10
16321050	chr10:16321050:G:T	1.64603e-06	-1.38946e-10	-1.29414
16321508	chr10:16321508:G:C	1.7832e-06	-1.38946e-10	-1.2141
16322023	chr10:16322023:T:G	1.91806e-06	-1.38946e-10	-1.14119
16322328	chr10:16322328:G:A	3.42724e-07	-1.54356	-1.31978
16322381	chr10:16322381:T:C	1.61691e-06	-1.38946e-10	-1.31199
16322560	chr10:16322560:C:G	1.64936e-06	-1.38946e-10	-1.29212
16322855	chr10:16322855:T:C	3.02204e-07	-1.6732	-1.31596
16322963	chr10:16322963:G:A	4.81117e-06	-1.38946e-10	-0.221568
16323068	chr10:16323068:T:C	3.08682e-07	-1.66777	-1.30019
16323069	chr10:16323069:G:A	3.12958e-07	-1.6735	-1.28069
16323551	chr10:16323551:T:A	2.74294e-06	-1.38946e-10	-0.78348
16323654	chr10:16323654:T:C	2.06223e-06	-1.38946e-10	-1.06872
16323944	chr10:16323944:T:C	3.52073e-07	-1.52551	-1.31092
16324064	chr10:16324064:G:A	4.18109e-07	-1.49045	-1.17407
16324322	chr10:16324322:C:T	2.35776e-06	-1.38946e-10	-0.934797
16324901	chr10:16324901:T:C	1.62501e-06	-1.38946e-10	-1.30699
16325343	chr10:16325343:G:A	3.11938e-07	-1.65644	-1.30102
16325702	chr10:16325702:A:T	3.67752e-07	-1.61017	-1.18269
16326031	chr10:16326031:T:G	1.60434e-06	-1.38946e-10	-1.31979
16326041	chr10:16326041:A:T	6.64323e-06	-1.38946e-10	0.10109
16326089	chr10:16326089:C:T	3.14829e-07	-1.64976	-1.29847
16326181	chr10:16326181:G:C	1.89194e-06	-1.38946e-10	-1.15491
16326924	chr10:16326924:C:T	3.16015e-07	-1.6253	-1.31917
16326951	chr10:16326951:T:C	3.10902e-07	-1.66366	-1.29713
16326991	chr10:16326991:A:G	4.83971e-06	-1.38946e-10	-0.215653
16327291	chr10:16327291:A:G	3.1722e-07	-1.66592	-1.27475
16327417	chr10:16327417:C:CT	3.05832e-07	-1.66194	-1.31529
16327428	chr10:16327428:G:A	1.69351e-06	-1.38946e-10	-1.26571
16327505	chr10:16327505:A:G	3.0567e-07	-1.65969	-1.31807
16328287	chr10:16328287:T:A	4.31266e-06	-1.38946e-10	-0.330954
16328348	chr10:16328348:T:C	1.605e-06	-1.38946e-10	-1.31938
16328684	chr10:16328684:G:A	1.71718e-06	-1.38946e-10	-1.25183
16328845	chr10:16328845:A:G	3.09229e-07	-1.66077	-1.30541
16328917	chr10:16328917:C:T	3.02657e-06	-0.685077	-3.25898e-10
16329215	chr10:16329215:G:A	1.67929e-06	-1.38946e-10	-1.27414
16329225	chr10:16329225:G:A	3.04427e-07	-1.67309	-1.30874
16329475	chr10:16329475:T:C	3.14816e-07	-1.64267	-1.30561
16329693	chr10:16329693:G:A	2.12901e-06	-1.38946e-10	-1.03685
16329769	chr10:16329769:C:A	3.05523e-07	-1.65896	-1.31928
16329824	chr10:16329824:C:T	2.03776e-06	-1.38946e-10	-1.08065
16329920	chr10:16329920:G:A	1.47785e-06	-1.40192	-3.25898e-10
16330449	chr10:16330449:T:C	2.42967e-06	-1.38946e-10	-0.904754
16330705	chr10:16330705:C:T	1.76259e-06	-1.38946e-10	-1.22573
16330902	chr10:16330902:T:G	1.97219e-06	-1.38946e-10	-1.11336
16330950	chr10:16330950:A:G	3.23737e-07	-1.65765	-1.26268
16331241	chr10:16331241:A:C	2.40541e-06	-1.38946e-10	-0.914786
16331314	chr10:16331314:G:T	1.69589e-06	-1.38946e-10	-1.2643
16331326	chr10:16331326:A:T	1.69447e-06	-1.38946e-10	-1.26514
16331381	chr10:16331381:G:T	1.68414e-06	-1.38946e-10	-1.27125
16331606	chr10:16331606:T:A	2.2892e-06	-1.38946e-10	-0.964307
16331863	chr10:16331863:C:T	1.6112e-06	-1.38946e-10	-1.31553
16332058	chr10:16332058:G:A	2.10308e-06	-1.38946e-10	-1.04911
16332312	chr10:16332312:G:C	2.03479e-06	-1.38946e-10	-1.08212
16332447	chr10:16332447:T:C	1.79884e-06	-1.38946e-10	-1.20537
16332638	chr10:16332638:T:C	1.60771e-06	-1.38946e-10	-1.3177
16332770	chr10:16332770:G:C	5.13681e-07	-1.67285	-0.78581
16333313	chr10:16333313:T:C	1.9138e-06	-1.38946e-10	-1.14342
16333460	chr10:16333460:C:T	3.18552e-07	-1.67264	-1.26384
16333610	chr10:16333610:C:A	3.04454e-07	-1.66629	-1.31545
16333655	chr10:16333655:G:GA	3.29784e-07	-1.66159	-1.24023
16334271	chr10:16334271:C:A	5.35261e-07	-1.66518	-0.752327
16334487	chr10:16334487:T:C	1.67058e-06	-1.27934	-3.25898e-10
16334590	chr10:16334590:T:G	1.79783e-06	-1.38946e-10	-1.20593
16334775	chr10:16334775:G:T	1.60501e-06	-1.38946e-10	-1.31938
16334965	chr10:16334965:G:C	1.96055e-06	-1.38946e-10	-1.11929
16334970	chr10:16334970:A:G	1.60726e-06	-1.38946e-10	-1.31798
16335004	chr10:16335004:G:A	1.99801e-06	-1.10036	-3.25898e-10
16335096	chr10:16335096:G:A	1.62023e-06	-1.38946e-10	-1.30994
16335198	chr10:16335198:C:T	3.06327e-07	-1.65601	-1.3196
16335343	chr10:16335343:A:T	1.6055e-06	-1.38946e-10	-1.31908
16335452	chr10:16335452:A:T	1.751e-06	-1.23232	-3.25898e-10
16335482	chr10:16335482:A:C	1.61475e-06	-1.38946e-10	-1.31333
16335585	chr10:16335585:T:C	2.29725e-06	-1.38946e-10	-0.960794
16335746	chr10:16335746:G:A	3.27532e-06	-1.38946e-10	-0.606091
16336025	chr10:16336025:G:A	3.453e-06	-1.38946e-10	-0.553265
16336440	chr10:16336440:G:A	1.94496e-06	-1.38946e-10	-1.12727
16336621	chr10:16336621:C:T	1.61768e-06	-1.38946e-10	-1.31152
16336865	chr10:16336865:G:A	6.9211e-07	-1.66449	-0.496025
16337118	chr10:16337118:T:A	1.5247e-06	-1.37071	-3.25898e-10
16337232	chr10:16337232:A:C	7.36513e-07	-1.58741	-0.510923
16337309	chr10:16337309:T:G	1.63126e-06	-1.38946e-10	-1.30316
16337410	chr10:16337410:A:T	1.62024e-06	-1.38946e-10	-1.30993
16337607	chr10:16337607:A:C	1.62721e-06	-1.38946e-10	-1.30564
16337628	chr10:16337628:C:T	4.07794e-07	-1.67265	-1.01685
16337922	chr10:16337922:G:A	3.6441e-07	-1.63351	-1.16848
16337997	chr10:16337997:C:T	1.13189e-06	-1.66862	-3.25898e-10
16338172	chr10:16338172:T:C	4.06316e-07	-1.64749	-1.04564
16338289	chr10:16338289:C:T	3.5414e-07	-1.65745	-1.17312
16339170	chr10:16339170:A:G	2.30473e-06	-1.38946e-10	-0.957543
16339304	chr10:16339304:G:C	2.37754e-06	-1.38946e-10	-0.926444
16339446	chr10:16339446:TTAA:T	1.78297e-06	-1.38946e-10	-1.21423
16339624	chr10:16339624:A:T	1.60425e-06	-1.38946e-10	-1.31985
16339773	chr10:16339773:C:G	3.14868e-07	-1.66744	-1.28067
16339894	chr10:16339894:G:A	1.64495e-06	-1.38946e-10	-1.2948
16340154	chr10:16340154:A:C	1.61672e-06	-1.38946e-10	-1.31211
16340479	chr10:16340479:T:C	2.33496e-06	-1.38946e-10	-0.944516
16340905	chr10:16340905:A:G	1.78616e-06	-1.38946e-10	-1.21244
16340923	chr10:16340923:T:C	1.61384e-06	-1.38946e-10	-1.31389
16341059	chr10:16341059:G:A	1.67098e-06	-1.38946e-10	-1.2791
16341328	chr10:16341328:A:G	1.60594e-06	-1.38946e-10	-1.3188
16341419	chr10:16341419:AGTAC:A	1.80381e-06	-1.38946e-10	-1.20261
16341545	chr10:16341545:T:C	3.03659e-07	-1.6682	-1.31616
16341555	chr10:16341555:C:T	3.86e-07	-1.65865	-1.08578
16341701	chr10:16341701:G:C	3.44852e-07	-1.6701	-1.18704
16341932	chr10:16341932:A:G	3.09304e-07	-1.67261	-1.29332
16342016	chr10:16342016:A:T	2.36263e-06	-1.38946e-10	-0.932732
16342359	chr10:16342359:T:C	2.26111e-06	-1.38946e-10	-0.976652
16342542	chr10:16342542:C:T	3.1138e-07	-1.63939	-1.31986
16342563	chr10:16342563:T:C	1.63939e-06	-1.38946e-10	-1.29818
16342646	chr10:16342646:C:T	1.63747e-06	-1.38946e-10	-1.29936
16343009	chr10:16343009:T:A	1.72639e-06	-1.38946e-10	-1.24648
16343046	chr10:16343046:C:A	1.72639e-06	-1.38946e-10	-1.24648
16343337	chr10:16343337:T:G	3.16228e-07	-1.65632	-1.28748
16343504	chr10:16343504:T:G	1.81586e-06	-1.38946e-10	-1.19595
16344092	chr10:16344092:T:C	2.01055e-06	-1.38946e-10	-1.0941
16344615	chr10:16344615:T:C	3.25338e-07	-1.64033	-1.27507
16344749	chr10:16344749:C:T	3.75682e-07	-1.57416	-1.19736
16344936	chr10:16344936:C:T	1.77328e-06	-1.21967	-3.25898e-10
16344937	chr10:16344937:G:A	1.38463e-06	-1.46708	-3.25898e-10
16345075	chr10:16345075:G:A	1.78742e-06	-1.38946e-10	-1.21173
16345311	chr10:16345311:G:A	4.04238e-06	-1.38946e-10	-0.395676
16345576	chr10:16345576:CTGTT:C	1.6139e-06	-1.38946e-10	-1.31386
16345892	chr10:16345892:G:A	3.18199e-07	-1.66057	-1.27701
16345905	chr10:16345905:G:A	1.6324e-06	-1.38946e-10	-1.30245
16346036	chr10:16346036:A:G	2.29955e-06	-1.38946e-10	-0.959794
16346170	chr10:16346170:C:G	3.30858e-06	-1.38946e-10	-0.59599
16346433	chr10:16346433:A:T	2.58474e-06	-1.38946e-10	-0.842883
16346664	chr10:16346664:T:C	2.53083e-06	-1.38946e-10	-0.863961
16346676	chr10:16346676:T:C	4.61791e-07	-1.65449	-0.910659
16346703	chr10:16346703:A:T	4.32345e-06	-1.38946e-10	-0.328454
16346857	chr10:16346857:C:T	1.60533e-06	-1.38946e-10	-1.31918
16346901	chr10:16346901:G:C	2.72124e-06	-1.38946e-10	-0.791422
16346973	chr10:16346973:A:C	1.60582e-06	-1.38946e-10	-1.31888
16347316	chr10:16347316:A:G	5.792e-07	-1.65676	-0.68186
16347361	chr10:16347361:A:G	1.61108e-06	-1.38946e-10	-1.31561
16347785	chr10:16347785:T:C	5.82831e-07	-1.15354	-1.17883
16347823	chr10:16347823:A:C	3.77588e-06	-1.38946e-10	-0.463875
16347857	chr10:16347857:C:T	7.22912e-06	0.185609	-3.25898e-10
16347969	chr10:16347969:T:C	1.76354e-06	-1.38946e-10	-1.22518
16348032	chr10:16348032:A:T	1.60428e-06	-1.38946e-10	-1.31983
16348033	chr10:16348033:T:C	9.29128e-06	-1.38946e-10	0.436568
16348165	chr10:16348165:T:A	2.31188e-06	-1.38946e-10	-0.954448
16348191	chr10:16348191:G:GATATGTATTATTTATAATACATATGTATAATAAAATGT	1.22279e-06	-1.59138	-3.25898e-10
16349467	chr10:16349467:C:T	4.28321e-06	-0.337806	-3.25898e-10
16349483	chr10:16349483:T:C	3.20572e-07	-1.61307	-1.31709
16349516	chr10:16349516:C:T	1.13042e-06	-0.507293	-1.16263
16349595	chr10:16349595:G:A	1.81025e-06	-1.38946e-10	-1.19904
16350105	chr10:16350105:A:G	1.75064e-06	-1.38946e-10	-1.23253
16350127	chr10:16350127:G:C	1.80682e-06	-1.38946e-10	-1.20094
16350183	chr10:16350183:A:G	1.62894e-06	-1.38946e-10	-1.30458
16350700	chr10:16350700:G:C	2.80269e-06	-1.18836	0.426432
16350760	chr10:16350760:C:A	1.71141e-06	-1.14158	-0.113615
16350763	chr10:16350763:A:G	5.37713e-07	-1.21463	-1.19831
16351093	chr10:16351093:G:A	4.707e-07	-1.34905	-1.197
16351432	chr10:16351432:C:T	3.05697e-06	-1.38946e-10	-0.675084
16351583	chr10:16351583:CAAGTT:C	1.12687e-06	-1.67307	-3.25898e-10
16352148	chr10:16352148:C:G	4.38177e-06	-1.66659	1.35153
16352190	chr10:16352190:T:C	9.21128e-07	-1.07124	-0.803422
16352366	chr10:16352366:T:C	1.68202e-06	-1.38946e-10	-1.27251
16352544	chr10:16352544:G:A	2.69157e-06	-1.38946e-10	-0.802384
16352627	chr10:16352627:A:G	1.66442e-06	-1.38946e-10	-1.28303
16352691	chr10:16352691:C:T	3.12834e-07	-1.66316	-1.29143
16353524	chr10:16353524:C:T	1.82237e-06	-1.38946e-10	-1.19237
16353588	chr10:16353588:A:C	1.61749e-06	-1.38946e-10	-1.31163
16353663	chr10:16353663:A:T	1.64086e-06	-1.38946e-10	-1.29729
16353689	chr10:16353689:G:C	1.64153e-06	-1.38946e-10	-1.29688
16353747	chr10:16353747:G:A	1.75768e-06	-1.38946e-10	-1.22851
16353910	chr10:16353910:A:G	1.60423e-06	-1.38946e-10	-1.31986
16354057	chr10:16354057:G:A	3.12919e-07	-1.67121	-1.28311
16354479	chr10:16354479:C:T	1.75757e-06	-1.38946e-10	-1.22857
16354480	chr10:16354480:T:C	1.60899e-06	-1.38946e-10	-1.3169
16354799	chr10:16354799:A:T	1.74592e-06	-1.38946e-10	-1.23523
16354861	chr10:16354861:T:G	1.76486e-06	-1.38946e-10	-1.22444
16354937	chr10:16354937:A:G	1.60627e-06	-1.38946e-10	-1.31859
16354965	chr10:16354965:C:T	6.653e-07	-1.07254	-1.12749
16355230	chr10:16355230:T:C	4.14163e-07	-1.63179	-1.04221
16355232	chr10:16355232:G:A	3.52337e-07	-1.51931	-1.31637
16355417	chr10:16355417:G:C	2.58692e-06	-1.38946e-10	-0.842041
16356013	chr10:16356013:T:C	1.67549e-06	-1.38946e-10	-1.2764
16356296	chr10:16356296:T:C	1.61253e-06	-1.38946e-10	-1.3147
16356685	chr10:16356685:T:C	5.31206e-06	-1.38946e-10	-0.122528
16356747	chr10:16356747:C:T	4.89804e-07	-1.31938	-1.18688
16356910	chr10:16356910:G:C	2.81541e-06	-1.38946e-10	-0.7574
16356948	chr10:16356948:TC:T	1.60428e-06	-1.38946e-10	-1.31983
16357048	chr10:16357048:A:C	1.65104e-06	-1.38946e-10	-1.2911
16357335	chr10:16357335:T:C	1.86764e-06	-1.38946e-10	-1.16783
16357598	chr10:16357598:T:A	2.40851e-06	-1.38946e-10	-0.913502
16357678	chr10:16357678:T:C	2.70145e-06	-1.38946e-10	-0.798721
16357722	chr10:16357722:T:C	2.30665e-06	-1.38946e-10	-0.956713
16357814	chr10:16357814:T:C	1.14235e-06	-1.65942	-3.25898e-10
16357913	chr10:16357913:G:A	1.63102e-06	-1.38946e-10	-1.30331
16357993	chr10:16357993:G:C	2.36077e-06	-1.38946e-10	-0.933521
16358073	chr10:16358073:A:G	3.06584e-07	-1.65965	-1.31512
16358241	chr10:16358241:C:A	3.11235e-07	-1.64023	-1.31948
16358354	chr10:16358354:A:T	1.98739e-06	-1.38946e-10	-1.10568
16358475	chr10:16358475:C:A	1.69699e-06	-1.38946e-10	-1.26365
16359233	chr10:16359233:T:C	1.05246e-05	-1.38946e-10	0.561207
16359257	chr10:16359257:A:G	1.05246e-05	-1.38946e-10	0.561207
16359405	chr10:16359405:AC:A	1.2737e-06	-1.55058	-3.25898e-10
16359515	chr10:16359515:T:TA	1.12012e-05	-1.38946e-10	0.623513
16359918	chr10:16359918:G:A	7.10498e-07	-1.43725	-0.697046
16360350	chr10:16360350:G:GA	5.75984e-07	-1.54596	-0.79822
16360487	chr10:16360487:T:C	3.53e-06	-1.38946e-10	-0.531211
16360743	chr10:16360743:G:A	1.6723e-06	-1.38946e-10	-1.27831
16360939	chr10:16360939:G:C	1.83277e-06	-1.38946e-10	-1.18668
16361107	chr10:16361107:A:T	1.6858e-06	-1.38946e-10	-1.27027
16361407	chr10:16361407:C:T	1.68603e-06	-1.38946e-10	-1.27013
16361464	chr10:16361464:G:T	1.74515e-06	-1.38946e-10	-1.23567
16361547	chr10:16361547:C:T	5.21879e-07	-1.50033	-0.942498
16361609	chr10:16361609:C:T	1.71886e-06	-1.38946e-10	-1.25085
16361733	chr10:16361733:G:T	1.70613e-06	-1.38946e-10	-1.25828
16361745	chr10:16361745:A:T	4.66123e-07	-1.44079	-1.11502
16361844	chr10:16361844:A:G	1.91987e-06	-1.14025	-3.25898e-10
16362290	chr10:16362290:C:G	1.62185e-06	-1.38946e-10	-1.30894
16362745	chr10:16362745:G:A	4.35876e-06	-1.38946e-10	-0.32032
16363128	chr10:16363128:A:G	1.82952e-06	-1.38946e-10	-1.18846
16363350	chr10:16363350:G:A	1.14198e-06	-1.65975	-3.25898e-10
16363580	chr10:16363580:C:T	1.60517e-06	-1.38946e-10	-1.31928
16363605	chr10:16363605:T:A	3.08038e-06	-1.38946e-10	-0.667454
16364006	chr10:16364006:C:T	2.16011e-06	-1.38946e-10	-1.02235
16364646	chr10:16364646:C:T	4.73089e-06	-1.38946e-10	-0.238396
16364647	chr10:16364647:C:T	3.374e-07	-1.60068	-1.27831
16364691	chr10:16364691:A:C	6.43001e-06	0.0684683	-3.25898e-10
16365018	chr10:16365018:C:T	1.78013e-06	-1.38946e-10	-1.21582
16365368	chr10:16365368:T:C	1.61224e-06	-1.38946e-10	-1.31489
16365659	chr10:16365659:C:A	1.73469e-06	-1.38946e-10	-1.24168
16366689	chr10:16366689:T:A	1.61673e-06	-1.38946e-10	-1.31211
16366800	chr10:16366800:G:T	1.71092e-06	-1.38946e-10	-1.25548
16366873	chr10:16366873:C:T	8.34183e-07	-1.32205	-0.651765
16367099	chr10:16367099:G:T	4.44932e-06	-1.38946e-10	-0.299758
16367199	chr10:16367199:C:T	1.70576e-06	-1.38946e-10	-1.2585
16367856	chr10:16367856:T:C	1.77965e-06	-1.38946e-10	-1.21609
16368192	chr10:16368192:C:T	6.14965e-06	-1.38946e-10	0.023887
16368934	chr10:16368934:C:G	2.16802e-06	-1.38946e-10	-1.01869
16369169	chr10:16369169:G:A	1.60753e-06	-1.38946e-10	-1.31781
16369615	chr10:16369615:T:C	1.87453e-06	-1.38946e-10	-1.16415
16369684	chr10:16369684:A:G	5.42448e-07	-1.6372	-0.766974
16369745	chr10:16369745:C:T	1.70374e-06	-1.38946e-10	-1.25968
16370161	chr10:16370161:T:C	1.81861e-06	-1.38946e-10	-1.19443
16370240	chr10:16370240:T:C	1.12698e-06	-1.67297	-3.25898e-10
16370511	chr10:16370511:A:G	5.40799e-07	-1.58375	-0.823469
16370581	chr10:16370581:G:T	1.97844e-06	-1.38946e-10	-1.1102
16370703	chr10:16370703:C:T	4.75851e-07	-1.49108	-1.04408
16370813	chr10:16370813:G:C	1.6045e-06	-1.38946e-10	-1.31969
16370815	chr10:16370815:T:C	1.71124e-06	-1.38946e-10	-1.25529
16371025	chr10:16371025:T:A	2.36131e-06	-1.38946e-10	-0.933292
16371404	chr10:16371404:G:A	1.84509e-06	-1.38946e-10	-1.17998
16371839	chr10:16371839:T:C	1.64688e-06	-1.38946e-10	-1.29362
16372264	chr10:16372264:A:G	1.7245e-06	-1.38946e-10	-1.24757
16373023	chr10:16373023:C:T	1.77307e-06	-1.38946e-10	-1.2198
16373388	chr10:16373388:T:C	5.03592e-06	-1.38946e-10	-0.175911
16373413	chr10:16373413:T:G	1.06746e-06	-1.10571	-0.621518
16373690	chr10:16373690:G:A	1.98765e-06	-1.38946e-10	-1.10555
16373938	chr10:16373938:C:G	6.16392e-07	-0.956515	-1.31987
16374042	chr10:16374042:G:C	1.70687e-06	-1.38946e-10	-1.25785
16374257	chr10:16374257:C:G	1.64316e-06	-1.38946e-10	-1.29589
16374300	chr10:16374300:A:G	1.79103e-06	-1.38946e-10	-1.20972
16374389	chr10:16374389:G:A	3.08268e-07	-1.64993	-1.31937
16374415	chr10:16374415:G:A	1.67052e-06	-1.38946e-10	-1.27938
16374652	chr10:16374652:G:C	4.885e-06	-1.38946e-10	-0.206339
16374668	chr10:16374668:A:G	1.61015e-06	-1.38946e-10	-1.31618
16374895	chr10:16374895:A:G	6.55004e-07	-1.07979	-1.13584
16374955	chr10:16374955:G:T	1.02779e-06	-1.05548	-0.709613
16375070	chr10:16375070:A:G	7.09077e-07	-1.00991	-1.12639
16375282	chr10:16375282:G:A	9.376e-07	-1.10555	-0.751387
16375568	chr10:16375568:A:C	1.20977e-06	-1.61128	0.00919951
16375925	chr10:16375925:G:C	2.09466e-06	-1.38946e-10	-1.05312
16376067	chr10:16376067:T:C	3.15846e-07	-1.62676	-1.31825
16376537	chr10:16376537:A:G	1.77933e-06	-1.38946e-10	-1.21627
16376606	chr10:16376606:A:T	1.66479e-06	-1.38946e-10	-1.28281
16376631	chr10:16376631:T:C	9.88955e-07	-1.6226	-0.181015
16376894	chr10:16376894:T:C	1.71877e-06	-1.38946e-10	-1.2509
16377129	chr10:16377129:C:G	3.5753e-07	-1.51261	-1.30843
16377141	chr10:16377141:C:T	2.67117e-06	-1.38946e-10	-0.80999
16377204	chr10:16377204:C:A	1.70318e-06	-1.38946e-10	-1.26001
16377322	chr10:16377322:C:T	3.46898e-07	-1.67275	-1.17848
16377410	chr10:16377410:C:T	1.74801e-06	-1.63517	0.401144
16377419	chr10:16377419:C:A	8.62046e-07	-0.621097	-1.31986
16377464	chr10:16377464:A:G	4.9524e-06	-1.38946e-10	-0.192636
16377575	chr10:16377575:T:C	1.82977e-06	-1.38946e-10	-1.18832
16377740	chr10:16377740:C:T	2.48205e-06	-1.38946e-10	-0.883424
16377876	chr10:16377876:A:G	5.81546e-07	-1.4926	-0.841973
16377916	chr10:16377916:A:G	4.47758e-07	-1.63924	-0.956768
16378465	chr10:16378465:T:C	1.62159e-06	-1.38946e-10	-1.3091
16378859	chr10:16378859:C:A	5.17862e-07	-1.23996	-1.2106
16379597	chr10:16379597:T:C	6.52711e-07	-0.919588	-1.29954
16379603	chr10:16379603:A:G	1.65711e-06	-1.38946e-10	-1.28743
16379658	chr10:16379658:T:G	4.56333e-07	-1.60198	-0.975061
16380048	chr10:16380048:C:T	3.82041e-07	-1.66413	-1.09061
16380718	chr10:16380718:T:C	6.79407e-06	-1.38946e-10	0.123541
16380984	chr10:16380984:A:T	1.99262e-06	-1.38946e-10	-1.10306
16381166	chr10:16381166:T:C	5.95045e-07	-1.6236	-0.688022
16382598	chr10:16382598:T:G	1.62933e-06	-1.38946e-10	-1.30434
16382818	chr10:16382818:A:G	3.66768e-07	-1.67347	-1.12207
16382853	chr10:16382853:C:T	3.38201e-06	-1.38946e-10	-0.574039
16383018	chr10:16383018:A:G	3.40895e-07	-1.67318	-1.19551
16383224	chr10:16383224:G:T	1.78971e-06	-1.38946e-10	-1.21045
16383896	chr10:16383896:T:C	5.97222e-06	-1.38946e-10	-0.00538998
16384223	chr10:16384223:C:T	7.49161e-07	-1.6474	-0.43391
16384316	chr10:16384316:T:A	7.89233e-07	-1.31277	-0.716436
16384496	chr10:16384496:G:C	1.71056e-06	-1.25569	-3.25898e-10
16384650	chr10:16384650:T:C	1.61784e-06	-1.38946e-10	-1.31141
16384739	chr10:16384739:T:C	5.87845e-06	-1.38946e-10	-0.0212144
16384958	chr10:16384958:C:T	8.91819e-07	-1.64351	-0.263488
16385004	chr10:16385004:G:A	7.44903e-06	-1.38946e-10	0.215575
16385042	chr10:16385042:A:G	3.67257e-06	-1.38946e-10	-0.491617
16385045	chr10:16385045:T:G	8.10861e-07	-1.42585	-0.576316
16385108	chr10:16385108:G:T	4.58149e-07	-1.28013	-1.29294
16385376	chr10:16385376:C:A	7.14358e-07	-1.36079	-0.768094
16385577	chr10:16385577:T:C	1.61013e-06	-1.38946e-10	-1.3162
16385592	chr10:16385592:G:A	1.98472e-06	-1.38946e-10	-1.10703
16385662	chr10:16385662:G:A	5.1634e-07	-1.49632	-0.957182
16385773	chr10:16385773:T:C	9.96549e-07	-1.65524	-0.140721
16385847	chr10:16385847:T:C	7.50346e-07	-1.17913	-0.900603
16385871	chr10:16385871:T:C	7.58567e-06	-1.38946e-10	0.233753
16385928	chr10:16385928:T:G	6.92473e-07	-1.30274	-0.857255
16386290	chr10:16386290:C:T	1.47696e-06	-0.902785	-0.499736
16386349	chr10:16386349:G:A	8.99585e-07	-1.03945	-0.858883
16386405	chr10:16386405:C:T	8.81032e-07	-1.05562	-0.863551
16386448	chr10:16386448:G:A	1.63681e-06	-1.38946e-10	-1.29976
16386456	chr10:16386456:G:A	4.25032e-06	-0.738574	0.393059
16386487	chr10:16386487:G:A	7.68255e-07	-1.06288	-0.993266
16386518	chr10:16386518:T:C	7.91941e-07	-1.11079	-0.91499
16386556	chr10:16386556:T:A	2.21833e-06	-1.38946e-10	-0.995753
16386572	chr10:16386572:A:AC	2.03093e-06	-1.38946e-10	-1.08401
16386699	chr10:16386699:C:G	1.16737e-06	-0.917241	-0.720518
16387073	chr10:16387073:G:A	8.00124e-07	-1.63322	-0.382279
16387122	chr10:16387122:C:T	1.79896e-06	-1.38946e-10	-1.2053
16387227	chr10:16387227:C:T	1.66184e-06	-1.38946e-10	-1.28458
16387520	chr10:16387520:T:C	1.47473e-06	-0.956288	-0.447748
16387613	chr10:16387613:G:A	1.88686e-06	-1.01828	-0.139313
16387932	chr10:16387932:G:A	1.77704e-06	-1.38946e-10	-1.21756
16387958	chr10:16387958:T:C	1.64964e-06	-0.92898	-0.362972
16387996	chr10:16387996:T:C	1.47831e-06	-0.982659	-0.41895
16388068	chr10:16388068:G:A	2.05989e-06	-1.38946e-10	-1.06985
16388180	chr10:16388180:G:A	2.23308e-06	-0.989125	-3.25898e-10
16388309	chr10:16388309:G:A	1.39005e-06	-0.790797	-0.67237
16388484	chr10:16388484:C:A	1.26128e-06	-0.988046	-0.572335
16388516	chr10:16388516:C:A	1.84401e-06	-1.38946e-10	-1.18056
16388584	chr10:16388584:T:C	1.6058e-06	-1.38946e-10	-1.31889
16388646	chr10:16388646:A:C	3.64285e-06	-1.38946e-10	-0.499743
16388647	chr10:16388647:AC:A	3.62583e-06	-1.38946e-10	-0.504426
16388696	chr10:16388696:T:TTC	7.11161e-07	-0.933079	-1.20029
16388705	chr10:16388705:T:C	6.28437e-07	-0.941061	-1.31597
16388728	chr10:16388728:A:G	3.54086e-07	-1.65024	-1.18049
16388927	chr10:16388927:T:C	1.22961e-06	-1.58581	-3.25898e-10
16388991	chr10:16388991:C:T	1.67462e-06	-0.921751	-0.355173
16389014	chr10:16389014:T:A	1.70351e-06	-1.38946e-10	-1.25982
16389033	chr10:16389033:C:CT	1.38192e-06	-0.936373	-0.532665
16389085	chr10:16389085:G:T	1.77759e-06	-1.38946e-10	-1.21725
16389276	chr10:16389276:T:C	7.40767e-07	-1.5693	-0.523281
16389422	chr10:16389422:T:C	1.38021e-06	-1.21332	-0.256952
16389437	chr10:16389437:A:T	1.38027e-06	-1.21155	-0.258672
16389486	chr10:16389486:G:A	1.35542e-06	-1.23144	-0.256953
16389568	chr10:16389568:C:T	1.3267e-06	-1.23121	-0.278601
16389602	chr10:16389602:T:C	1.25545e-06	-1.23426	-0.330756
16389726	chr10:16389726:T:C	8.98305e-07	-1.20831	-0.691442
16389931	chr10:16389931:A:G	1.2961e-06	-1.23756	-0.295585
16390227	chr10:16390227:G:C	1.71304e-06	-1.38946e-10	-1.25424
16390334	chr10:16390334:C:T	8.89612e-06	-1.38946e-10	0.393106
16390357	chr10:16390357:A:G	6.01846e-07	-1.46622	-0.834043
16390846	chr10:16390846:C:G	5.32127e-07	-1.10732	-1.31606
16390910	chr10:16390910:C:T	1.6154e-06	-1.38946e-10	-1.31293
16390911	chr10:16390911:A:G	6.51433e-07	-1.40062	-0.820475
16391047	chr10:16391047:C:T	2.16219e-06	-1.38946e-10	-1.02139
16391048	chr10:16391048:T:G	6.37292e-07	-1.40101	-0.842026
16391072	chr10:16391072:C:T	3.67204e-07	-1.49674	-1.2976
16391402	chr10:16391402:T:G	1.66911e-06	-1.38946e-10	-1.28022
16391459	chr10:16391459:C:G	9.51519e-06	-1.38946e-10	0.460381
16391584	chr10:16391584:A:G	6.00996e-07	-1.41608	-0.885594
16391587	chr10:16391587:G:A	6.01895e-07	-1.41424	-0.885942
16391601	chr10:16391601:G:A	2.36882e-06	-1.38946e-10	-0.930118
16391770	chr10:16391770:A:G	6.42889e-07	-1.3568	-0.877492
16391928	chr10:16391928:T:C	1.71895e-06	-1.38946e-10	-1.2508
16391940	chr10:16391940:G:A	1.76947e-06	-1.38946e-10	-1.22183
16391960	chr10:16391960:TC:T	5.22564e-07	-1.34292	-1.0986
16391974	chr10:16391974:G:A	6.34722e-07	-1.36209	-0.88499
16391979	chr10:16391979:T:TG	6.29e-07	-1.37472	-0.881415
16392065	chr10:16392065:T:A	1.64295e-06	-1.38946e-10	-1.29601
16392081	chr10:16392081:C:T	6.52849e-07	-1.37093	-0.847983
16392082	chr10:16392082:G:A	3.81798e-07	-1.64309	-1.11228
16392109	chr10:16392109:C:T	5.94634e-07	-1.64811	-0.664205
16392114	chr10:16392114:G:A	6.31937e-07	-1.37924	-0.872233
16392153	chr10:16392153:A:G	9.55094e-07	-1.15429	-0.684163
16392178	chr10:16392178:C:T	1.87758e-06	-1.38946e-10	-1.16253
16392179	chr10:16392179:T:C	1.73452e-06	-1.38946e-10	-1.24178
16392246	chr10:16392246:AAATAAATAAAT:A	1.61455e-06	-1.38946e-10	-1.31345
16392385	chr10:16392385:A:G	6.75734e-07	-1.33621	-0.848257
16392428	chr10:16392428:CCA:C	1.62307e-06	-1.38946e-10	-1.30819
16392607	chr10:16392607:A:T	3.43419e-06	-1.38946e-10	-0.558726
16392645	chr10:16392645:A:G	1.60945e-06	-1.38946e-10	-1.31662
16392701	chr10:16392701:C:T	6.3821e-07	-1.41142	-0.830174
16392879	chr10:16392879:T:A	1.60428e-06	-1.38946e-10	-1.31983
16392910	chr10:16392910:T:C	1.60426e-06	-1.38946e-10	-1.31985
16393031	chr10:16393031:A:G	2.11226e-05	-1.38946e-10	1.25784
16393086	chr10:16393086:C:T	6.4782e-07	-1.38991	-0.836736
16393254	chr10:16393254:G:A	6.50741e-07	-1.363	-0.859154
16393552	chr10:16393552:T:C	6.76269e-07	-1.36	-0.823676
16393572	chr10:16393572:T:G	6.24226e-07	-1.35436	-0.909386
16393656	chr10:16393656:A:G	1.63191e-06	-1.38946e-10	-1.30276
16393693	chr10:16393693:C:T	1.61818e-06	-1.38946e-10	-1.31121
16393728	chr10:16393728:C:T	5.56544e-07	-1.59349	-0.785031
16394029	chr10:16394029:T:C	6.21044e-07	-1.35453	-0.914333
16394415	chr10:16394415:T:TTTAC	1.60977e-06	-1.38946e-10	-1.31642
16394419	chr10:16394419:T:TTTAG	4.18764e-06	-1.38946e-10	-0.36037
16394613	chr10:16394613:G:A	5.80956e-07	-1.4365	-0.899092
16394928	chr10:16394928:C:T	7.47676e-07	-1.36412	-0.719169
16395107	chr10:16395107:A:T	2.35824e-06	-1.38946e-10	-0.934592
16395110	chr10:16395110:T:A	1.13228e-06	-1.66827	-3.25898e-10
16395143	chr10:16395143:C:A	1.71741e-06	-1.38946e-10	-1.25169
16395285	chr10:16395285:A:G	1.6288e-06	-1.38946e-10	-1.30466
16395505	chr10:16395505:G:A	2.17285e-06	-1.38946e-10	-1.01647
16395509	chr10:16395509:C:T	1.72262e-06	-1.38946e-10	-1.24866
16395547	chr10:16395547:A:G	1.71739e-06	-1.38946e-10	-1.2517
16395945	chr10:16395945:TG:T	6.17551e-07	-0.96953	-1.30497
16396005	chr10:16396005:T:A	1.60423e-06	-1.38946e-10	-1.31986
16396078	chr10:16396078:C:T	1.76975e-06	-1.38946e-10	-1.22167
16396240	chr10:16396240:A:G	6.97646e-07	-0.870571	-1.28198
16396327	chr10:16396327:TC:T	1.70924e-06	-1.38946e-10	-1.25646
16396330	chr10:16396330:A:T	1.70944e-06	-1.38946e-10	-1.25634
16396525	chr10:16396525:A:G	4.25547e-07	-1.33249	-1.3144
16396779	chr10:16396779:G:A	2.80446e-06	-1.38946e-10	-0.761298
16396798	chr10:16396798:C:T	9.99316e-07	-1.32141	-0.471786
16396801	chr10:16396801:T:C	9.9685e-07	-1.34241	-0.453251
16396817	chr10:16396817:C:T	7.44379e-07	-1.41669	-0.671024
16396872	chr10:16396872:G:A	1.68643e-06	-1.38946e-10	-1.2699
16396897	chr10:16396897:G:C	1.60715e-06	-1.38946e-10	-1.31805
16396938	chr10:16396938:A:G	8.72528e-07	-1.37157	-0.557301
16397164	chr10:16397164:T:C	1.60523e-06	-1.38946e-10	-1.31924
16397297	chr10:16397297:G:A	1.84492e-06	-1.38946e-10	-1.18007
16397469	chr10:16397469:G:A	2.46881e-06	-1.38946e-10	-0.888774
16397522	chr10:16397522:C:T	3.12806e-07	-1.6389	-1.31578
16397764	chr10:16397764:C:T	1.65759e-06	-1.38946e-10	-1.28715
16397848	chr10:16397848:C:T	4.89756e-07	-1.40646	-1.09989
16398072	chr10:16398072:T:C	1.68955e-06	-1.38946e-10	-1.26805
16398083	chr10:16398083:C:A	1.6398e-06	-1.38946e-10	-1.29793
16398326	chr10:16398326:C:T	1.76365e-06	-1.38946e-10	-1.22513
16398328	chr10:16398328:A:G	5.15376e-07	-1.57335	-0.882016
16398341	chr10:16398341:A:T	1.621e-06	-1.38946e-10	-1.30946
16398453	chr10:16398453:A:G	1.67416e-06	-1.38946e-10	-1.2772
16398844	chr10:16398844:A:C	3.4862e-06	-1.38946e-10	-0.543696
16398931	chr10:16398931:C:T	1.69956e-06	-1.38946e-10	-1.26214
16399304	chr10:16399304:T:A	1.64105e-06	-1.38946e-10	-1.29717
16399470	chr10:16399470:C:T	1.75737e-06	-1.38946e-10	-1.22869
16399599	chr10:16399599:G:T	4.80271e-07	-1.36873	-1.15719
16399646	chr10:16399646:C:T	3.79144e-07	-1.48252	-1.27983
16399701	chr10:16399701:A:G	5.1211e-07	-1.40422	-1.0575
16399784	chr10:16399784:T:C	1.60679e-06	-1.38946e-10	-1.31827
16399888	chr10:16399888:G:C	5.08933e-06	-1.38946e-10	-0.165363
16399946	chr10:16399946:G:A	1.60709e-06	-1.38946e-10	-1.31808
16400175	chr10:16400175:G:C	2.51634e-06	-1.38946e-10	-0.869704
16400189	chr10:16400189:G:A	1.68183e-06	-1.38946e-10	-1.27262
16400193	chr10:16400193:T:C	1.70993e-06	-1.38946e-10	-1.25605
16400218	chr10:16400218:T:C	1.6866e-06	-1.38946e-10	-1.26979
16400250	chr10:16400250:C:T	1.67449e-06	-1.38946e-10	-1.277
16400282	chr10:16400282:C:T	1.64219e-06	-1.38946e-10	-1.29648
16400311	chr10:16400311:G:C	1.41626e-05	-1.38946e-10	0.858093
16400368	chr10:16400368:A:G	3.35943e-07	-1.56367	-1.31966
16400377	chr10:16400377:G:A	3.62149e-07	-1.60859	-1.19961
16400577	chr10:16400577:C:T	1.6106e-06	-1.38946e-10	-1.3159
16400627	chr10:16400627:A:G	1.61303e-06	-1.38946e-10	-1.31439
16400757	chr10:16400757:T:C	1.82191e-06	-1.38946e-10	-1.19262
16400759	chr10:16400759:G:A	1.61e-06	-1.38946e-10	-1.31628
16400939	chr10:16400939:T:C	3.06781e-07	-1.67118	-1.30295
16401022	chr10:16401022:C:T	1.6043e-06	-1.38946e-10	-1.31982
16401043	chr10:16401043:G:C	1.6567e-06	-1.38946e-10	-1.28768
16401052	chr10:16401052:G:A	2.19058e-06	-1.38946e-10	-1.00834
16401296	chr10:16401296:A:G	1.60848e-06	-1.38946e-10	-1.31722
16401411	chr10:16401411:T:C	3.53075e-07	-1.61831	-1.21527
16401443	chr10:16401443:C:G	3.60562e-07	-1.60754	-1.20506
16401971	chr10:16401971:G:A	1.608e-06	-1.38946e-10	-1.31752
16402037	chr10:16402037:G:A	2.66e-06	-1.38946e-10	-0.814183
16402121	chr10:16402121:A:G	1.61517e-06	-1.38946e-10	-1.31307
16402319	chr10:16402319:C:G	1.63085e-06	-1.38946e-10	-1.30341
16402405	chr10:16402405:G:A	1.61526e-06	-1.38946e-10	-1.31301
16402681	chr10:16402681:C:A	1.61144e-06	-1.38946e-10	-1.31538
16402694	chr10:16402694:C:T	1.1119e-06	-1.23987	-0.44657
16402752	chr10:16402752:A:C	1.75239e-06	-1.38946e-10	-1.23152
16402881	chr10:16402881:C:T	1.62979e-06	-1.38946e-10	-1.30406
16403222	chr10:16403222:C:T	7.61579e-06	-0.605364	0.843079
16403498	chr10:16403498:G:A	6.38515e-07	-1.66376	-0.577362
16403596	chr10:16403596:A:T	4.82106e-07	-1.54366	-0.978442
16403624	chr10:16403624:T:C	3.35166e-06	-1.38946e-10	-0.583052
16403704	chr10:16403704:T:C	8.42164e-07	-1.22209	-0.742201
16404009	chr10:16404009:G:T	2.61053e-06	-1.38946e-10	-0.832955
16404136	chr10:16404136:T:G	5.46649e-06	-1.38946e-10	-0.0938718
16404815	chr10:16404815:G:A	1.60637e-06	-1.38946e-10	-1.31853
16404972	chr10:16404972:G:C	5.19232e-06	-1.38946e-10	-0.145328
16405005	chr10:16405005:C:T	4.14399e-07	-1.66618	-1.00725
16405100	chr10:16405100:A:T	3.12905e-06	-1.38946e-10	-0.651778
16405248	chr10:16405248:G:A	4.73831e-06	-1.38946e-10	-0.236828
16405362	chr10:16405362:C:T	6.86249e-06	-1.38946e-10	0.133562
16405487	chr10:16405487:T:C	4.77545e-07	-1.29885	-1.23275
16405672	chr10:16405672:T:C	4.34485e-06	-1.38946e-10	-0.323516
16405712	chr10:16405712:A:G	3.50029e-06	-1.38946e-10	-0.539663
16405744	chr10:16405744:A:ACCC	4.18914e-06	-1.38946e-10	-0.360012
16405766	chr10:16405766:T:C	4.16317e-06	-1.38946e-10	-0.366232
16405809	chr10:16405809:G:T	1.31478e-06	-1.51884	-3.25898e-10
16405821	chr10:16405821:C:G	4.25677e-06	-1.38946e-10	-0.343999
16405922	chr10:16405922:G:A	4.37525e-06	-1.38946e-10	-0.316544
16405938	chr10:16405938:G:A	1.22545e-06	-0.43562	-1.15358
16406104	chr10:16406104:C:T	4.53174e-06	-1.38946e-10	-0.281403
16406106	chr10:16406106:C:T	4.43305e-06	-1.38946e-10	-0.303421
16406198	chr10:16406198:T:C	4.24403e-06	-1.38946e-10	-0.346994
16406252	chr10:16406252:C:T	1.63752e-06	-1.38946e-10	-1.29932
16406318	chr10:16406318:G:A	1.75115e-06	-1.38946e-10	-1.23223
16406325	chr10:16406325:A:C	4.81175e-06	-1.38946e-10	-0.221447
16406346	chr10:16406346:A:T	1.60433e-06	-1.38946e-10	-1.3198
16406374	chr10:16406374:T:A	5.66982e-06	-1.38946e-10	-0.0573504
16406590	chr10:16406590:G:T	6.81128e-06	-1.38946e-10	0.126072
16406850	chr10:16406850:T:G	2.60788e-06	-1.38946e-10	-0.83397
16406858	chr10:16406858:T:C	1.68363e-06	-1.38946e-10	-1.27156
16406898	chr10:16406898:A:G	4.78559e-06	-1.38946e-10	-0.226899
16407110	chr10:16407110:T:C	2.01106e-06	-0.103817	-0.99003
16407289	chr10:16407289:G:A	1.88178e-06	-1.38946e-10	-1.16029
16407526	chr10:16407526:T:C	4.50123e-06	-1.38946e-10	-0.288157
16407981	chr10:16407981:G:A	2.10353e-06	-1.38946e-10	-1.04889
16408048	chr10:16408048:T:C	6.15094e-06	-1.38946e-10	0.0240968
16408170	chr10:16408170:T:C	1.69303e-06	-1.38946e-10	-1.26599
16408270	chr10:16408270:G:T	1.69183e-06	-1.38946e-10	-1.2667
16408419	chr10:16408419:A:G	1.25465e-06	-1.6722	0.106549
16408556	chr10:16408556:A:G	3.58907e-06	-1.38946e-10	-0.514615
16408559	chr10:16408559:G:A	1.66149e-06	-1.38946e-10	-1.28479
16408560	chr10:16408560:A:G	1.67612e-06	-1.38946e-10	-1.27603
16408789	chr10:16408789:C:T	1.0965e-05	-1.38946e-10	0.602202
16409258	chr10:16409258:T:C	2.85875e-05	2.8267	-1.26623
16409443	chr10:16409443:A:G	3.70102e-06	-1.38946e-10	-0.483899
16409607	chr10:16409607:A:G	1.73353e-06	-1.38946e-10	-1.24235
16410027	chr10:16410027:T:A	1.99445e-06	-1.38946e-10	-1.10214
16410445	chr10:16410445:A:G	1.78045e-06	-1.38946e-10	-1.21564
16410693	chr10:16410693:G:A	2.19736e-06	-1.38946e-10	-1.00525
16410814	chr10:16410814:G:A	1.78996e-06	-1.38946e-10	-1.21032
16410952	chr10:16410952:C:T	1.98794e-06	-1.38946e-10	-1.10541
16411093	chr10:16411093:C:T	1.12763e-06	-1.67239	-3.25898e-10
16411095	chr10:16411095:C:T	9.67792e-06	1.65669	-1.17936
16411235	chr10:16411235:C:T	3.57316e-06	-1.38946e-10	-0.519057
16411289	chr10:16411289:C:T	1.2008e-06	-1.03808	-0.571437
16411573	chr10:16411573:G:A	2.24699e-06	-1.38946e-10	-0.982917
16411629	chr10:16411629:C:T	1.0593e-06	-1.58893	-0.145969
16411692	chr10:16411692:A:C	2.24474e-06	-1.38946e-10	-0.983917
16411884	chr10:16411884:T:A	1.79112e-06	-1.38946e-10	-1.20966
16411889	chr10:16411889:T:C	2.24704e-06	-1.38946e-10	-0.982896
16411937	chr10:16411937:A:G	3.68062e-06	0.732763	-1.22219
16411971	chr10:16411971:C:T	1.66546e-06	-1.38946e-10	-1.2824
16412150	chr10:16412150:G:A	1.63428e-06	-1.30131	-3.25898e-10
16412255	chr10:16412255:G:A	6.64086e-06	-1.38946e-10	0.100734
16412473	chr10:16412473:A:C	1.21398e-06	-1.5986	-3.25898e-10
16412675	chr10:16412675:G:A	1.94087e-06	-1.38946e-10	-1.12937
16412958	chr10:16412958:G:T	6.18484e-06	-1.38946e-10	0.0295934
16413231	chr10:16413231:G:A	1.72253e-06	-1.38946e-10	-1.24871
16413239	chr10:16413239:A:T	1.72446e-06	-1.38946e-10	-1.2476
16413605	chr10:16413605:TTTTTTG:T	3.33848e-06	-1.38946e-10	-0.586992
16414327	chr10:16414327:G:A	4.29881e-06	-1.38946e-10	-0.334171
16414504	chr10:16414504:C:T	4.51031e-07	-1.64747	-0.941263
16414903	chr10:16414903:C:T	3.58753e-06	-0.515043	-3.25898e-10
16415113	chr10:16415113:G:C	2.28685e-06	-1.38946e-10	-0.965333
16415126	chr10:16415126:T:C	1.71241e-06	-1.38946e-10	-1.25461
16415298	chr10:16415298:TGG:T	2.75503e-06	-1.38946e-10	-0.779079
16415304	chr10:16415304:A:T	2.74864e-06	-1.38946e-10	-0.781401
16415307	chr10:16415307:CAGAAAACATTT:C	2.75059e-06	-1.38946e-10	-0.780692
16415394	chr10:16415394:A:C	1.66597e-06	-1.38946e-10	-1.2821
16415437	chr10:16415437:A:G	1.7137e-06	-1.38946e-10	-1.25385
16415461	chr10:16415461:A:C	2.94441e-06	-1.38946e-10	-0.712601
16415550	chr10:16415550:G:A	3.17332e-06	-1.38946e-10	-0.63773
16415778	chr10:16415778:C:T	1.69169e-06	-1.38946e-10	-1.26678
16415861	chr10:16415861:C:CT	2.48597e-05	2.32457	-0.903827
16416296	chr10:16416296:C:T	1.71467e-06	-1.38946e-10	-1.25329
16416375	chr10:16416375:C:T	2.08003e-06	-1.38946e-10	-1.06013
16416637	chr10:16416637:G:T	4.00278e-05	2.99836	-1.1013
16416884	chr10:16416884:C:G	8.92573e-06	-1.38946e-10	0.39643
16416963	chr10:16416963:TG:T	3.55545e-05	2.8134	-1.03484
16417039	chr10:16417039:A:G	1.7878e-06	-1.38946e-10	-1.21152
16417071	chr10:16417071:GTCTTAGCCTCCC:G	2.22531e-06	-1.38946e-10	-0.992611
16417754	chr10:16417754:G:A	1.29387e-06	-1.53487	-3.25898e-10
16418555	chr10:16418555:G:A	6.02001e-07	-1.63594	-0.66406
16418644	chr10:16418644:C:T	5.31141e-07	-1.35091	-1.07432
16418763	chr10:16418763:G:A	6.82295e-06	0.127784	-3.25898e-10
16418964	chr10:16418964:G:A	4.4548e-06	-1.38946e-10	-0.298526
16419032	chr10:16419032:T:C	1.65653e-06	-1.38946e-10	-1.28778
16419110	chr10:16419110:G:A	1.71743e-06	-1.38946e-10	-1.25168
16419199	chr10:16419199:G:A	6.26578e-06	-1.38946e-10	0.0425951
16419455	chr10:16419455:G:A	1.78675e-06	-1.38946e-10	-1.21211
16419494	chr10:16419494:C:A	4.8707e-07	-1.31561	-1.19624
16419509	chr10:16419509:A:T	2.7767e-06	-1.38946e-10	-0.771245
16419511	chr10:16419511:T:A	9.19946e-07	-1.51774	-0.358205
16419826	chr10:16419826:A:G	2.45061e-05	2.32106	-0.914645
16420011	chr10:16420011:C:T	1.7186e-06	-1.38946e-10	-1.251
16420142	chr10:16420142:G:A	9.38793e-07	-0.539784	-1.31589
16420376	chr10:16420376:G:A	1.1974e-06	-1.61236	-3.25898e-10
16420410	chr10:16420410:C:T	5.83939e-06	1.05134	-1.07922
16420731	chr10:16420731:C:G	2.14148e-06	-1.66075	0.629742
16420911	chr10:16420911:G:A	1.71623e-06	-1.38946e-10	-1.25238
16420962	chr10:16420962:G:A	1.64522e-06	-1.38946e-10	-1.29464
16420965	chr10:16420965:A:T	4.39383e-07	-1.36316	-1.25173
16421311	chr10:16421311:G:A	3.50509e-05	2.35848	-0.594184
16422004	chr10:16422004:G:A	5.53727e-07	-1.07949	-1.30411
16422044	chr10:16422044:T:C	1.19904e-06	-1.61099	-3.25898e-10
16422135	chr10:16422135:G:T	4.93379e-06	-1.38946e-10	-0.1964
16422227	chr10:16422227:A:G	1.82445e-06	-1.38946e-10	-1.19123
16422461	chr10:16422461:C:T	1.19308e-06	-1.56597	-0.0499999
16422963	chr10:16422963:G:A	2.41666e-05	1.99538	-0.602915
16423047	chr10:16423047:A:G	6.87652e-06	-1.38946e-10	0.135604
16423128	chr10:16423128:C:G	2.67573e-06	-1.38946e-10	-0.808286
16423229	chr10:16423229:A:T	1.84631e-06	-1.38946e-10	-1.17932
16423316	chr10:16423316:C:T	4.96859e-07	-1.26621	-1.22575
16423552	chr10:16423552:G:A	2.06425e-06	-1.38946e-10	-1.06774
16423562	chr10:16423562:C:G	1.74026e-06	-1.38946e-10	-1.23847
16423815	chr10:16423815:G:A	8.15266e-06	-1.38946e-10	0.305835
16424219	chr10:16424219:A:C	1.34754e-06	-0.464385	-1.02984
16424243	chr10:16424243:G:C	1.08458e-06	-0.437392	-1.27392
16424290	chr10:16424290:C:T	4.65211e-07	-1.66886	-0.888914
16424396	chr10:16424396:T:C	1.29021e-06	-0.894601	-0.643104
16424529	chr10:16424529:T:G	2.62917e-06	-1.38946e-10	-0.825841
16424979	chr10:16424979:C:T	8.8509e-07	-0.6005	-1.31407
16425001	chr10:16425001:T:C	4.1638e-07	-1.52048	-1.14818
16425674	chr10:16425674:G:A	2.05179e-06	-1.38946e-10	-1.0738
16425733	chr10:16425733:A:C	1.62445e-06	-1.38946e-10	-1.30734
16425945	chr10:16425945:C:A	1.6451e-06	-1.38946e-10	-1.2947
16425952	chr10:16425952:C:A	4.20121e-07	-1.49942	-1.1603
16426182	chr10:16426182:G:A	3.19641e-06	-1.38946e-10	-0.63048
16426372	chr10:16426372:C:A	4.62781e-07	-1.47263	-1.09038
16426384	chr10:16426384:G:T	3.19751e-06	-1.38946e-10	-0.630135
16426467	chr10:16426467:C:T	3.74958e-07	-1.55278	-1.22068
16426517	chr10:16426517:C:T	2.9076e-06	-1.38946e-10	-0.725181
16426658	chr10:16426658:T:G	6.66486e-07	-1.04504	-1.15321
16426843	chr10:16426843:C:T	5.43673e-07	-1.15432	-1.24759
16427056	chr10:16427056:C:T	6.14432e-07	-1.06045	-1.21912
16427057	chr10:16427057:C:T	6.23387e-07	-1.04695	-1.21814
16427113	chr10:16427113:G:A	6.21258e-07	-1.00672	-1.2618
16427124	chr10:16427124:G:A	1.6614e-06	-1.38946e-10	-1.28485
16427298	chr10:16427298:T:C	3.70416e-07	-1.50177	-1.28387
16427650	chr10:16427650:C:T	1.82991e-06	-1.38946e-10	-1.18824
16427651	chr10:16427651:A:G	3.7863e-07	-1.48995	-1.27375
16427957	chr10:16427957:A:G	1.93032e-06	-1.38946e-10	-1.13482
16428168	chr10:16428168:CTT:C	1.62503e-06	-1.38946e-10	-1.30699
16428432	chr10:16428432:A:G	6.26612e-07	-1.40125	-0.858685
16428444	chr10:16428444:C:T	2.85638e-06	-1.38946e-10	-0.742953
16428486	chr10:16428486:G:A	3.93278e-07	-1.4389	-1.28685
16428650	chr10:16428650:G:A	3.73861e-07	-1.4869	-1.28948
16428951	chr10:16428951:T:A	3.70451e-07	-1.46756	-1.31798
16429210	chr10:16429210:T:C	6.04439e-07	-1.06972	-1.22625
16429484	chr10:16429484:C:T	5.35832e-07	-1.47547	-0.940972
16429495	chr10:16429495:G:C	1.63006e-06	-1.38946e-10	-1.30389
16429569	chr10:16429569:GCT:G	2.20814e-06	-1.38946e-10	-1.00036
16429728	chr10:16429728:A:T	4.48415e-06	-1.38946e-10	-0.291959
16429781	chr10:16429781:A:T	6.52918e-07	-0.971138	-1.24768
16429840	chr10:16429840:T:G	4.27033e-06	-1.38946e-10	-0.340817
16429852	chr10:16429852:G:A	2.25975e-06	-1.38946e-10	-0.977254
16429909	chr10:16429909:T:A	3.92076e-07	-1.44105	-1.28776
16430205	chr10:16430205:C:G	3.52147e-07	-1.51635	-1.31986
16430225	chr10:16430225:AAT:A	5.88144e-07	-1.49942	-0.82387
16430458	chr10:16430458:A:G	3.89901e-07	-1.44135	-1.29302
16430530	chr10:16430530:T:A	3.87842e-07	-1.44768	-1.29198
16430959	chr10:16430959:G:C	3.38505e-07	-1.55851	-1.31721
16430960	chr10:16430960:C:T	3.35424e-07	-1.56721	-1.31766
16431021	chr10:16431021:C:T	3.1856e-06	-1.38946e-10	-0.633867
16431062	chr10:16431062:T:C	3.71501e-07	-1.51709	-1.26562
16431150	chr10:16431150:G:A	3.72649e-07	-1.50143	-1.2782
16431230	chr10:16431230:T:A	4.19278e-06	-1.38946e-10	-0.359145
16431265	chr10:16431265:G:A	1.605e-06	-1.38946e-10	-1.31938
16431278	chr10:16431278:T:C	1.73485e-06	-1.38946e-10	-1.24159
16431532	chr10:16431532:C:G	1.13914e-06	-1.66224	-3.25898e-10
16431684	chr10:16431684:A:G	6.28247e-07	-0.937595	-1.31973
16431701	chr10:16431701:A:G	1.64364e-06	-1.38946e-10	-1.2956
16431786	chr10:16431786:C:T	5.45052e-07	-1.35002	-1.04936
16431811	chr10:16431811:G:A	3.94322e-07	-1.46744	-1.25566
16431959	chr10:16431959:A:G	1.75721e-06	-1.38946e-10	-1.22878
16431985	chr10:16431985:C:T	3.89357e-07	-1.43584	-1.29993
16432034	chr10:16432034:C:G	3.89939e-07	-1.4762	-1.25807
16432376	chr10:16432376:C:T	4.40384e-07	-1.32277	-1.28985
16432426	chr10:16432426:A:G	1.78237e-06	-1.38946e-10	-1.21457
16432442	chr10:16432442:A:C	1.62254e-06	-1.38946e-10	-1.30851
16432510	chr10:16432510:C:T	3.22453e-07	-1.60546	-1.31885
16432570	chr10:16432570:T:C	1.6354e-06	-1.38946e-10	-1.30062
16432748	chr10:16432748:G:A	3.95422e-07	-1.47901	-1.2413
16432966	chr10:16432966:G:A	3.85139e-07	-1.51787	-1.22879
16433004	chr10:16433004:G:A	3.87846e-07	-1.47304	-1.26662
16433351	chr10:16433351:G:T	3.61867e-07	-1.53143	-1.27755
16433450	chr10:16433450:T:A	1.81403e-06	-1.38946e-10	-1.19696
16433536	chr10:16433536:A:G	3.56511e-07	-1.65308	-1.17081
16433602	chr10:16433602:G:A	3.31766e-07	-1.62999	-1.26584
16433767	chr10:16433767:C:T	5.43495e-07	-1.65193	-0.750315
16433890	chr10:16433890:C:G	7.27064e-07	-0.939767	-1.17148
16434115	chr10:16434115:T:G	1.88888e-06	-1.38946e-10	-1.15653
16434221	chr10:16434221:C:A	6.24762e-06	-1.38946e-10	0.0396925
16434225	chr10:16434225:C:T	3.37147e-06	-1.38946e-10	-0.577161
16434272	chr10:16434272:C:T	9.72957e-07	-1.54741	-0.272518
16434763	chr10:16434763:G:A	5.91897e-07	-1.27843	-1.0385
16434777	chr10:16434777:G:A	3.82751e-07	-1.65477	-1.09811
16434821	chr10:16434821:G:C	6.8043e-07	-1.35934	-0.818194
16435107	chr10:16435107:C:T	8.00511e-07	-1.29239	-0.722628
16435216	chr10:16435216:T:C	1.63371e-06	-1.38946e-10	-1.30165
16435296	chr10:16435296:A:G	6.26556e-07	-1.33271	-0.927319
16435595	chr10:16435595:T:C	6.81775e-07	-1.47175	-0.703811
16435597	chr10:16435597:A:T	6.24595e-07	-1.33322	-0.929937
16435604	chr10:16435604:T:C	3.98488e-07	-1.6401	-1.07249
16435707	chr10:16435707:G:A	2.18329e-06	-1.01168	-3.25898e-10
16436037	chr10:16436037:C:A	4.61146e-06	0.903377	-1.16734
16436197	chr10:16436197:T:G	1.83302e-06	-1.38946e-10	-1.18654
16436279	chr10:16436279:T:C	6.67547e-07	-1.15477	-1.04189
16436306	chr10:16436306:T:C	9.904e-07	-0.834073	-0.968081
16436393	chr10:16436393:A:G	7.51586e-06	1.42255	-1.19805
16436464	chr10:16436464:C:CTCTA	1.87042e-06	-1.38946e-10	-1.16635
16436636	chr10:16436636:A:C	9.11688e-07	-1.43623	-0.448739
16436807	chr10:16436807:C:T	1.14162e-06	-1.66006	-3.25898e-10
16437008	chr10:16437008:C:G	1.09162e-06	-1.39028	-0.314568
16437039	chr10:16437039:G:T	1.66583e-06	-1.38946e-10	-1.28219
16437063	chr10:16437063:G:A	2.07559e-06	-1.38946e-10	-1.06226
16437205	chr10:16437205:G:A	3.62496e-06	-1.38946e-10	-0.504664
16437218	chr10:16437218:A:C	1.91052e-06	-1.38946e-10	-1.14513
16437252	chr10:16437252:C:G	1.06973e-06	-1.42945	-0.295653
16437466	chr10:16437466:G:A	1.68097e-06	-1.38946e-10	-1.27314
16437839	chr10:16437839:T:TA	3.65359e-06	-1.38946e-10	-0.496799
16438177	chr10:16438177:TG:T	8.95369e-07	-1.53557	-0.367462
16438226	chr10:16438226:G:A	3.63175e-07	-1.67344	-1.13194
16438600	chr10:16438600:C:T	7.45745e-07	-1.58367	-0.502212
16438743	chr10:16438743:C:T	1.7928e-05	2.38793	-1.29407
16439361	chr10:16439361:A:T	3.76795e-07	-1.54746	-1.2211
16439748	chr10:16439748:A:T	2.23813e-06	-1.38946e-10	-0.986868
16439842	chr10:16439842:C:T	1.14096e-06	-1.66064	-3.25898e-10
16440227	chr10:16440227:A:G	3.95514e-06	-1.38946e-10	-0.417493
16440482	chr10:16440482:C:G	1.32267e-06	-1.45901	-0.0538447
16440958	chr10:16440958:A:C	2.72294e-06	-0.790796	-3.25898e-10
16441082	chr10:16441082:G:A	9.28634e-07	-1.02347	-0.843084
16441236	chr10:16441236:A:G	1.15457e-06	-0.518706	-1.13008
16441618	chr10:16441618:A:G	4.0759e-07	-1.65431	-1.03569
16442043	chr10:16442043:C:T	7.63899e-06	1.31213	-1.07137
16442498	chr10:16442498:C:T	1.00272e-06	-1.35922	-0.430577
16442889	chr10:16442889:C:T	1.03305e-06	-0.912448	-0.847542
16442963	chr10:16442963:C:T	4.02505e-06	-1.38946e-10	-0.399971
16443045	chr10:16443045:A:C	1.8628e-06	-1.38946e-10	-1.17043
16443104	chr10:16443104:C:T	8.8527e-07	-1.3957	-0.518675
16443205	chr10:16443205:C:A	3.19803e-07	-1.66578	-1.26678
16443227	chr10:16443227:G:A	2.95953e-06	-1.38946e-10	-0.707478
16443303	chr10:16443303:T:G	1.77206e-06	-1.38946e-10	-1.22037
16443432	chr10:16443432:C:T	2.68229e-05	1.49675	-3.25898e-10
16443446	chr10:16443446:A:G	1.68131e-06	-1.38946e-10	-1.27293
16443836	chr10:16443836:C:A	4.42178e-06	-1.38946e-10	-0.305965
16444145	chr10:16444145:G:A	4.18549e-06	0.913604	-1.27449
16444288	chr10:16444288:C:T	1.00361e-05	1.79104	-1.27736
16444686	chr10:16444686:A:C	1.7268e-06	-1.38946e-10	-1.24624
16444954	chr10:16444954:G:A	1.61098e-06	-1.38946e-10	-1.31567
16445695	chr10:16445695:G:A	1.70322e-06	-1.38946e-10	-1.25999
16446057	chr10:16446057:G:A	7.57477e-06	1.54106	-1.30875
16446212	chr10:16446212:C:T	5.82131e-06	-1.38946e-10	-0.0309826
16446283	chr10:16446283:T:C	1.67896e-06	-1.38946e-10	-1.27434
16446400	chr10:16446400:A:G	1.69174e-06	-1.38946e-10	-1.26675
16446426	chr10:16446426:A:G	1.6933e-06	-1.38946e-10	-1.26583
16446454	chr10:16446454:T:C	1.0988e-06	-1.10225	-0.596039
16446455	chr10:16446455:G:A	2.73832e-06	-0.785164	-3.25898e-10
16446532	chr10:16446532:T:C	1.32723e-06	-1.38218	-0.127238
16446714	chr10:16446714:T:G	6.3885e-06	-1.38946e-10	0.0619917
16446805	chr10:16446805:T:C	1.68844e-06	-1.38946e-10	-1.2687
16446837	chr10:16446837:A:G	1.67608e-06	-1.38946e-10	-1.27605
16447027	chr10:16447027:G:A	8.87225e-07	-1.14642	-0.765749
16447077	chr10:16447077:G:A	3.28512e-07	-1.67362	-1.23207
16447105	chr10:16447105:T:TC	2.29058e-06	0.188223	-1.15193
16447246	chr10:16447246:A:G	1.67548e-06	-1.38946e-10	-1.27641
16447248	chr10:16447248:A:G	3.24739e-07	-1.60964	-1.3076
16447257	chr10:16447257:C:A	1.69048e-06	-1.38946e-10	-1.26749
16447544	chr10:16447544:T:C	1.68438e-06	-1.38946e-10	-1.27111
16448327	chr10:16448327:C:T	1.68327e-06	-1.38946e-10	-1.27177
16448543	chr10:16448543:G:A	1.37065e-06	-1.3397	-0.137528
16448577	chr10:16448577:C:T	2.66694e-06	-0.811575	-3.25898e-10
16448753	chr10:16448753:G:C	8.89285e-06	-1.38946e-10	0.392739
16448770	chr10:16448770:A:G	8.09484e-07	-1.50293	-0.500933
16449133	chr10:16449133:C:T	1.64004e-06	-1.38946e-10	-1.29779
16449562	chr10:16449562:C:T	1.13343e-06	-1.66726	-3.25898e-10
16449765	chr10:16449765:A:G	1.32259e-06	-1.67342	0.160509
16449814	chr10:16449814:C:T	2.29189e-06	-1.38946e-10	-0.963131
16449918	chr10:16449918:T:C	1.23527e-06	-1.40162	-0.179605
16450001	chr10:16450001:T:A	3.70559e-07	-1.66789	-1.11736
16450143	chr10:16450143:A:G	3.98636e-06	-1.38946e-10	-0.409631
16450312	chr10:16450312:C:T	2.48176e-06	-1.38946e-10	-0.883538
16450854	chr10:16450854:T:A	5.94763e-06	-1.38946e-10	-0.00951495
16451087	chr10:16451087:G:A	1.15721e-06	-1.35194	-0.294554
16451139	chr10:16451139:G:A	1.22271e-06	-1.30019	-0.291247
16451160	chr10:16451160:T:C	1.1811e-06	-1.33823	-0.287833
16451211	chr10:16451211:T:TG	1.76681e-06	-1.39728	0.17395
16451800	chr10:16451800:G:A	2.09423e-06	-1.38946e-10	-1.05332
16451852	chr10:16451852:G:A	2.08389e-06	-1.38946e-10	-1.05827
16451969	chr10:16451969:A:C	3.38103e-06	-0.574328	-3.25898e-10
16452064	chr10:16452064:T:G	4.64412e-07	-1.65627	-0.903217
16452339	chr10:16452339:C:T	8.81929e-06	-1.38946e-10	0.384433
16452389	chr10:16452389:C:G	1.64471e-06	-1.38946e-10	-1.29495
16452593	chr10:16452593:G:A	1.11706e-06	-1.66919	-0.0126105
16452824	chr10:16452824:C:T	1.61168e-06	-1.38946e-10	-1.31523
16452872	chr10:16452872:C:T	1.61928e-06	-1.38946e-10	-1.31053
16452911	chr10:16452911:C:T	1.96815e-06	-1.38946e-10	-1.11541
16453001	chr10:16453001:C:T	1.6219e-06	-1.38946e-10	-1.30891
16453042	chr10:16453042:G:A	1.72727e-06	-1.38946e-10	-1.24597
16453476	chr10:16453476:A:G	9.98426e-07	-1.07994	-0.714146
16453528	chr10:16453528:C:T	1.63335e-06	-1.38946e-10	-1.30188
16453821	chr10:16453821:T:G	5.24281e-06	-1.38946e-10	-0.135651
16453864	chr10:16453864:T:C	1.63775e-06	-1.38946e-10	-1.29918
16453865	chr10:16453865:T:C	9.3212e-07	-1.11672	-0.746078
16454312	chr10:16454312:C:T	9.01886e-07	-1.15209	-0.743682
16454421	chr10:16454421:A:G	1.23104e-06	-1.58465	-3.25898e-10
16455119	chr10:16455119:T:C	1.14032e-06	-1.6612	-3.25898e-10
16455150	chr10:16455150:G:A	1.14734e-05	0.647522	-3.25898e-10
16455406	chr10:16455406:A:C	5.18604e-06	-0.146537	-3.25898e-10
16455433	chr10:16455433:A:G	9.05817e-07	-1.47408	-0.417344
16455471	chr10:16455471:G:A	3.56356e-07	-1.67102	-1.15331
16455641	chr10:16455641:C:T	4.93538e-07	-1.24392	-1.25474
16455864	chr10:16455864:C:G	1.98653e-06	-1.38946e-10	-1.10612
16456195	chr10:16456195:A:G	1.92873e-06	-1.38946e-10	-1.13565
16456890	chr10:16456890:G:A	4.10674e-07	-1.4755	-1.20696
16456900	chr10:16456900:A:G	4.99662e-06	-1.38946e-10	-0.183747
16457218	chr10:16457218:T:C	4.61891e-07	-1.65882	-0.906115
16457392	chr10:16457392:T:C	3.83776e-06	0.793089	-1.24071
16457509	chr10:16457509:G:A	3.70317e-06	0.737343	-1.22066
16457847	chr10:16457847:G:A	1.64476e-06	-1.38946e-10	-1.29491
16458387	chr10:16458387:TG:T	2.34977e-06	-1.38946e-10	-0.938191
16459049	chr10:16459049:C:G	2.10142e-06	-1.38946e-10	-1.04989
16459179	chr10:16459179:C:T	6.15985e-06	-1.38946e-10	0.0255438
16459560	chr10:16459560:C:T	4.39331e-06	-1.38946e-10	-0.312425
16459802	chr10:16459802:G:A	2.25213e-06	-1.59705	0.616414
16459841	chr10:16459841:G:A	1.69388e-06	-1.38946e-10	-1.26549
16460834	chr10:16460834:A:G	7.99312e-07	-1.57035	-0.446162
16461029	chr10:16461029:C:T	4.46398e-06	-1.38946e-10	-0.296468
16461168	chr10:16461168:T:C	1.60439e-06	-1.38946e-10	-1.31977
16461264	chr10:16461264:G:A	6.0206e-07	-1.58008	-0.719828
16461721	chr10:16461721:T:C	2.62232e-06	-1.38946e-10	-0.828449
16462107	chr10:16462107:C:T	1.24457e-06	-0.920037	-0.653679
16462156	chr10:16462156:T:C	2.35696e-06	-1.38946e-10	-0.935137
16462192	chr10:16462192:G:A	9.21702e-07	-1.45235	-0.421692
16462400	chr10:16462400:T:A	1.66179e-06	-1.38946e-10	-1.28461
16462417	chr10:16462417:TG:T	7.9135e-07	-1.47232	-0.554203
16462486	chr10:16462486:C:A	1.60926e-06	-1.38946e-10	-1.31673
16462611	chr10:16462611:A:C	1.0243e-06	-0.920633	-0.847868
16462615	chr10:16462615:G:C	1.64471e-06	-1.38946e-10	-1.29495
16462653	chr10:16462653:C:T	1.61267e-06	-1.38946e-10	-1.31462
16462853	chr10:16462853:G:A	4.18e-06	-1.38946e-10	-0.362198
16462931	chr10:16462931:C:T	2.92121e-06	0.577261	-1.29777
16463021	chr10:16463021:G:A	1.68448e-06	-1.38946e-10	-1.27105
16463058	chr10:16463058:C:T	2.38816e-06	-1.38946e-10	-0.921985
16463140	chr10:16463140:C:T	5.0285e-07	-1.67306	-0.806911
16463477	chr10:16463477:G:A	3.88838e-06	-1.38946e-10	-0.434516
16463478	chr10:16463478:C:T	2.10099e-06	-1.38946e-10	-1.0501
16463595	chr10:16463595:T:A	2.88194e-06	-1.38946e-10	-0.734043
16463664	chr10:16463664:T:C	1.43364e-06	-0.917683	-0.514611
16463665	chr10:16463665:C:T	3.58452e-06	-1.38946e-10	-0.515885
16463718	chr10:16463718:C:T	9.15664e-07	-1.07263	-0.807989
16464502	chr10:16464502:T:C	5.04158e-07	-1.16509	-1.31228
16464576	chr10:16464576:G:C	9.06631e-07	-1.44524	-0.445285
16464604	chr10:16464604:T:C	1.98397e-06	-1.38946e-10	-1.10741
16464758	chr10:16464758:C:T	5.35384e-07	-1.10298	-1.3143
16465256	chr10:16465256:CTAAGG:C	8.26726e-07	-0.997957	-0.984833
16465282	chr10:16465282:C:T	2.8671e-06	-1.38946e-10	-0.739206
16465453	chr10:16465453:A:T	5.3175e-07	-1.17918	-1.24491
16465615	chr10:16465615:C:T	8.67486e-07	-0.936566	-0.998099
16466044	chr10:16466044:G:A	5.55273e-07	-1.22759	-1.15321
16466053	chr10:16466053:A:G	9.2996e-07	-0.882802	-0.98232
16466054	chr10:16466054:A:G	1.14278e-05	-1.38946e-10	0.643543
16466287	chr10:16466287:C:T	8.99152e-07	-0.911472	-0.98734
16466343	chr10:16466343:A:G	4.30418e-06	-1.38946e-10	-0.332922
16466412	chr10:16466412:G:T	7.52056e-07	-1.50498	-0.572477
16466415	chr10:16466415:G:A	9.64261e-07	-0.896877	-0.932025
16466466	chr10:16466466:A:G	9.07037e-07	-0.913969	-0.976111
16466511	chr10:16466511:A:T	5.6113e-06	-0.0677264	-3.25898e-10
16466598	chr10:16466598:C:T	1.68376e-06	-1.38946e-10	-1.27148
16466686	chr10:16466686:G:A	9.5285e-07	-0.884541	-0.956266
16467057	chr10:16467057:T:C	2.02412e-06	-1.38946e-10	-1.08737
16467210	chr10:16467210:C:T	3.85204e-07	-1.5262	-1.22029
16467520	chr10:16467520:G:A	3.52556e-07	-1.5619	-1.27316
16467528	chr10:16467528:G:A	9.81872e-07	-0.87743	-0.933373
16467545	chr10:16467545:C:A	9.4153e-07	-0.909149	-0.943609
16468242	chr10:16468242:C:T	1.7461e-06	-1.38946e-10	-1.23512
16468578	chr10:16468578:G:A	1.30545e-05	-1.38946e-10	0.776622
16468581	chr10:16468581:A:G	8.06236e-07	-0.966719	-1.04117
16468798	chr10:16468798:AC:A	4.07007e-07	-1.66935	-1.02209
16469075	chr10:16469075:G:T	4.07384e-07	-1.66257	-1.02793
16469256	chr10:16469256:A:G	3.6021e-06	-1.38946e-10	-0.510992
16469297	chr10:16469297:T:C	3.99499e-06	-1.38946e-10	-0.407468
16469710	chr10:16469710:G:A	3.3678e-06	-1.38946e-10	-0.578249
16469725	chr10:16469725:T:C	2.35819e-06	0.285801	-1.22042
16469798	chr10:16469798:G:A	1.66079e-06	-1.38946e-10	-1.28522
16469854	chr10:16469854:T:G	2.52134e-06	-1.38946e-10	-0.867718
16470167	chr10:16470167:T:C	3.1297e-06	-1.38946e-10	-0.65157
16470464	chr10:16470464:C:T	3.13522e-06	-1.38946e-10	-0.649808
16470510	chr10:16470510:G:A	3.06989e-06	-1.38946e-10	-0.670868
16470531	chr10:16470531:A:G	3.09673e-06	-1.38946e-10	-0.662162
16470852	chr10:16470852:C:T	4.84443e-06	-1.38946e-10	-0.21468
16470930	chr10:16470930:C:G	3.02067e-06	-1.38946e-10	-0.687029
16471056	chr10:16471056:T:C	3.16301e-06	-1.38946e-10	-0.640985
16471097	chr10:16471097:A:G	2.17449e-06	-1.38946e-10	-1.01572
16471154	chr10:16471154:A:G	3.29036e-06	-1.38946e-10	-0.601511
16471165	chr10:16471165:A:AT	1.61597e-06	-1.38946e-10	-1.31257
16471180	chr10:16471180:A:G	3.32889e-06	-1.38946e-10	-0.589871
16471347	chr10:16471347:A:T	7.48265e-07	-0.762659	-1.31985
16472199	chr10:16472199:T:C	3.05382e-06	0.620994	-1.29711
16472216	chr10:16472216:T:C	3.56654e-06	0.35014	-0.871054
16473214	chr10:16473214:T:C	3.76733e-07	-1.66671	-1.10202
16473574	chr10:16473574:G:A	7.69291e-07	-1.47276	-0.582039
16473767	chr10:16473767:T:C	1.94085e-06	-1.38946e-10	-1.12938
16474195	chr10:16474195:G:C	3.35988e-06	-1.38946e-10	-0.580603
16474362	chr10:16474362:C:T	3.30369e-06	-0.597469	-3.25898e-10
16474491	chr10:16474491:C:T	7.93002e-07	-1.61522	-0.409217
16474570	chr10:16474570:T:C	1.23249e-06	-1.58347	-3.25898e-10
16474654	chr10:16474654:G:A	6.07443e-07	-1.5549	-0.736106
16474706	chr10:16474706:T:C	5.81107e-07	-1.63401	-0.701321
16474720	chr10:16474720:C:T	5.54976e-07	-1.0662	-1.31514
16474750	chr10:16474750:G:C	4.83352e-06	-1.38946e-10	-0.216933
16474795	chr10:16474795:G:A	3.33249e-06	-1.38946e-10	-0.588787
16474817	chr10:16474817:G:A	6.28322e-07	-1.57933	-0.677884
16474959	chr10:16474959:G:T	3.18997e-07	-1.61618	-1.3189
16475015	chr10:16475015:G:C	4.90036e-06	0.675543	-0.878743
16475163	chr10:16475163:T:C	4.25893e-06	0.145833	-0.489324
16475274	chr10:16475274:A:G	4.62999e-06	0.196591	-0.456546
16475345	chr10:16475345:T:C	2.43744e-06	-1.38946e-10	-0.901558
16475384	chr10:16475384:C:T	1.06621e-06	-1.07328	-0.655114
16475420	chr10:16475420:T:C	4.39282e-06	-1.38946e-10	-0.312536
16475693	chr10:16475693:A:G	1.29467e-05	-1.38946e-10	0.768333
16475869	chr10:16475869:G:C	2.43744e-06	-1.38946e-10	-0.901558
16476315	chr10:16476315:C:T	1.9695e-06	-1.38946e-10	-1.11473
16476408	chr10:16476408:T:C	4.03557e-06	0.017347	-0.414709
16476425	chr10:16476425:G:C	2.43443e-06	-1.38946e-10	-0.902797
16476608	chr10:16476608:C:T	3.10824e-07	-1.64191	-1.31913
16476739	chr10:16476739:T:C	2.0674e-06	0.126809	-1.19302
16476904	chr10:16476904:T:C	8.42277e-07	-0.644538	-1.31962
16477578	chr10:16477578:T:C	1.0689e-06	-1.50235	-0.223522
16477589	chr10:16477589:T:A	1.70983e-06	-1.38946e-10	-1.25611
16477606	chr10:16477606:C:G	1.63061e-06	-1.38946e-10	-1.30356
16477764	chr10:16477764:A:G	6.26317e-07	-1.31031	-0.9501
16478226	chr10:16478226:A:G	3.85385e-07	-1.42874	-1.31729
16478414	chr10:16478414:A:G	2.7923e-06	-1.38946e-10	-0.765643
16478785	chr10:16478785:C:T	3.97116e-07	-1.58409	-1.13194
16479002	chr10:16479002:C:T	1.74722e-06	-1.38946e-10	-1.23448
16479093	chr10:16479093:A:AT	1.73622e-06	-1.38946e-10	-1.2408
16479094	chr10:16479094:A:T	3.50136e-06	-1.38946e-10	-0.539356
16479103	chr10:16479103:AG:A	1.74378e-06	-1.38946e-10	-1.23645
16479405	chr10:16479405:T:C	1.76855e-06	-1.38946e-10	-1.22235
16479406	chr10:16479406:G:A	1.04716e-05	-1.38946e-10	0.556162
16479466	chr10:16479466:G:A	1.89526e-06	-1.38946e-10	-1.15315
16479538	chr10:16479538:G:A	1.87128e-06	-1.38946e-10	-1.16589
16479644	chr10:16479644:T:G	3.17937e-07	-1.67303	-1.26538
16479871	chr10:16479871:C:G	1.76957e-06	-1.38946e-10	-1.22177
16479901	chr10:16479901:T:C	1.73645e-06	-1.38946e-10	-1.24066
16479940	chr10:16479940:C:A	1.72335e-06	-1.38946e-10	-1.24824
16480079	chr10:16480079:G:A	7.67435e-07	-0.860878	-1.19633
16480240	chr10:16480240:A:G	1.74246e-06	-1.38946e-10	-1.23721
16480314	chr10:16480314:C:T	2.2388e-06	-1.38946e-10	-0.986569
16480339	chr10:16480339:A:G	7.72215e-07	-1.04184	-1.00916
16480657	chr10:16480657:C:T	4.3941e-07	-1.35325	-1.26158
16480791	chr10:16480791:T:C	3.29542e-07	-1.64335	-1.25921
16480848	chr10:16480848:G:A	3.39143e-06	-1.38946e-10	-0.571256
16481376	chr10:16481376:A:G	6.07946e-07	-1.33297	-0.957209
16481662	chr10:16481662:A:G	6.20377e-06	-1.38946e-10	0.0326483
16481887	chr10:16481887:G:A	4.63384e-07	-1.2655	-1.29621
16482017	chr10:16482017:C:T	2.16517e-06	-1.38946e-10	-1.02001
16482027	chr10:16482027:A:G	4.242e-07	-1.33055	-1.31951
16482176	chr10:16482176:A:G	8.3168e-07	-0.743412	-1.2334
16482282	chr10:16482282:T:C	1.02294e-06	-0.459692	-1.31013
16482595	chr10:16482595:G:A	4.13562e-06	-1.38946e-10	-0.372872
16482844	chr10:16482844:C:T	3.07404e-07	-1.6529	-1.31921
16482869	chr10:16482869:C:T	2.22433e-06	-1.38946e-10	-0.993053
16483388	chr10:16483388:T:C	5.3853e-06	-1.38946e-10	-0.108835
16483462	chr10:16483462:T:C	7.15033e-06	-1.38946e-10	0.17465
16483490	chr10:16483490:A:C	6.58242e-06	-1.38946e-10	0.0918947
16483562	chr10:16483562:T:C	7.34227e-06	0.201139	-3.25898e-10
16483588	chr10:16483588:C:T	1.99101e-06	-1.38946e-10	-1.10386
16484203	chr10:16484203:A:T	2.54061e-06	-1.38946e-10	-0.860106
16484249	chr10:16484249:T:A	5.90406e-06	-1.38946e-10	-0.0168689
16484555	chr10:16484555:A:G	4.74929e-06	-1.38946e-10	-0.234514
16484841	chr10:16484841:G:A	4.04312e-07	-1.65332	-1.04475
16485173	chr10:16485173:A:C	3.9646e-07	-1.41215	-1.30554
16485351	chr10:16485351:T:C	1.95941e-06	-1.38946e-10	-1.11986
16485414	chr10:16485414:CT:C	2.21069e-06	-1.38946e-10	-0.999206
16485625	chr10:16485625:T:G	1.65594e-06	-1.38946e-10	-1.28814
16485691	chr10:16485691:T:C	6.34578e-07	-1.38901	-0.858299
16485708	chr10:16485708:A:G	2.32979e-06	-1.52131	0.574585
16486011	chr10:16486011:T:C	1.80095e-06	-1.38946e-10	-1.2042
16486105	chr10:16486105:A:C	5.51114e-06	-1.38946e-10	-0.0857373
16486355	chr10:16486355:A:G	1.60858e-06	-1.38946e-10	-1.31716
16486579	chr10:16486579:C:T	1.60457e-06	-1.38946e-10	-1.31965
16486656	chr10:16486656:A:G	1.60771e-06	-1.38946e-10	-1.3177
16486852	chr10:16486852:C:T	6.08586e-07	-1.39171	-0.89742
16487200	chr10:16487200:A:G	4.96421e-06	-1.38946e-10	-0.190254
16487473	chr10:16487473:C:T	1.85242e-06	-1.38946e-10	-1.17602
16487735	chr10:16487735:G:A	3.35532e-07	-1.57157	-1.31298
16488050	chr10:16488050:T:C	1.7181e-06	-1.38946e-10	-1.25129
16488301	chr10:16488301:TTG:T	4.79315e-06	-1.38946e-10	-0.22532
16488305	chr10:16488305:A:T	4.8028e-06	-1.38946e-10	-0.22331
16488421	chr10:16488421:C:T	5.05566e-07	-1.62151	-0.853076
16488528	chr10:16488528:T:A	1.62267e-06	-1.38946e-10	-1.30843
16488648	chr10:16488648:G:C	1.60494e-06	-1.38946e-10	-1.31942
16488971	chr10:16488971:T:C	1.62725e-06	-1.38946e-10	-1.30562
16489270	chr10:16489270:G:T	3.03767e-07	-1.66414	-1.31986
16489462	chr10:16489462:C:T	1.6046e-06	-1.38946e-10	-1.31963
16489480	chr10:16489480:A:G	1.60679e-06	-1.38946e-10	-1.31827
16489523	chr10:16489523:A:G	1.60468e-06	-1.38946e-10	-1.31958
16489607	chr10:16489607:C:T	1.608e-06	-1.38946e-10	-1.31752
16489735	chr10:16489735:ACAAACGC:A	4.5308e-06	-1.38946e-10	-0.281609
16490030	chr10:16490030:T:C	1.61918e-06	-1.38946e-10	-1.31059
16490203	chr10:16490203:A:G	1.66024e-06	-1.38946e-10	-1.28555
16490575	chr10:16490575:G:A	2.42434e-06	0.114061	-1.02101
16491115	chr10:16491115:G:A	3.10473e-06	-1.38946e-10	-0.659583
16491254	chr10:16491254:G:A	2.0115e-06	-1.38946e-10	-1.09363
16491689	chr10:16491689:A:G	1.45737e-06	-1.41588	-3.25898e-10
16491827	chr10:16491827:A:G	1.61962e-06	-1.38946e-10	-1.31032
16492246	chr10:16492246:G:T	1.65292e-06	-1.38946e-10	-1.28997
16492370	chr10:16492370:T:C	1.76679e-06	-1.38946e-10	-1.22335
16493073	chr10:16493073:T:C	5.30049e-07	-1.25848	-1.16882
16493252	chr10:16493252:T:C	1.2691e-06	-0.369925	-1.18428
16493689	chr10:16493689:A:G	1.92731e-06	0.000684277	-1.13707
16493889	chr10:16493889:G:A	4.17903e-07	-1.47683	-1.18819
16494016	chr10:16494016:A:C	1.57588e-06	-0.115092	-1.2226
16494177	chr10:16494177:G:A	3.07201e-07	-1.67361	-1.29916
16494462	chr10:16494462:G:A	5.32214e-07	-1.21172	-1.2115
16494755	chr10:16494755:C:T	2.36999e-06	-1.38946e-10	-0.929621
16494942	chr10:16494942:ACAATCACT:A	3.17151e-06	-1.38946e-10	-0.638301
16495001	chr10:16495001:A:G	2.00528e-06	0.171213	-1.26794
16495735	chr10:16495735:C:G	2.47451e-06	-1.38946e-10	-0.886467
16495819	chr10:16495819:G:T	3.03895e-07	-1.66526	-1.31832
16496127	chr10:16496127:C:T	2.40814e-06	-1.38946e-10	-0.913655
16496337	chr10:16496337:G:C	1.61999e-06	-1.38946e-10	-1.31009
16496382	chr10:16496382:C:T	1.81065e-06	-1.38946e-10	-1.19882
16496440	chr10:16496440:GT:G	2.46983e-06	-1.38946e-10	-0.88836
16496803	chr10:16496803:G:A	1.32221e-05	-1.38946e-10	0.789384
16496909	chr10:16496909:G:A	3.55518e-06	-1.38946e-10	-0.524103
16497079	chr10:16497079:T:C	5.0548e-07	-1.36708	-1.10768
16497379	chr10:16497379:C:A	6.93977e-07	-1.17851	-0.979313
16497484	chr10:16497484:A:G	2.3183e-06	0.340617	-1.29229
16498174	chr10:16498174:G:A	1.72384e-06	-1.38946e-10	-1.24795
16498240	chr10:16498240:C:T	6.84648e-07	-1.14676	-1.0246
16498366	chr10:16498366:C:A	3.71937e-07	-1.60134	-1.18019
16498565	chr10:16498565:G:A	5.07098e-07	-1.1975	-1.27406
16498921	chr10:16498921:C:T	3.05019e-07	-1.67009	-1.3098
16498964	chr10:16498964:T:A	2.21279e-06	-1.38946e-10	-0.998255
16499342	chr10:16499342:C:A	7.72554e-07	-0.90265	-1.14791
16499658	chr10:16499658:G:T	8.15529e-07	-1.17102	-0.825405
16500070	chr10:16500070:A:G	4.72362e-07	-1.27468	-1.26783
16500385	chr10:16500385:G:A	1.94217e-06	0.0645756	-1.19328
16500554	chr10:16500554:G:A	1.14191e-06	-1.65981	-3.25898e-10
16500608	chr10:16500608:T:G	1.84679e-06	-1.38946e-10	-1.17906
16500786	chr10:16500786:G:A	4.99175e-07	-1.61873	-0.868574
16500842	chr10:16500842:G:A	1.06179e-05	-1.38946e-10	0.570034
16501028	chr10:16501028:G:T	6.02809e-07	-1.06928	-1.22938
16501389	chr10:16501389:A:C	3.52979e-06	-1.38946e-10	-0.531271
16501466	chr10:16501466:A:G	1.81963e-06	-1.38946e-10	-1.19388
16502147	chr10:16502147:A:G	4.31827e-07	-1.64775	-0.984491
16502548	chr10:16502548:A:G	1.61879e-06	-1.38946e-10	-1.31083
16502799	chr10:16502799:G:A	7.42736e-07	-0.867308	-1.22262
16502812	chr10:16502812:A:T	2.04168e-06	-1.38946e-10	-1.07874
16503322	chr10:16503322:T:C	2.02828e-06	0.161373	-1.24669
16503680	chr10:16503680:A:G	2.38778e-06	-1.38946e-10	-0.922144
16503692	chr10:16503692:C:T	5.17934e-06	0.427428	-0.575258
16503820	chr10:16503820:C:T	1.69566e-06	-1.26443	-3.25898e-10
16503944	chr10:16503944:C:T	4.00089e-07	-1.47097	-1.2376
16504083	chr10:16504083:A:G	1.69861e-06	-1.38946e-10	-1.2627
16504738	chr10:16504738:A:G	1.75029e-06	-1.38946e-10	-1.23273
16504862	chr10:16504862:G:C	1.71728e-06	-1.38946e-10	-1.25176
16505059	chr10:16505059:A:G	8.28735e-07	-1.20808	-0.772285
16505440	chr10:16505440:T:C	2.11946e-06	-1.38946e-10	-1.04135
16505767	chr10:16505767:A:G	1.71741e-06	-1.38946e-10	-1.25169
16505996	chr10:16505996:T:G	7.11284e-07	-1.17051	-0.962681
16506006	chr10:16506006:A:G	1.76252e-06	-1.38946e-10	-1.22576
16506231	chr10:16506231:G:A	1.84685e-06	-1.38946e-10	-1.17903
16506383	chr10:16506383:A:G	5.18147e-07	-1.14227	-1.30774
16506576	chr10:16506576:A:G	4.45749e-07	-1.31744	-1.28307
16506607	chr10:16506607:A:G	2.05365e-06	-1.38946e-10	-1.07289
16506773	chr10:16506773:AAG:A	3.57768e-06	0.786402	-1.3042
16506903	chr10:16506903:T:G	8.4542e-07	-0.800546	-1.15988
16506911	chr10:16506911:T:C	8.47062e-07	-0.796815	-1.16167
16507422	chr10:16507422:G:T	8.97073e-07	-0.873673	-1.02745
16507457	chr10:16507457:T:C	3.15744e-07	-1.62733	-1.318
16507585	chr10:16507585:C:T	2.22498e-06	-1.38946e-10	-0.992759
16507586	chr10:16507586:G:A	4.24248e-06	0.92672	-1.27408
16507628	chr10:16507628:T:C	3.08186e-07	-1.65005	-1.31952
16507814	chr10:16507814:T:C	9.85748e-07	-0.79032	-1.01654
16507904	chr10:16507904:A:G	3.15594e-07	-1.63211	-1.3137
16507950	chr10:16507950:T:C	6.43394e-06	-1.38946e-10	0.0690784
16508121	chr10:16508121:C:T	3.56239e-07	-1.67083	-1.15384
16508129	chr10:16508129:C:T	1.18615e-06	-1.6218	-3.25898e-10
16508315	chr10:16508315:G:A	1.39776e-06	-1.45764	-3.25898e-10
16508359	chr10:16508359:C:T	6.56766e-06	-1.38946e-10	0.0896487
16508553	chr10:16508553:A:G	6.01899e-06	-1.38946e-10	0.00241046
16508642	chr10:16508642:C:G	2.44795e-06	-0.897257	-3.25898e-10
16509090	chr10:16509090:T:C	1.1839e-06	-1.53677	-0.0869198
16509339	chr10:16509339:C:T	1.85998e-06	-1.38946e-10	-1.17194
16509768	chr10:16509768:T:C	3.64887e-07	-1.64121	-1.15947
16509918	chr10:16509918:T:G	4.84423e-07	-1.48877	-1.02853
16510058	chr10:16510058:A:G	8.19682e-06	1.55523	-1.24399
16510159	chr10:16510159:T:C	1.69248e-06	-1.38946e-10	-1.26631
16510473	chr10:16510473:G:A	1.21532e-05	1.45585	-0.750766
16510489	chr10:16510489:T:G	1.97394e-06	-1.38946e-10	-1.11248
16510515	chr10:16510515:C:T	5.50899e-07	-1.07558	-1.31313
16510884	chr10:16510884:G:A	3.07699e-06	-1.38946e-10	-0.668555
16511271	chr10:16511271:AATTC:A	2.44675e-06	-1.38946e-10	-0.897748
16511356	chr10:16511356:A:G	3.73707e-07	-1.62351	-1.15329
16511397	chr10:16511397:C:T	1.68127e-06	-1.38946e-10	-1.27296
16511703	chr10:16511703:C:G	1.73388e-06	-1.38946e-10	-1.24215
16511719	chr10:16511719:G:T	1.40041e-06	-0.152998	-1.30275
16511959	chr10:16511959:T:C	3.3189e-07	-1.64397	-1.2515
16512023	chr10:16512023:C:G	2.44809e-06	-1.38946e-10	-0.897202
16512206	chr10:16512206:A:G	4.63343e-06	-0.25921	-3.25898e-10
16512255	chr10:16512255:T:C	8.65909e-06	1.51825	-1.15215
16512376	chr10:16512376:G:A	3.13691e-06	-1.38946e-10	-0.64927
16512410	chr10:16512410:G:A	6.1161e-06	1.28661	-1.26819
16512444	chr10:16512444:T:C	1.65435e-06	-1.38946e-10	-1.2891
16512562	chr10:16512562:C:T	5.93019e-07	-1.09479	-1.22025
16512724	chr10:16512724:A:T	4.52707e-06	0.91738	-1.19981
16512728	chr10:16512728:A:T	5.86351e-07	-1.63013	-0.696215
16513333	chr10:16513333:A:G	3.28172e-07	-1.67229	-1.23444
16513465	chr10:16513465:T:C	3.33105e-07	-1.66267	-1.22914
16513488	chr10:16513488:AG:A	1.05138e-05	1.83078	-1.27061
16513697	chr10:16513697:C:T	4.627e-06	-1.38946e-10	-0.2606
16513803	chr10:16513803:A:G	1.546e-06	-0.111901	-1.24494
16513863	chr10:16513863:T:A	8.90594e-06	1.68385	-1.28964
16514512	chr10:16514512:C:T	1.67006e-06	-1.38946e-10	-1.27965
16514711	chr10:16514711:T:C	4.64956e-06	1.02385	-1.27959
16514760	chr10:16514760:C:CT	1.66993e-06	-1.38946e-10	-1.27973
16514954	chr10:16514954:A:G	1.65435e-06	-1.38946e-10	-1.2891
16515000	chr10:16515000:C:T	2.5642e-06	-1.38946e-10	-0.850862
16515187	chr10:16515187:T:C	1.72916e-06	0.00615182	-1.25102
16515561	chr10:16515561:G:A	2.2065e-06	-0.721444	-0.279658
16515870	chr10:16515870:C:A	1.54174e-05	0.942986	-3.25898e-10
16516052	chr10:16516052:A:G	2.0476e-06	-1.38946e-10	-1.07584
16516291	chr10:16516291:C:T	8.48169e-06	1.38626	-1.04086
16516431	chr10:16516431:T:C	5.73359e-07	-1.25352	-1.09524
16516549	chr10:16516549:C:G	1.98212e-06	-1.38946e-10	-1.10834
16516905	chr10:16516905:G:A	1.67115e-06	-1.38946e-10	-1.27899
16516983	chr10:16516983:A:T	4.10042e-06	-1.38946e-10	-0.381419
16516986	chr10:16516986:C:A	7.04214e-07	-1.23804	-0.905137
16517021	chr10:16517021:G:A	1.761e-06	-1.38946e-10	-1.22663
16517175	chr10:16517175:G:A	4.27174e-06	-1.38946e-10	-0.340486
16517215	chr10:16517215:T:G	2.74698e-06	-1.38946e-10	-0.782006
16517382	chr10:16517382:C:T	3.61502e-06	-0.0845586	-0.422852
16517572	chr10:16517572:T:G	1.69869e-06	-1.38946e-10	-1.26265
16517628	chr10:16517628:A:G	1.62161e-06	-1.38946e-10	-1.30909
16517631	chr10:16517631:A:G	1.95202e-06	-1.38946e-10	-1.12364
16517644	chr10:16517644:A:C	3.98594e-06	-0.262228	-0.147507
16517906	chr10:16517906:A:G	1.71082e-06	-1.38946e-10	-1.25553
16517955	chr10:16517955:T:C	2.05975e-06	-0.312848	-0.757076
16517981	chr10:16517981:C:CTCTTAGAGGGAACTGCAT	3.88988e-06	-1.38946e-10	-0.434131
16518048	chr10:16518048:A:G	2.29748e-06	-0.828336	-0.132358
16518115	chr10:16518115:G:A	2.24061e-06	-1.38946e-10	-0.985762
16518257	chr10:16518257:A:T	2.04729e-06	-0.194924	-0.881068
16518383	chr10:16518383:T:C	3.52406e-07	-1.6736	-1.16188
16518410	chr10:16518410:A:C	3.99477e-07	-1.67353	-1.03658
16518437	chr10:16518437:T:C	3.74784e-07	-1.67286	-1.10105
16518513	chr10:16518513:G:A	3.79941e-07	-1.64255	-1.1177
16518582	chr10:16518582:A:G	1.60587e-06	-1.38946e-10	-1.31884
16518664	chr10:16518664:A:G	1.64631e-06	-1.38946e-10	-1.29397
16518698	chr10:16518698:A:G	4.03102e-07	-1.6736	-1.02747
16518714	chr10:16518714:T:C	3.83452e-07	-1.67356	-1.07749
16518739	chr10:16518739:A:C	1.65012e-06	-0.126796	-1.16486
16519066	chr10:16519066:T:A	1.77796e-05	-1.38946e-10	1.08554
16519354	chr10:16519354:C:T	2.10704e-06	0.101027	-1.14825
16519408	chr10:16519408:C:T	1.70749e-06	-1.38946e-10	-1.25748
16519614	chr10:16519614:T:G	1.62556e-06	-1.10675	-0.199909
16520158	chr10:16520158:G:C	2.26629e-06	-1.38946e-10	-0.974364
16520212	chr10:16520212:C:T	2.20502e-06	-0.953216	-0.0485546
16520330	chr10:16520330:C:T	3.64837e-07	-1.66643	-1.13438
16520386	chr10:16520386:G:A	1.70283e-06	-1.38946e-10	-1.26022
16520388	chr10:16520388:G:C	1.22964e-05	-1.38946e-10	0.716799
16520601	chr10:16520601:G:A	2.06181e-06	0.0705163	-1.13944
16520610	chr10:16520610:G:A	2.51648e-06	-1.38946e-10	-0.869647
16522590	chr10:16522590:T:C	1.66783e-06	-1.38946e-10	-1.28098
16523114	chr10:16523114:AGACT:A	3.56786e-07	-1.57913	-1.244
16523360	chr10:16523360:G:A	3.27492e-06	-0.606216	-3.25898e-10
16523737	chr10:16523737:G:T	2.3337e-06	-1.38946e-10	-0.945053
16524342	chr10:16524342:T:C	4.49612e-06	-1.38946e-10	-0.289294
16524862	chr10:16524862:A:G	1.74289e-06	-0.164729	-1.07223
16524905	chr10:16524905:A:G	7.05592e-07	-1.27702	-0.864206
16525121	chr10:16525121:A:G	9.39414e-07	-1.06666	-0.788348
16525199	chr10:16525199:G:A	3.255e-07	-1.67351	-1.24139
16525301	chr10:16525301:T:C	1.12793e-06	-0.582569	-1.08955
16525777	chr10:16525777:T:G	6.05407e-07	-0.995458	-1.2989
16525827	chr10:16525827:G:A	1.16224e-06	-1.64216	-3.25898e-10
16525950	chr10:16525950:A:T	9.98954e-07	-0.707157	-1.0864
16525959	chr10:16525959:A:T	2.61996e-06	-1.38946e-10	-0.829349
16526013	chr10:16526013:C:T	1.20675e-06	-1.67356	0.0689859
16526055	chr10:16526055:TTTTG:T	1.74091e-06	-1.38946e-10	-1.2381
16526321	chr10:16526321:G:A	1.94744e-06	-1.38946e-10	-1.12599
16526454	chr10:16526454:C:T	1.60632e-06	-1.38946e-10	-1.31856
16526515	chr10:16526515:T:C	1.79584e-06	-1.38946e-10	-1.20703
16526557	chr10:16526557:A:T	3.66442e-06	-1.38946e-10	-0.493838
16526838	chr10:16526838:C:A	1.87192e-06	-1.38946e-10	-1.16554
16527186	chr10:16527186:T:C	7.83073e-06	0.265548	-3.25898e-10
16527435	chr10:16527435:G:A	7.32129e-07	-0.908165	-1.19614
16527473	chr10:16527473:T:C	8.64042e-07	-0.778516	-1.16013
16527497	chr10:16527497:G:A	3.31041e-07	-1.64441	-1.25361
16527709	chr10:16527709:A:C	5.52011e-07	-1.19539	-1.19131
16527831	chr10:16527831:T:A	7.90591e-07	-1.02573	-1.00175
16527853	chr10:16527853:A:G	1.70171e-06	-1.38946e-10	-1.26088
16528104	chr10:16528104:T:C	3.16555e-07	-1.67355	-1.26921
16528402	chr10:16528402:A:G	8.5332e-07	-0.714549	-1.23658
16528439	chr10:16528439:T:C	8.88085e-07	-0.712745	-1.19845
16528792	chr10:16528792:A:G	8.63385e-07	-0.745159	-1.19424
16529088	chr10:16529088:C:T	2.05094e-06	-1.38946e-10	-1.07421
16529332	chr10:16529332:A:C	7.9498e-07	-0.794474	-1.22747
16529383	chr10:16529383:C:A	1.9131e-06	-1.38946e-10	-1.14378
16529506	chr10:16529506:A:G	7.84057e-07	-0.759158	-1.27662
16529593	chr10:16529593:A:G	3.90771e-07	-1.66463	-1.06752
16529981	chr10:16529981:C:T	3.36276e-07	-1.6734	-1.20893
16530119	chr10:16530119:A:G	3.07838e-07	-1.65472	-1.31596
16530259	chr10:16530259:T:C	7.20873e-07	-0.852302	-1.2675
16530296	chr10:16530296:T:C	7.9222e-07	-0.749752	-1.27567
16531437	chr10:16531437:C:T	1.93521e-06	-1.38946e-10	-1.13229
16531453	chr10:16531453:C:T	1.90552e-06	-1.38946e-10	-1.14775
16531489	chr10:16531489:C:G	1.79284e-06	-1.38946e-10	-1.20871
16531845	chr10:16531845:T:C	6.15892e-07	-0.988193	-1.289
16531921	chr10:16531921:C:T	9.64427e-07	-0.510995	-1.31773
16532102	chr10:16532102:C:T	3.47076e-07	-1.56659	-1.28413
16532352	chr10:16532352:C:T	1.29035e-06	-1.5376	-3.25898e-10
16532359	chr10:16532359:A:C	3.53951e-07	-1.60489	-1.22621
16532755	chr10:16532755:A:C	3.10052e-06	-1.38946e-10	-0.660938
16533094	chr10:16533094:A:G	3.44616e-07	-1.59466	-1.26318
16533270	chr10:16533270:G:A	4.40759e-07	-1.5334	-1.07837
16533404	chr10:16533404:C:T	5.32196e-07	-1.25817	-1.16509
16533566	chr10:16533566:C:T	3.0381e-07	-1.66798	-1.31588
16533993	chr10:16533993:C:T	5.54314e-06	-1.38946e-10	-0.0799472
16534061	chr10:16534061:G:A	2.34536e-06	-1.38946e-10	-0.940071
16534378	chr10:16534378:T:A	1.35662e-06	-1.48752	-3.25898e-10
16534644	chr10:16534644:G:C	5.47093e-06	-1.38946e-10	-0.0930603
16534904	chr10:16534904:A:C	2.79907e-06	-1.38946e-10	-0.76322
16535476	chr10:16535476:G:A	1.70019e-06	-1.38946e-10	-1.26177
16535603	chr10:16535603:C:T	4.70798e-07	-1.67361	-0.872229
16535638	chr10:16535638:A:G	4.73633e-07	-1.67362	-0.866213
16535639	chr10:16535639:C:A	4.76089e-07	-1.67356	-0.861101
16535791	chr10:16535791:C:T	1.68578e-06	-1.38946e-10	-1.27028
16536752	chr10:16536752:G:A	1.91894e-06	-1.38946e-10	-1.14074
16538056	chr10:16538056:T:C	3.66942e-06	-1.38946e-10	-0.492474
16538751	chr10:16538751:T:C	2.59051e-06	-1.38946e-10	-0.840653
16539610	chr10:16539610:G:A	1.64525e-06	-1.38946e-10	-1.29462
16539630	chr10:16539630:G:T	5.45084e-07	-1.1142	-1.28513
16539890	chr10:16539890:C:T	9.48599e-07	-0.608465	-1.23681
16539999	chr10:16539999:G:T	1.61675e-06	-1.38946e-10	-1.31209
16540224	chr10:16540224:A:G	3.84873e-06	-1.38946e-10	-0.444766
16540768	chr10:16540768:AT:A	8.92524e-07	-0.946254	-0.959956
16540817	chr10:16540817:C:T	7.9714e-07	-1.03598	-0.983257
16541026	chr10:16541026:A:G	6.77048e-07	-1.34164	-0.840887
16541055	chr10:16541055:A:G	7.49803e-07	-0.829396	-1.25106
16541062	chr10:16541062:C:A	4.83627e-06	-1.38946e-10	-0.216365
16541064	chr10:16541064:G:A	4.4724e-07	-1.38327	-1.21389
16541147	chr10:16541147:G:T	8.69593e-07	-0.625299	-1.30694
16541191	chr10:16541191:A:G	4.59783e-06	-1.38946e-10	-0.266925
16541195	chr10:16541195:C:T	2.35588e-06	-1.38946e-10	-0.935594
16541250	chr10:16541250:C:T	4.05821e-07	-1.45507	-1.23928
16541321	chr10:16541321:G:T	1.63499e-06	-1.38946e-10	-1.30087
16541656	chr10:16541656:A:G	1.049e-05	-1.38946e-10	0.557916
16541946	chr10:16541946:C:T	6.96933e-07	-0.843082	-1.31049
16542146	chr10:16542146:C:G	6.11038e-06	-1.38946e-10	0.0174808
16542367	chr10:16542367:T:C	7.08477e-07	-1.13526	-1.00189
16542423	chr10:16542423:T:C	3.41862e-07	-1.65484	-1.21101
16543496	chr10:16543496:G:C	5.5317e-06	-1.38946e-10	-0.0820126
16543524	chr10:16543524:G:A	4.50539e-06	-1.38946e-10	-0.287234
16543534	chr10:16543534:TG:T	4.55965e-06	-1.38946e-10	-0.275263
16543586	chr10:16543586:T:C	2.81129e-06	-1.38946e-10	-0.758867
16543819	chr10:16543819:G:A	5.03878e-06	-1.38946e-10	-0.175344
16544122	chr10:16544122:C:T	2.85205e-06	-1.38946e-10	-0.744472
16544143	chr10:16544143:A:G	2.60307e-06	-1.38946e-10	-0.835816
16544308	chr10:16544308:C:T	9.33885e-07	-0.793683	-1.06723
16544340	chr10:16544340:A:C	2.62406e-06	-1.38946e-10	-0.827787
16545394	chr10:16545394:C:T	3.8674e-06	-1.38946e-10	-0.439927
16545450	chr10:16545450:T:C	2.53647e-06	-1.38946e-10	-0.861733
16545802	chr10:16545802:G:A	2.1551e-06	-1.02467	-3.25898e-10
16545808	chr10:16545808:A:G	2.03698e-06	-1.38946e-10	-1.08104
16545929	chr10:16545929:GT:G	2.93773e-06	-1.38946e-10	-0.714871
16546166	chr10:16546166:C:T	1.64323e-06	-1.38946e-10	-1.29585
16546254	chr10:16546254:G:C	1.73721e-06	-1.38946e-10	-1.24023
16546366	chr10:16546366:C:T	4.22618e-07	-1.65729	-0.996509
16547119	chr10:16547119:C:T	1.20455e-06	-1.6064	-3.25898e-10
16547343	chr10:16547343:T:A	6.29742e-06	-1.38946e-10	0.0476315
16547380	chr10:16547380:C:T	1.6095e-06	-1.38946e-10	-1.31659
16547491	chr10:16547491:G:A	4.01934e-07	-1.43413	-1.26985
16547555	chr10:16547555:A:G	2.11481e-06	-0.207067	-0.836474
16547699	chr10:16547699:A:G	1.40615e-06	-0.816581	-0.635072
16548021	chr10:16548021:G:A	2.21523e-06	-1.38946e-10	-0.997153
16548551	chr10:16548551:A:G	1.90987e-06	-1.38946e-10	-1.14547
16548722	chr10:16548722:C:T	4.67626e-06	-1.38946e-10	-0.250009
16548830	chr10:16548830:T:C	1.17756e-06	-0.430248	-1.19881
16549109	chr10:16549109:T:C	1.60613e-06	-1.38946e-10	-1.31868
16549222	chr10:16549222:A:G	1.07439e-06	-0.491512	-1.22924
16549243	chr10:16549243:G:C	1.02617e-06	-0.448744	-1.31793
16549271	chr10:16549271:A:C	7.24509e-07	-1.25818	-0.856592
16549272	chr10:16549272:G:T	7.29498e-07	-1.24822	-0.859688
16549467	chr10:16549467:G:C	1.74583e-06	-1.38946e-10	-1.23528
16549580	chr10:16549580:C:A	1.8697e-06	-1.38946e-10	-1.16673
16549623	chr10:16549623:T:TA	1.95495e-06	-1.38946e-10	-1.12215
16549695	chr10:16549695:G:T	3.88544e-07	-1.41911	-1.31875
16549842	chr10:16549842:C:T	1.60512e-06	-1.38946e-10	-1.31931
16549953	chr10:16549953:T:C	1.46085e-06	-0.279636	-1.13385
16550359	chr10:16550359:T:C	4.24882e-06	-1.38946e-10	-0.345867
16550387	chr10:16550387:T:A	2.9537e-06	-1.38946e-10	-0.709449
16550459	chr10:16550459:T:C	1.17068e-06	-1.23055	-0.404374
16550638	chr10:16550638:C:T	5.59212e-07	-1.47606	-0.897679
16550650	chr10:16550650:G:A	2.04205e-06	-1.38946e-10	-1.07856
16551316	chr10:16551316:G:T	1.72275e-05	-1.38946e-10	1.054
16551402	chr10:16551402:G:A	7.79692e-06	-1.38946e-10	0.26122
16551744	chr10:16551744:G:C	4.70389e-07	-1.22987	-1.31683
16551788	chr10:16551788:A:G	1.15846e-06	-1.65069	0.00527888
16552063	chr10:16552063:C:T	1.61145e-06	-1.38946e-10	-1.31538
16552269	chr10:16552269:T:G	1.7062e-06	-1.38946e-10	-1.25824
16552533	chr10:16552533:C:T	4.68111e-06	-1.38946e-10	-0.248974
16553049	chr10:16553049:C:A	3.7023e-06	-1.38946e-10	-0.483553
16553397	chr10:16553397:A:G	8.6799e-07	-0.912779	-1.0213
16553447	chr10:16553447:A:G	1.71622e-06	-1.38946e-10	-1.25238
16553475	chr10:16553475:A:G	1.71835e-06	-1.38946e-10	-1.25114
16553646	chr10:16553646:G:A	1.73334e-06	-1.38946e-10	-1.24246
16553659	chr10:16553659:T:A	4.12802e-07	-1.5173	-1.16
16553673	chr10:16553673:G:T	1.61826e-06	-1.38946e-10	-1.31115
16553851	chr10:16553851:T:C	1.96171e-06	-1.38946e-10	-1.11869
16553945	chr10:16553945:G:A	1.60771e-06	-1.38946e-10	-1.3177
16554312	chr10:16554312:A:G	6.11303e-07	-1.29739	-0.987279
16554401	chr10:16554401:C:T	5.11834e-06	-1.38946e-10	-0.159679
16554539	chr10:16554539:G:A	1.60905e-06	-1.38946e-10	-1.31687
16554627	chr10:16554627:TC:T	1.61068e-06	-1.38946e-10	-1.31585
16554784	chr10:16554784:T:A	1.71602e-06	-1.38946e-10	-1.2525
16554843	chr10:16554843:A:G	1.60976e-06	-1.38946e-10	-1.31642
16554889	chr10:16554889:T:A	4.99622e-07	-1.20224	-1.28417
16555060	chr10:16555060:T:C	3.26207e-06	-1.38946e-10	-0.610147
16555217	chr10:16555217:T:G	1.62145e-06	-1.38946e-10	-1.30919
16555376	chr10:16555376:T:A	5.04153e-07	-1.16507	-1.31231
16555500	chr10:16555500:A:G	4.64823e-07	-1.39818	-1.16042
16555693	chr10:16555693:T:C	1.64159e-06	-1.38946e-10	-1.29685
16555717	chr10:16555717:T:C	1.61696e-06	-1.38946e-10	-1.31196
16555775	chr10:16555775:G:A	1.6063e-06	-1.38946e-10	-1.31858
16555836	chr10:16555836:G:A	0.000622043	4.6405	-3.25898e-10
16555861	chr10:16555861:TC:T	1.60752e-06	-1.38946e-10	-1.31781
16555932	chr10:16555932:G:A	2.1434e-06	-1.38946e-10	-1.03011
16555944	chr10:16555944:A:T	8.08115e-06	-1.38946e-10	0.297026
16555945	chr10:16555945:T:A	4.56316e-07	-1.5582	-1.01888
16556022	chr10:16556022:T:G	2.09489e-06	-1.38946e-10	-1.05301
16556123	chr10:16556123:T:A	1.30582e-06	-1.52567	-3.25898e-10
16556155	chr10:16556155:T:C	1.62042e-06	-1.38946e-10	-1.30982
16556189	chr10:16556189:T:C	1.60777e-06	-1.38946e-10	-1.31766
16556383	chr10:16556383:C:T	1.60749e-06	-1.38946e-10	-1.31784
16556484	chr10:16556484:C:T	1.60749e-06	-1.38946e-10	-1.31783
16556544	chr10:16556544:A:G	5.85071e-07	-1.45372	-0.874814
16556550	chr10:16556550:G:A	1.78079e-06	-1.38946e-10	-1.21545
16556648	chr10:16556648:ATCTCACTAATGG:A	8.4462e-07	-1.45873	-0.502645
16556761	chr10:16556761:C:T	1.60764e-06	-1.38946e-10	-1.31774
16556840	chr10:16556840:C:G	1.94538e-06	-1.38946e-10	-1.12705
16556884	chr10:16556884:A:C	1.07786e-06	-0.452379	-1.26515
16556905	chr10:16556905:G:A	1.60807e-06	-1.38946e-10	-1.31747
16556986	chr10:16556986:T:C	1.60795e-06	-1.38946e-10	-1.31755
16556994	chr10:16556994:T:C	1.65663e-06	-1.38946e-10	-1.28772
16557468	chr10:16557468:A:G	1.60576e-06	-1.38946e-10	-1.31891
16557977	chr10:16557977:T:C	3.0894e-06	-1.38946e-10	-0.66453
16558023	chr10:16558023:T:C	3.92742e-06	-1.38946e-10	-0.424527
16558133	chr10:16558133:T:C	6.94452e-07	-1.33005	-0.827095
16558192	chr10:16558192:A:G	1.60562e-06	-1.38946e-10	-1.319
16558449	chr10:16558449:T:C	1.60593e-06	-1.38946e-10	-1.31881
16558480	chr10:16558480:T:C	1.60688e-06	-1.38946e-10	-1.31822
16558509	chr10:16558509:T:C	5.3111e-07	-1.31847	-1.10683
16558766	chr10:16558766:A:G	1.60669e-06	-1.38946e-10	-1.31833
16558794	chr10:16558794:A:G	1.6074e-06	-1.38946e-10	-1.31789
16558859	chr10:16558859:T:G	2.94755e-06	-1.38946e-10	-0.711534
16559043	chr10:16559043:T:C	1.60542e-06	-1.38946e-10	-1.31912
16559214	chr10:16559214:C:T	1.60966e-06	-1.38946e-10	-1.31648
16559366	chr10:16559366:T:C	1.60612e-06	-1.38946e-10	-1.31869
16559416	chr10:16559416:G:C	4.20919e-07	-1.46785	-1.18998
16559428	chr10:16559428:C:T	1.60828e-06	-1.38946e-10	-1.31734
16560131	chr10:16560131:A:T	1.60672e-06	-1.38946e-10	-1.31831
16560189	chr10:16560189:G:A	1.60832e-06	-1.38946e-10	-1.31732
16560223	chr10:16560223:A:G	1.60538e-06	-1.38946e-10	-1.31915
16560462	chr10:16560462:A:T	7.46727e-07	-1.45777	-0.626791
16560610	chr10:16560610:A:G	5.1348e-06	-0.156468	-3.25898e-10
16560810	chr10:16560810:T:G	3.46641e-06	-1.38946e-10	-0.549389
16560833	chr10:16560833:C:T	1.60585e-06	-1.38946e-10	-1.31886
16561049	chr10:16561049:T:A	4.38781e-07	-1.31605	-1.30021
16561175	chr10:16561175:A:G	1.60835e-06	-1.38946e-10	-1.3173
16561341	chr10:16561341:C:T	1.60435e-06	-1.38946e-10	-1.31979
16561550	chr10:16561550:T:A	3.09178e-06	-1.38946e-10	-0.66376
16561864	chr10:16561864:G:A	1.63349e-06	-1.38946e-10	-1.30179
16561947	chr10:16561947:T:G	1.02009e-06	-0.454485	-1.31813
16561968	chr10:16561968:C:T	1.63184e-06	-1.38946e-10	-1.3028
16562095	chr10:16562095:G:A	1.04463e-06	-0.43156	-1.31728
16562131	chr10:16562131:A:G	1.60514e-06	-1.38946e-10	-1.3193
16562154	chr10:16562154:C:T	2.15844e-06	-1.38946e-10	-1.02312
16562167	chr10:16562167:T:C	1.38288e-06	-0.757578	-0.710765
16562321	chr10:16562321:C:T	2.68426e-06	-1.38946e-10	-0.805104
16562561	chr10:16562561:C:T	3.26712e-06	-1.38946e-10	-0.6086
16562914	chr10:16562914:A:C	1.60427e-06	-1.38946e-10	-1.31984
16562988	chr10:16562988:A:G	1.60438e-06	-1.38946e-10	-1.31977
16562998	chr10:16562998:A:G	2.05976e-06	0.0012611	-1.07118
16563100	chr10:16563100:C:CT	2.97489e-06	-1.38946e-10	-0.7023
16563106	chr10:16563106:C:T	1.60423e-06	-1.38946e-10	-1.31987
16563166	chr10:16563166:T:C	1.60437e-06	-1.38946e-10	-1.31978
16563192	chr10:16563192:C:A	3.20484e-07	-1.66971	-1.26073
16563234	chr10:16563234:T:G	2.92999e-06	-1.38946e-10	-0.717511
16563395	chr10:16563395:A:G	1.60423e-06	-1.38946e-10	-1.31987
16563480	chr10:16563480:G:A	1.60509e-06	-1.38946e-10	-1.31933
16563483	chr10:16563483:A:G	5.50062e-07	-1.37457	-1.01566
16563542	chr10:16563542:AAGG:A	2.23988e-06	-1.38946e-10	-0.986088
16563834	chr10:16563834:G:A	1.60436e-06	-1.38946e-10	-1.31978
16564003	chr10:16564003:C:G	1.07071e-06	-0.556074	-1.16811
16564081	chr10:16564081:A:T	1.60435e-06	-1.38946e-10	-1.31979
16564203	chr10:16564203:T:C	1.60442e-06	-1.38946e-10	-1.31974
16564273	chr10:16564273:C:T	1.60426e-06	-1.38946e-10	-1.31985
16564377	chr10:16564377:A:G	1.61516e-06	-1.38946e-10	-1.31307
16564428	chr10:16564428:T:C	1.89278e-06	0.0660904	-1.22055
16564564	chr10:16564564:A:G	1.60431e-06	-1.38946e-10	-1.31981
16564630	chr10:16564630:G:A	5.06234e-06	-0.17068	-3.25898e-10
16564723	chr10:16564723:A:G	1.91654e-06	-1.38946e-10	-1.14198
16564735	chr10:16564735:C:T	1.60425e-06	-1.38946e-10	-1.31985
16564801	chr10:16564801:G:A	1.60511e-06	-1.38946e-10	-1.31931
16564925	chr10:16564925:C:T	5.73043e-06	-1.38946e-10	-0.0467177
16565072	chr10:16565072:A:G	1.60432e-06	-1.38946e-10	-1.31981
16565143	chr10:16565143:T:C	1.62476e-06	-1.38946e-10	-1.30715
16565200	chr10:16565200:A:G	1.12625e-06	-1.67362	-3.25898e-10
16565422	chr10:16565422:G:C	1.60425e-06	-1.38946e-10	-1.31985
16565437	chr10:16565437:T:C	1.68314e-06	-1.38946e-10	-1.27185
16565456	chr10:16565456:T:C	1.61019e-06	-1.38946e-10	-1.31616
16565460	chr10:16565460:CATTAT:C	1.61276e-06	-1.38946e-10	-1.31456
16565572	chr10:16565572:TTATG:T	1.60456e-06	-1.38946e-10	-1.31966
16565600	chr10:16565600:T:G	1.64461e-06	-1.38946e-10	-1.295
16565617	chr10:16565617:T:A	1.60497e-06	-1.38946e-10	-1.3194
16565739	chr10:16565739:T:C	1.61612e-06	-1.38946e-10	-1.31248
16566526	chr10:16566526:G:A	1.77347e-06	-1.38946e-10	-1.21957
16566615	chr10:16566615:G:A	1.60445e-06	-1.38946e-10	-1.31973
16566621	chr10:16566621:G:C	1.14814e-06	-1.65436	-3.25898e-10
16566882	chr10:16566882:G:A	1.69545e-06	-1.38946e-10	-1.26456
16567116	chr10:16567116:G:A	1.82419e-06	-1.38946e-10	-1.19137
16567431	chr10:16567431:C:T	3.44932e-06	-1.38946e-10	-0.554332
16567475	chr10:16567475:T:C	3.60681e-06	-1.38946e-10	-0.509683
16567535	chr10:16567535:A:G	3.59962e-06	-1.38946e-10	-0.511679
16567575	chr10:16567575:C:T	5.41634e-06	-1.38946e-10	-0.103089
16567625	chr10:16567625:C:T	3.64469e-06	-1.38946e-10	-0.499237
16567640	chr10:16567640:ACTACAGGCACGAGC:A	2.23823e-06	-1.38946e-10	-0.986824
16567773	chr10:16567773:G:A	3.68419e-06	-1.38946e-10	-0.488458
16567781	chr10:16567781:C:T	3.77997e-07	-1.64315	-1.12223
16567826	chr10:16567826:A:C	1.87457e-06	-1.38946e-10	-1.16413
16568129	chr10:16568129:A:T	2.93912e-06	-1.38946e-10	-0.714398
16568179	chr10:16568179:C:T	2.26458e-06	-1.38946e-10	-0.975118
16568250	chr10:16568250:A:G	1.12625e-06	-1.67361	-3.25898e-10
16568306	chr10:16568306:A:G	2.13143e-06	-1.38946e-10	-1.03571
16568626	chr10:16568626:C:T	1.68813e-06	-1.38946e-10	-1.26889
16568659	chr10:16568659:G:A	4.9413e-06	-1.38946e-10	-0.19488
16568938	chr10:16568938:A:G	5.89666e-06	-1.38946e-10	-0.0181231
16568996	chr10:16568996:G:A	6.60524e-07	-1.60643	-0.600802
16569052	chr10:16569052:A:G	2.31668e-06	-1.38946e-10	-0.952375
16569096	chr10:16569096:T:C	5.15383e-07	-1.27102	-1.18433
16569539	chr10:16569539:T:A	2.40755e-06	-1.38946e-10	-0.913897
16569704	chr10:16569704:T:C	4.97886e-06	-1.38946e-10	-0.187307
16570032	chr10:16570032:A:G	1.70772e-06	-1.38946e-10	-1.25735
16570079	chr10:16570079:G:A	2.8351e-06	-1.38946e-10	-0.75043
16570259	chr10:16570259:G:A	1.98651e-06	-1.38946e-10	-1.10613
16570311	chr10:16570311:A:C	6.92811e-07	-1.57481	-0.584701
16570391	chr10:16570391:A:G	3.2335e-06	-1.38946e-10	-0.618944
16570697	chr10:16570697:A:G	6.87928e-07	-1.11391	-1.05267
16571320	chr10:16571320:T:C	1.6745e-06	-1.38946e-10	-1.277
16571663	chr10:16571663:T:C	4.24365e-07	-1.67222	-0.97745
16571695	chr10:16571695:T:G	1.30415e-06	-1.52696	-3.25898e-10
16571833	chr10:16571833:AAAAAACAAAAAAAC:A	1.14342e-06	-1.65849	-3.25898e-10
16571973	chr10:16571973:G:T	2.03537e-06	-1.38946e-10	-1.08183
16572194	chr10:16572194:T:C	6.38368e-07	-1.65232	-0.589031
16572236	chr10:16572236:TAA:T	6.57915e-07	-1.65311	-0.558074
16572263	chr10:16572263:A:G	4.93933e-07	-1.20129	-1.29657
16572296	chr10:16572296:A:G	1.07215e-06	-1.33325	-0.389589
16572579	chr10:16572579:A:G	6.35541e-07	-1.35114	-0.894645
16573235	chr10:16573235:T:C	1.74584e-06	-1.38946e-10	-1.23527
16573252	chr10:16573252:A:C	2.48081e-06	-0.883922	-3.25898e-10
16573690	chr10:16573690:G:A	4.49188e-07	-1.45113	-1.14169
16574189	chr10:16574189:G:A	1.29567e-06	-1.11043	-0.423044
16574606	chr10:16574606:A:C	9.52725e-06	-1.38946e-10	0.461648
16575360	chr10:16575360:T:G	3.59131e-07	-1.50281	-1.31377
16575499	chr10:16575499:G:A	2.00717e-06	-1.38946e-10	-1.09578
16575575	chr10:16575575:A:G	2.08107e-06	-1.60946	0.549837
16575881	chr10:16575881:G:T	5.11127e-07	-1.14706	-1.31658
16575970	chr10:16575970:A:T	6.25078e-06	-1.38946e-10	0.0401971
16576298	chr10:16576298:A:G	5.62485e-06	-1.38946e-10	-0.0653134
16576631	chr10:16576631:G:A	1.6471e-06	-1.38946e-10	-1.29349
16577040	chr10:16577040:T:A	1.12756e-06	-1.67245	-3.25898e-10
16577347	chr10:16577347:C:T	1.79407e-06	-1.38946e-10	-1.20802
16577561	chr10:16577561:T:C	1.78294e-06	-1.38946e-10	-1.21425
16577874	chr10:16577874:C:G	1.97889e-06	-1.38946e-10	-1.10997
16578204	chr10:16578204:C:A	2.16039e-06	-1.38946e-10	-1.02222
16578451	chr10:16578451:GA:G	1.65926e-06	-1.38946e-10	-1.28614
16578780	chr10:16578780:G:T	1.93437e-06	-1.38946e-10	-1.13273
16578903	chr10:16578903:A:T	1.97971e-06	-1.38946e-10	-1.10956
16579321	chr10:16579321:T:C	3.30152e-06	-1.38946e-10	-0.598124
16579486	chr10:16579486:G:A	1.60435e-06	-1.38946e-10	-1.31979
16579676	chr10:16579676:T:C	1.61854e-06	-1.38946e-10	-1.31099
16579972	chr10:16579972:CCT:C	1.16711e-05	-1.38946e-10	0.664608
16580037	chr10:16580037:C:T	2.50177e-06	-1.38946e-10	-0.87551
16581224	chr10:16581224:G:A	1.90583e-06	-1.38946e-10	-1.14759
16581234	chr10:16581234:A:G	1.71967e-06	-1.38946e-10	-1.25037
16581305	chr10:16581305:T:TCACTCTG	5.13185e-06	-1.38946e-10	-0.157043
16581463	chr10:16581463:T:C	1.96271e-06	-1.38946e-10	-1.11818
16581527	chr10:16581527:C:T	2.23917e-06	-1.38946e-10	-0.986403
16581665	chr10:16581665:C:G	1.72958e-06	-0.779791	-0.464837
16581687	chr10:16581687:G:A	5.47415e-06	-1.38946e-10	-0.0924722
16581716	chr10:16581716:C:T	1.60708e-06	-1.38946e-10	-1.31809
16582152	chr10:16582152:C:T	1.69908e-06	-1.38946e-10	-1.26242
16582752	chr10:16582752:A:G	9.39385e-07	-0.648252	-1.20679
16583237	chr10:16583237:C:T	1.79058e-06	-1.38946e-10	-1.20997
16583257	chr10:16583257:T:C	6.36927e-07	-1.16171	-1.0819
16583469	chr10:16583469:G:A	2.84957e-06	-1.38946e-10	-0.745339
16583672	chr10:16583672:CT:C	1.24821e-06	-0.251752	-1.31904
16583859	chr10:16583859:T:C	1.04511e-06	-0.458833	-1.28956
16583932	chr10:16583932:C:G	2.2754e-06	-1.38946e-10	-0.970351
16583949	chr10:16583949:C:T	3.38852e-07	-1.61283	-1.26187
16584176	chr10:16584176:G:A	3.75457e-06	-1.38946e-10	-0.469534
16584789	chr10:16584789:T:C	2.13275e-06	-1.38946e-10	-1.0351
16584870	chr10:16584870:T:C	3.42218e-07	-1.58042	-1.2844
16585508	chr10:16585508:GGCA:G	1.63301e-06	-1.38946e-10	-1.30208
16585715	chr10:16585715:A:G	3.70053e-07	-1.55985	-1.22677
16586103	chr10:16586103:T:C	1.63324e-06	-1.38946e-10	-1.30194
16586548	chr10:16586548:T:C	4.53445e-07	-1.5756	-1.00779
16586723	chr10:16586723:G:A	1.6049e-06	-1.38946e-10	-1.31945
16586885	chr10:16586885:G:T	1.60468e-06	-1.38946e-10	-1.31958
16587172	chr10:16587172:A:G	1.67207e-06	-1.38946e-10	-1.27845
16587177	chr10:16587177:A:G	1.7232e-06	-1.38946e-10	-1.24833
16587259	chr10:16587259:T:C	7.15767e-06	-1.38946e-10	0.175677
16587306	chr10:16587306:G:A	2.14661e-06	-1.38946e-10	-1.02862
16587524	chr10:16587524:C:T	1.68335e-06	-1.38946e-10	-1.27172
16588507	chr10:16588507:G:T	4.64688e-06	-1.38946e-10	-0.256313
16589278	chr10:16589278:T:C	1.63096e-06	-1.38946e-10	-1.30334
16589469	chr10:16589469:G:A	5.92765e-07	-1.31798	-0.997489
16589500	chr10:16589500:C:T	4.06436e-07	-1.44609	-1.24674
16589626	chr10:16589626:G:A	1.67225e-06	-1.38946e-10	-1.27834
16590103	chr10:16590103:G:A	4.95654e-07	-1.25359	-1.2408
16590183	chr10:16590183:G:A	4.48491e-07	-1.28494	-1.30943
16590359	chr10:16590359:A:G	4.88801e-07	-1.54752	-0.96079
16590371	chr10:16590371:C:T	1.64556e-06	-1.38946e-10	-1.29443
16590817	chr10:16590817:C:T	1.88336e-06	-1.38946e-10	-1.15945
16590977	chr10:16590977:T:C	5.93562e-07	-1.0075	-1.30662
16590997	chr10:16590997:T:C	1.95391e-06	-1.38946e-10	-1.12267
16591004	chr10:16591004:C:T	6.03245e-07	-1.05872	-1.23922
16591016	chr10:16591016:A:G	1.62421e-06	-1.38946e-10	-1.30749
16591060	chr10:16591060:T:C	4.34625e-07	-1.31909	-1.3067
16591109	chr10:16591109:A:T	1.71959e-06	-1.38946e-10	-1.25042
16591151	chr10:16591151:A:G	4.98385e-07	-1.49844	-0.99045
16591259	chr10:16591259:G:A	1.6043e-06	-1.38946e-10	-1.31982
16591370	chr10:16591370:G:A	3.05188e-07	-1.66798	-1.31136
16591480	chr10:16591480:T:C	1.63857e-06	-1.38946e-10	-1.29868
16591488	chr10:16591488:C:T	1.16787e-06	-1.63733	-3.25898e-10
16591601	chr10:16591601:A:G	4.4359e-06	-1.38946e-10	-0.302778
16591671	chr10:16591671:G:A	1.6093e-06	-1.38946e-10	-1.31671
16591821	chr10:16591821:G:A	1.67285e-06	-1.38946e-10	-1.27798
16591937	chr10:16591937:C:T	1.66109e-06	-1.38946e-10	-1.28504
16591947	chr10:16591947:T:G	3.8131e-06	-1.38946e-10	-0.454065
16592300	chr10:16592300:C:T	6.77108e-07	-1.17368	-1.00875
16592544	chr10:16592544:C:T	1.68112e-06	-1.38946e-10	-1.27305
16592614	chr10:16592614:C:T	1.85839e-06	-1.38946e-10	-1.1728
16592913	chr10:16592913:T:C	7.88814e-06	-1.38946e-10	0.272852
16593014	chr10:16593014:C:G	1.66739e-06	-1.38946e-10	-1.28125
16593101	chr10:16593101:A:G	4.36838e-07	-1.45815	-1.16255
16593131	chr10:16593131:G:A	2.04961e-06	-1.38946e-10	-1.07486
16593582	chr10:16593582:A:G	4.6836e-06	-1.38946e-10	-0.24844
16593616	chr10:16593616:A:C	7.25383e-06	-1.38946e-10	0.189021
16593703	chr10:16593703:C:G	2.32824e-06	-1.38946e-10	-0.947396
16593755	chr10:16593755:T:C	6.93706e-06	-1.38946e-10	0.144369
16593756	chr10:16593756:G:A	2.7682e-06	-1.38946e-10	-0.774311
16593878	chr10:16593878:C:T	1.18698e-06	-1.6211	-3.25898e-10
16594104	chr10:16594104:G:GTAAT	2.0182e-06	-1.38946e-10	-1.0903
16594157	chr10:16594157:C:T	1.73038e-06	-1.38946e-10	-1.24417
16594211	chr10:16594211:C:CA	3.39713e-06	-1.38946e-10	-0.569577
16594751	chr10:16594751:ATATAC:A	3.26393e-06	-1.38946e-10	-0.609577
16594808	chr10:16594808:G:A	2.87559e-06	-1.38946e-10	-0.736251
16594941	chr10:16594941:T:A	2.88761e-06	-1.38946e-10	-0.73208
16595235	chr10:16595235:G:A	1.6274e-06	-1.38946e-10	-1.30553
16595322	chr10:16595322:CTA:C	2.94688e-06	-1.38946e-10	-0.71176
16595386	chr10:16595386:C:T	2.79273e-06	-1.38946e-10	-0.765488
16595886	chr10:16595886:T:C	3.04158e-06	-1.38946e-10	-0.680131
16595918	chr10:16595918:A:G	6.88657e-06	-1.38946e-10	0.137065
16596599	chr10:16596599:G:A	1.6914e-06	-1.38946e-10	-1.26695
16597265	chr10:16597265:G:A	2.03266e-06	-1.38946e-10	-1.08316
16597300	chr10:16597300:C:T	3.28313e-06	-1.38946e-10	-0.603713
16597333	chr10:16597333:T:G	1.71927e-06	-1.38946e-10	-1.25061
16597981	chr10:16597981:T:C	1.62545e-06	-1.38946e-10	-1.30673
16598040	chr10:16598040:C:G	1.90703e-06	-1.38946e-10	-1.14696
16598479	chr10:16598479:G:A	2.11825e-06	-1.38946e-10	-1.04192
16598649	chr10:16598649:A:C	2.01849e-06	-1.38946e-10	-1.09016
16599013	chr10:16599013:T:C	2.06767e-06	-1.38946e-10	-1.06608
16599265	chr10:16599265:T:C	1.66978e-06	-1.38946e-10	-1.27982
16599453	chr10:16599453:G:A	3.54539e-06	-1.38946e-10	-0.526861
16599457	chr10:16599457:A:C	3.9214e-05	2.1971	-0.320573
16599532	chr10:16599532:C:T	3.15834e-06	-1.38946e-10	-0.642461
16599542	chr10:16599542:C:T	1.7154e-06	-1.38946e-10	-1.25286
16599705	chr10:16599705:T:C	1.93969e-06	-1.38946e-10	-1.12998
16599826	chr10:16599826:C:A	1.90018e-05	1.62709	-0.475058
16599856	chr10:16599856:G:A	1.74557e-06	-1.38946e-10	-1.23543
16600020	chr10:16600020:A:G	2.98525e-06	-1.38946e-10	-0.698824
16600260	chr10:16600260:T:G	2.92363e-06	-1.38946e-10	-0.719683
16600564	chr10:16600564:TTTTA:T	2.28834e-06	-1.38946e-10	-0.964682
16600778	chr10:16600778:T:A	1.60452e-06	-1.38946e-10	-1.31968
16600788	chr10:16600788:T:G	2.20749e-06	-1.38946e-10	-1.00065
16600956	chr10:16600956:G:A	1.06379e-05	1.29646	-0.724545
16600972	chr10:16600972:C:G	2.3474e-06	-1.38946e-10	-0.939198
16601606	chr10:16601606:C:A	1.60526e-06	-1.38946e-10	-1.31922
16601816	chr10:16601816:T:C	8.30046e-05	2.55306	0.0733281
16601991	chr10:16601991:C:A	2.98509e-06	-1.38946e-10	-0.698878
16602571	chr10:16602571:A:G	2.14539e-06	-1.38946e-10	-1.02919
16602921	chr10:16602921:C:T	3.44113e-06	-1.38946e-10	-0.556709
16603017	chr10:16603017:T:C	1.39856e-06	-1.45707	-3.25898e-10
16603373	chr10:16603373:C:A	2.76397e-06	-1.38946e-10	-0.77584
16603483	chr10:16603483:T:A	2.26078e-06	-1.38946e-10	-0.976797
16603563	chr10:16603563:G:T	3.02811e-06	-1.38946e-10	-0.684569
16603587	chr10:16603587:C:A	2.87411e-06	-1.38946e-10	-0.736765
16603913	chr10:16603913:T:C	2.65931e-05	1.56438	-0.07624
16604435	chr10:16604435:G:A	1.73073e-06	-1.38946e-10	-1.24397
16604657	chr10:16604657:T:C	1.61016e-06	-1.38946e-10	-1.31617
16604847	chr10:16604847:G:A	2.41689e-06	-0.545217	-0.364808
16605001	chr10:16605001:G:A	4.32884e-07	-1.60952	-1.02027
16605024	chr10:16605024:G:A	4.81139e-06	-1.38946e-10	-0.221523
16605092	chr10:16605092:G:C	4.8211e-07	-1.63966	-0.882431
16605170	chr10:16605170:G:A	9.99624e-06	1.30691	-0.797208
16605185	chr10:16605185:G:A	2.83143e-05	1.95362	-0.402757
16605228	chr10:16605228:C:T	1.61478e-06	-1.38946e-10	-1.31331
16605363	chr10:16605363:T:C	1.91134e-06	-1.38946e-10	-1.1447
16606285	chr10:16606285:A:G	1.60757e-06	-1.38946e-10	-1.31778
16606389	chr10:16606389:T:C	1.60436e-06	-1.38946e-10	-1.31979
16606551	chr10:16606551:G:A	6.12576e-06	-1.38946e-10	0.0199944
16606853	chr10:16606853:C:T	1.79721e-06	-1.38946e-10	-1.20627
16607610	chr10:16607610:A:T	3.46769e-06	-1.38946e-10	-0.549019
16607619	chr10:16607619:A:C	2.96308e-06	-1.38946e-10	-0.706278
16607680	chr10:16607680:G:A	5.95725e-06	-1.66919	1.66129
16608230	chr10:16608230:A:G	4.90529e-06	-1.38946e-10	-0.202194
16608414	chr10:16608414:GCTACCTA:G	6.7621e-07	-1.35233	-0.831435
16608629	chr10:16608629:T:C	2.05702e-06	-1.38946e-10	-1.07125
16608661	chr10:16608661:T:C	2.01739e-05	1.89874	-0.686858
16608844	chr10:16608844:T:C	6.33191e-06	-1.38946e-10	0.0530935
16608892	chr10:16608892:G:A	2.12904e-06	-1.38946e-10	-1.03684
16609036	chr10:16609036:T:C	1.62652e-06	-1.38946e-10	-1.30607
16609048	chr10:16609048:A:AT	5.87658e-06	-1.38946e-10	-0.0215334
16609227	chr10:16609227:C:G	2.98003e-06	-1.38946e-10	-0.700576
16609301	chr10:16609301:G:A	3.31117e-06	-1.38946e-10	-0.595207
16609566	chr10:16609566:C:T	2.37187e-06	-1.38946e-10	-0.928829
16609693	chr10:16609693:T:C	2.47552e-06	-1.38946e-10	-0.886059
16609748	chr10:16609748:C:T	9.13406e-06	-1.38946e-10	0.419502
16610208	chr10:16610208:TG:T	2.21271e-06	-1.38946e-10	-0.998288
16610385	chr10:16610385:A:G	2.67936e-06	-1.38946e-10	-0.806929
16610535	chr10:16610535:A:C	3.31347e-06	-1.38946e-10	-0.594511
16610591	chr10:16610591:G:A	1.18865e-06	-1.17517	-0.444518
16610706	chr10:16610706:A:G	3.02302e-06	-1.38946e-10	-0.686253
16610718	chr10:16610718:T:C	6.96658e-06	-1.66725	1.81586
16611479	chr10:16611479:C:T	1.94953e-06	-1.38946e-10	-1.12492
16611880	chr10:16611880:G:A	1.70292e-06	-1.25344	-0.00672818
16612428	chr10:16612428:C:T	4.96611e-06	-1.6711	1.48123
16612457	chr10:16612457:G:C	2.16588e-06	-1.38946e-10	-1.01968
16612509	chr10:16612509:T:G	1.63142e-06	-1.38946e-10	-1.30306
16612767	chr10:16612767:G:A	3.64609e-06	-1.38946e-10	-0.498853
16613097	chr10:16613097:A:G	5.52743e-06	-1.38946e-10	-0.0827847
16613217	chr10:16613217:A:T	2.34721e-06	-1.38946e-10	-0.939279
16614088	chr10:16614088:C:T	7.43856e-06	-1.38946e-10	0.214169
16614338	chr10:16614338:G:T	4.19881e-06	-1.67219	1.31449
16614511	chr10:16614511:A:G	2.54573e-06	-1.38946e-10	-0.858092
16614630	chr10:16614630:A:G	4.48458e-06	-1.38946e-10	-0.291864
16614970	chr10:16614970:G:A	1.13986e-06	-1.6616	-3.25898e-10
16615302	chr10:16615302:G:A	2.912e-05	-1.38946e-10	1.57892
16615494	chr10:16615494:G:A	8.30173e-06	-1.38946e-10	0.323955
16616092	chr10:16616092:T:C	3.10427e-06	-1.38946e-10	-0.659731
16616098	chr10:16616098:A:T	2.3367e-06	-1.38946e-10	-0.943769
16616581	chr10:16616581:A:G	1.60589e-06	-1.38946e-10	-1.31883
16616864	chr10:16616864:T:C	2.14953e-06	-1.38946e-10	-1.02726
16616916	chr10:16616916:T:C	1.61811e-06	-1.38946e-10	-1.31125
16618088	chr10:16618088:CA:C	2.13522e-06	-1.38946e-10	-1.03394
16618360	chr10:16618360:A:T	2.16732e-06	-1.38946e-10	-1.01902
16618909	chr10:16618909:G:C	2.09247e-06	-1.67264	0.618482
16618982	chr10:16618982:T:C	3.3849e-06	-1.38946e-10	-0.573184
16619008	chr10:16619008:C:T	2.0705e-06	-1.38946e-10	-1.06472
16619447	chr10:16619447:C:T	1.89963e-06	-1.38946e-10	-1.15085
16619516	chr10:16619516:A:G	2.06713e-06	-1.38946e-10	-1.06635
16619587	chr10:16619587:T:G	3.47959e-06	-1.38946e-10	-0.545594
16619610	chr10:16619610:C:G	1.89963e-06	-1.38946e-10	-1.15085
16619893	chr10:16619893:G:A	1.86875e-06	-1.38946e-10	-1.16724
16620031	chr10:16620031:C:T	3.06593e-05	-1.38946e-10	1.63043
16620090	chr10:16620090:T:C	1.22009e-05	1.39038	-0.681375
16620163	chr10:16620163:G:C	3.10704e-06	-1.38946e-10	-0.658838
16620605	chr10:16620605:G:T	1.89717e-06	-1.38946e-10	-1.15214
16620793	chr10:16620793:T:C	5.25929e-06	-1.60342	1.47091
16621383	chr10:16621383:T:C	1.65093e-06	-1.38946e-10	-1.29117
16621436	chr10:16621436:T:A	1.32149e-06	-1.51375	-3.25898e-10
16621539	chr10:16621539:C:T	3.37817e-06	-1.38946e-10	-0.575175
16621647	chr10:16621647:A:G	5.88997e-06	-1.38946e-10	-0.0192574
16621837	chr10:16621837:C:T	4.98531e-07	-1.55856	-0.930035
16622249	chr10:16622249:G:A	1.78699e-06	-1.38946e-10	-1.21198
16622476	chr10:16622476:T:C	5.08149e-07	-1.51261	-0.956879
16622678	chr10:16622678:G:A	3.36142e-06	-1.38946e-10	-0.580145
16622821	chr10:16622821:G:C	5.53127e-07	-1.43365	-0.951029
16623159	chr10:16623159:A:C	1.26129e-06	-1.56037	-3.25898e-10
16623203	chr10:16623203:T:C	2.5479e-06	-1.38946e-10	-0.85724
16623222	chr10:16623222:T:C	1.67206e-06	-1.38946e-10	-1.27845
16623707	chr10:16623707:C:T	3.52853e-06	-1.38946e-10	-0.531626
16624022	chr10:16624022:G:C	2.028e-06	-1.38946e-10	-1.08546
16624132	chr10:16624132:T:C	2.02889e-06	-1.38946e-10	-1.08502
16624429	chr10:16624429:A:C	4.15433e-06	0.8374	-1.20576
16624501	chr10:16624501:T:C	1.32784e-06	-1.46594	-0.0430209
16624536	chr10:16624536:T:TA	7.97898e-06	-1.38946e-10	0.284302
16624648	chr10:16624648:T:G	3.12186e-06	-1.38946e-10	-0.654078
16624922	chr10:16624922:T:C	2.4425e-05	-1.38946e-10	1.4031
16625145	chr10:16625145:C:T	2.03619e-06	-1.38946e-10	-1.08143
16625233	chr10:16625233:T:C	2.32639e-06	-1.522	0.573809
16625461	chr10:16625461:G:A	1.61752e-06	-1.38946e-10	-1.31161
16625900	chr10:16625900:T:A	2.51902e-05	-1.38946e-10	1.43395
16626652	chr10:16626652:C:T	2.72148e-06	-1.38946e-10	-0.791332
16627095	chr10:16627095:A:T	2.01064e-06	-1.38946e-10	-1.09406
16627227	chr10:16627227:T:C	5.84648e-06	-1.38946e-10	-0.026669
16627350	chr10:16627350:G:A	2.2964e-05	-1.38946e-10	1.34142
16627400	chr10:16627400:T:C	2.09621e-06	-1.38946e-10	-1.05238
16627478	chr10:16627478:G:C	9.71145e-07	-1.27747	-0.54432
16628039	chr10:16628039:C:T	1.7253e-06	-1.38946e-10	-1.24711
16628059	chr10:16628059:T:G	3.02887e-06	-1.38946e-10	-0.684319
16628108	chr10:16628108:A:G	1.27167e-06	-1.40545	-0.14672
16628403	chr10:16628403:T:G	3.71763e-06	-1.38946e-10	-0.479422
16628492	chr10:16628492:TGA:T	3.04332e-07	-1.67288	-1.30927
16628681	chr10:16628681:G:A	1.75887e-06	-1.38946e-10	-1.22784
16628732	chr10:16628732:T:C	1.84034e-06	-1.38946e-10	-1.18256
16628859	chr10:16628859:G:C	4.11838e-06	-1.38946e-10	-0.377049
16629031	chr10:16629031:C:T	2.04233e-06	-1.38946e-10	-1.07842
16629200	chr10:16629200:T:C	0.00018986	-1.26677	4.72055
16629280	chr10:16629280:TATCAG:T	1.81617e-06	-1.38946e-10	-1.19578
16629298	chr10:16629298:C:T	1.71267e-06	-1.38946e-10	-1.25446
16629338	chr10:16629338:C:T	1.82473e-06	-1.38946e-10	-1.19108
16629913	chr10:16629913:A:T	1.93454e-05	-1.38946e-10	1.16995
16630657	chr10:16630657:C:T	1.92167e-06	-1.38946e-10	-1.13931
16631107	chr10:16631107:A:C	1.67653e-06	-1.27578	-3.25898e-10
16631216	chr10:16631216:C:G	5.39077e-06	-1.38946e-10	-0.107821
16631254	chr10:16631254:G:A	1.0438e-05	0.977606	-0.424658
16631397	chr10:16631397:G:C	1.76558e-06	-1.38946e-10	-1.22403
16632051	chr10:16632051:C:T	1.65442e-06	-1.38946e-10	-1.28906
16633169	chr10:16633169:C:T	1.76258e-06	-1.22573	-3.25898e-10
16633288	chr10:16633288:G:C	5.39216e-06	-1.38946e-10	-0.107563
16633394	chr10:16633394:T:C	5.37089e-06	-1.38946e-10	-0.111515
16633506	chr10:16633506:T:C	1.61336e-06	-1.38946e-10	-1.31419
16633658	chr10:16633658:A:G	1.90577e-06	-1.38946e-10	-1.14762
16633921	chr10:16633921:C:T	9.15325e-06	0.51712	-0.0955192
16634251	chr10:16634251:T:C	5.49034e-06	-1.38946e-10	-0.0895186
16634552	chr10:16634552:T:C	2.15776e-05	-1.64489	2.92403
16634657	chr10:16634657:CAG:C	1.96354e-06	-1.38946e-10	-1.11776
16634676	chr10:16634676:A:T	1.61036e-06	-1.38946e-10	-1.31605
16634856	chr10:16634856:T:C	7.68395e-06	-1.38946e-10	0.246625
16634927	chr10:16634927:A:G	1.60992e-06	-1.38946e-10	-1.31633
16635599	chr10:16635599:T:C	1.92289e-06	-1.3557	0.217018
16635892	chr10:16635892:T:A	1.60724e-06	-1.38946e-10	-1.31799
16635977	chr10:16635977:T:C	4.66879e-07	-1.63544	-0.918759
16636675	chr10:16636675:T:G	2.0301e-06	-1.38946e-10	-1.08443
16636987	chr10:16636987:C:T	1.80081e-06	-1.38946e-10	-1.20427
16637090	chr10:16637090:A:G	4.01451e-06	-1.38946e-10	-0.402592
16637369	chr10:16637369:C:T	2.32575e-06	-1.38946e-10	-0.948464
16637447	chr10:16637447:T:C	2.06607e-06	-1.38946e-10	-1.06686
16637506	chr10:16637506:G:A	2.40715e-06	-1.38946e-10	-0.914066
16637520	chr10:16637520:C:T	2.13046e-06	-1.38946e-10	-1.03617
16637864	chr10:16637864:G:C	5.41676e-05	-1.38946e-10	2.19958
16637887	chr10:16637887:A:T	1.60561e-06	-1.38946e-10	-1.319
16637984	chr10:16637984:A:C	1.84273e-06	-1.38946e-10	-1.18126
16637986	chr10:16637986:C:A	1.61197e-06	-1.38946e-10	-1.31505
16638027	chr10:16638027:C:T	1.67493e-06	-1.38946e-10	-1.27674
16638241	chr10:16638241:AC:A	1.1688e-06	-1.63653	-3.25898e-10
16638461	chr10:16638461:G:A	1.83718e-06	-1.38946e-10	-1.18428
16638770	chr10:16638770:G:A	3.57629e-06	0.310541	-0.828722
16638781	chr10:16638781:G:A	2.47576e-06	-1.38946e-10	-0.885963
16639075	chr10:16639075:C:T	3.10016e-07	-1.64724	-1.31639
16639487	chr10:16639487:T:C	1.82108e-06	-1.53064	0.337559
16639522	chr10:16639522:C:A	9.54101e-07	-1.48851	-0.350986
16639525	chr10:16639525:A:G	1.6842e-06	-1.38946e-10	-1.27122
16640263	chr10:16640263:A:G	2.2248e-06	-1.45194	0.459101
16640273	chr10:16640273:T:C	2.22136e-06	-1.38946e-10	-0.994387
16640623	chr10:16640623:C:T	1.81069e-06	-1.38946e-10	-1.1988
16640905	chr10:16640905:G:A	4.65129e-07	-1.48659	-1.07135
16641093	chr10:16641093:T:A	6.80078e-07	-1.03284	-1.14522
16641372	chr10:16641372:G:C	4.18472e-07	-1.42444	-1.23921
16641432	chr10:16641432:C:T	3.13891e-06	-1.38946e-10	-0.648633
16641595	chr10:16641595:C:T	3.15976e-07	-1.65241	-1.29218
16641790	chr10:16641790:A:G	3.28849e-07	-1.63121	-1.27346
16641899	chr10:16641899:G:A	3.2732e-07	-1.62772	-1.28161
16642204	chr10:16642204:G:GA	1.847e-06	-1.38946e-10	-1.17895
16642329	chr10:16642329:T:C	3.8749e-06	-1.38946e-10	-0.43799
16642509	chr10:16642509:T:G	2.64905e-06	-1.38946e-10	-0.818307
16642861	chr10:16642861:A:G	3.08625e-07	-1.66453	-1.3036
16643231	chr10:16643231:G:A	3.15512e-07	-1.63092	-1.31515
16643273	chr10:16643273:T:C	3.14176e-07	-1.645	-1.30531
16643474	chr10:16643474:A:G	1.9578e-06	-1.38946e-10	-1.12069
16643511	chr10:16643511:A:G	3.16437e-07	-1.66049	-1.28265
16643807	chr10:16643807:G:A	3.1638e-07	-1.63221	-1.31111
16643820	chr10:16643820:G:A	3.15877e-07	-1.64092	-1.30399
16643903	chr10:16643903:A:T	1.26512e-06	-1.55734	-3.25898e-10
16643958	chr10:16643958:G:A	2.13762e-06	-1.38946e-10	-1.03281
16644141	chr10:16644141:T:C	3.24288e-07	-1.60457	-1.31406
16644172	chr10:16644172:A:G	6.65626e-07	-0.956319	-1.24322
16644405	chr10:16644405:G:A	3.87448e-06	-1.38946e-10	-0.438096
16644486	chr10:16644486:G:A	1.63186e-05	-1.38946e-10	0.999796
16644638	chr10:16644638:T:G	4.45278e-06	-0.668305	0.369325
16644653	chr10:16644653:A:G	1.88351e-06	-1.38946e-10	-1.15937
16644799	chr10:16644799:G:A	1.6672e-06	-1.38946e-10	-1.28137
16644946	chr10:16644946:A:G	1.68232e-06	-1.38946e-10	-1.27234
16644968	chr10:16644968:G:T	1.44719e-05	-1.38946e-10	0.879699
16645173	chr10:16645173:T:C	1.68001e-06	-1.38946e-10	-1.27371
16645175	chr10:16645175:G:A	8.71823e-07	-1.44432	-0.485357
16645240	chr10:16645240:A:G	2.77754e-06	-1.38946e-10	-0.770944
16645245	chr10:16645245:A:G	3.58249e-07	-1.56576	-1.25327
16645738	chr10:16645738:C:T	1.75369e-06	-1.38946e-10	-1.23079
16645751	chr10:16645751:A:G	1.84615e-06	-1.38946e-10	-1.17941
16645755	chr10:16645755:C:T	1.3717e-06	-1.47646	-3.25898e-10
16645763	chr10:16645763:C:T	1.80088e-06	-1.38946e-10	-1.20423
16645764	chr10:16645764:G:A	1.81885e-06	-1.38946e-10	-1.1943
16645786	chr10:16645786:G:A	2.06568e-06	-1.38946e-10	-1.06705
16646238	chr10:16646238:C:T	1.80635e-06	-1.38946e-10	-1.2012
16646644	chr10:16646644:A:G	2.02864e-06	-1.08514	-3.25898e-10
16647100	chr10:16647100:C:T	4.57244e-06	-0.272462	-3.25898e-10
16647199	chr10:16647199:C:T	2.70005e-06	-1.38946e-10	-0.799238
16647223	chr10:16647223:C:T	4.46593e-05	-1.38946e-10	2.00655
16647251	chr10:16647251:T:C	4.38113e-07	-1.49101	-1.12678
16647355	chr10:16647355:G:A	4.38984e-06	-1.38946e-10	-0.313215
16647401	chr10:16647401:C:T	8.39601e-07	-1.43955	-0.52779
16647670	chr10:16647670:G:A	1.63364e-06	-1.38946e-10	-1.3017
16647836	chr10:16647836:A:G	1.68194e-06	-1.38946e-10	-1.27256
16648115	chr10:16648115:AT:A	5.41059e-06	-1.38946e-10	-0.104151
16648198	chr10:16648198:T:C	3.78402e-07	-1.59868	-1.16563
16648262	chr10:16648262:A:G	9.44355e-07	-1.45313	-0.396635
16648482	chr10:16648482:C:T	1.87008e-06	-1.38946e-10	-1.16652
16649144	chr10:16649144:A:G	2.00328e-06	-1.38946e-10	-1.09772
16649203	chr10:16649203:T:C	1.69903e-06	-1.38946e-10	-1.26245
16649472	chr10:16649472:A:G	2.73751e-06	-1.38946e-10	-0.78546
16649691	chr10:16649691:T:A	2.08215e-06	-1.38946e-10	-1.05911
16649693	chr10:16649693:TA:T	1.65572e-06	-1.38946e-10	-1.28828
16649704	chr10:16649704:C:T	4.35994e-07	-1.34612	-1.27652
16649946	chr10:16649946:G:C	2.03089e-06	-1.38946e-10	-1.08404
16650025	chr10:16650025:T:C	1.79758e-06	-1.38946e-10	-1.20607
16650079	chr10:16650079:A:ATAAT	3.15554e-07	-1.62627	-1.31966
16650681	chr10:16650681:G:A	1.74029e-06	-1.23846	-3.25898e-10
16651055	chr10:16651055:A:G	1.14386e-06	-1.6581	-3.25898e-10
16651309	chr10:16651309:T:A	3.36454e-07	-1.56652	-1.31528
16651594	chr10:16651594:C:T	1.26642e-05	-1.38946e-10	0.746272
16651786	chr10:16651786:T:A	1.94234e-06	-1.38946e-10	-1.12862
16651847	chr10:16651847:T:C	5.44745e-07	-1.54409	-0.855858
16652501	chr10:16652501:C:G	2.26505e-06	0.16622	-1.14113
16652771	chr10:16652771:C:T	1.81312e-06	-1.38946e-10	-1.19746
16652947	chr10:16652947:G:A	3.60341e-07	-1.49463	-1.31858
16653009	chr10:16653009:T:C	4.21913e-07	-1.33646	-1.31901
16654085	chr10:16654085:C:T	4.07179e-06	-1.38946e-10	-0.388425
16654159	chr10:16654159:C:T	1.68648e-06	-1.38946e-10	-1.26986
16654254	chr10:16654254:C:T	1.85635e-06	-1.38946e-10	-1.17389
16654527	chr10:16654527:G:T	2.14469e-06	-1.38946e-10	-1.02951
16654585	chr10:16654585:G:A	1.15127e-06	-1.65164	-3.25898e-10
16654641	chr10:16654641:C:T	1.72427e-06	-1.38946e-10	-1.2477
16655630	chr10:16655630:T:C	1.84713e-06	-1.17888	-3.25898e-10
16655757	chr10:16655757:G:A	1.65214e-06	-1.38946e-10	-1.29044
16655830	chr10:16655830:C:T	6.21702e-06	0.0347816	-3.25898e-10
16656005	chr10:16656005:AAT:A	3.57382e-07	-1.56322	-1.25824
16656537	chr10:16656537:T:C	4.14319e-06	-1.38946e-10	-0.371042
16656904	chr10:16656904:A:G	1.79496e-06	-1.38946e-10	-1.20752
16656926	chr10:16656926:T:C	6.36289e-07	-1.31863	-0.925981
16657051	chr10:16657051:G:C	1.9416e-06	-1.38946e-10	-1.12899
16657219	chr10:16657219:T:TCA	1.60444e-06	-1.38946e-10	-1.31974
16657483	chr10:16657483:T:A	1.73699e-06	-1.38946e-10	-1.24036
16657652	chr10:16657652:C:T	2.1911e-06	-1.0081	-3.25898e-10
16657674	chr10:16657674:C:CT	4.29921e-07	-1.44055	-1.19611
16657690	chr10:16657690:G:A	3.90056e-07	-1.66804	-1.06593
16657873	chr10:16657873:C:T	3.15698e-07	-1.65962	-1.28586
16657927	chr10:16657927:T:G	2.34352e-06	-1.54971	0.608857
16658037	chr10:16658037:A:G	3.34559e-06	-1.38946e-10	-0.584865
16658059	chr10:16658059:G:A	4.25563e-07	-1.48562	-1.16123
16658119	chr10:16658119:A:C	2.43745e-06	-1.38946e-10	-0.901556
16658171	chr10:16658171:T:C	3.51543e-07	-1.67347	-1.16446
16658582	chr10:16658582:A:G	5.99465e-07	-0.986857	-1.31737
16658584	chr10:16658584:C:T	1.98909e-06	-1.38946e-10	-1.10483
16658666	chr10:16658666:G:A	5.17593e-07	-1.28885	-1.16222
16659058	chr10:16659058:C:G	2.47975e-06	-1.38946e-10	-0.884352
16659133	chr10:16659133:G:T	2.48589e-06	-1.38946e-10	-0.881877
16659407	chr10:16659407:G:C	3.77885e-07	-1.66677	-1.0989
16659617	chr10:16659617:C:T	1.58359e-05	-1.54352	2.51329
16659639	chr10:16659639:C:T	2.66962e-06	-1.38946e-10	-0.810573
16659802	chr10:16659802:T:C	7.44276e-07	-1.66567	-0.42218
16660584	chr10:16660584:G:A	1.71562e-06	-1.38946e-10	-1.25273
16660939	chr10:16660939:T:C	4.56717e-06	-1.38946e-10	-0.273615
16661010	chr10:16661010:C:A	2.82284e-06	-1.38946e-10	-0.754766
16661452	chr10:16661452:G:T	5.42625e-06	-1.38946e-10	-0.101261
16662315	chr10:16662315:G:A	4.22896e-07	-1.66969	-0.98345
16662521	chr10:16662521:A:G	3.97385e-07	-1.41141	-1.30395
16662819	chr10:16662819:A:C	2.1504e-06	-1.02685	-3.25898e-10
16663226	chr10:16663226:C:G	1.99205e-06	-1.38946e-10	-1.10335
16663278	chr10:16663278:T:C	4.45054e-07	-1.44605	-1.15602
16663634	chr10:16663634:C:T	1.17695e-06	-1.62958	-3.25898e-10
16663698	chr10:16663698:G:A	1.77605e-06	-1.38946e-10	-1.21812
16663716	chr10:16663716:A:G	1.69069e-06	-1.38946e-10	-1.26737
16663883	chr10:16663883:T:A	2.2313e-06	-1.38946e-10	-0.989922
16664084	chr10:16664084:T:C	3.59417e-06	-1.38946e-10	-0.513196
16664163	chr10:16664163:A:G	5.57342e-06	-0.0744998	-3.25898e-10
16664201	chr10:16664201:T:C	2.68342e-06	-1.38946e-10	-0.805417
16664275	chr10:16664275:C:T	5.87922e-06	-0.0210837	-3.25898e-10
16664311	chr10:16664311:G:A	6.20699e-07	-1.29498	-0.974438
16664442	chr10:16664442:A:G	6.28517e-06	0.0456849	-3.25898e-10
16664593	chr10:16664593:CCAGATGGGTGATCCTG:C	1.82851e-06	-1.38946e-10	-1.18901
16664720	chr10:16664720:T:C	2.3742e-06	-1.38946e-10	-0.927849
16664767	chr10:16664767:G:T	3.27181e-06	-0.607166	-3.25898e-10
16664810	chr10:16664810:C:A	2.29186e-06	-0.963145	-3.25898e-10
16664950	chr10:16664950:TTC:T	4.59201e-06	-1.38946e-10	-0.26819
16665088	chr10:16665088:C:T	4.35505e-07	-1.36607	-1.25768
16665299	chr10:16665299:C:A	4.51833e-07	-1.40059	-1.18636
16665462	chr10:16665462:A:G	2.2583e-06	-1.38946e-10	-0.977894
16665580	chr10:16665580:T:G	1.40006e-06	-0.151083	-1.30491
16665634	chr10:16665634:T:A	1.14317e-06	-1.30615	-0.352552
16666316	chr10:16666316:G:A	4.7846e-06	-0.227106	-3.25898e-10
16666369	chr10:16666369:C:A	2.13488e-06	-1.0341	-3.25898e-10
16666623	chr10:16666623:A:T	3.37231e-06	-1.38946e-10	-0.576909
16666766	chr10:16666766:T:C	3.57529e-06	0.194533	-0.712994
16667110	chr10:16667110:T:C	2.45549e-06	-1.38946e-10	-0.894182
16667193	chr10:16667193:T:C	3.11351e-06	0.110669	-0.767428
16667680	chr10:16667680:G:A	5.10495e-07	-1.62301	-0.841869
16667912	chr10:16667912:G:C	2.89836e-06	-1.38946e-10	-0.728364
16667969	chr10:16667969:T:C	4.70555e-07	-1.23277	-1.31358
16668012	chr10:16668012:A:G	1.21501e-06	-1.59776	-3.25898e-10
16668227	chr10:16668227:G:C	1.60825e-06	-1.38946e-10	-1.31736
16668280	chr10:16668280:A:G	3.58832e-07	-1.56247	-1.25494
16668327	chr10:16668327:A:G	1.64619e-06	-1.38946e-10	-1.29405
16668368	chr10:16668368:T:C	1.61339e-06	-1.38946e-10	-1.31417
16668611	chr10:16668611:C:T	1.49005e-06	-1.3937	-3.25898e-10
16668626	chr10:16668626:G:A	3.7123e-06	-0.480857	-3.25898e-10
16668829	chr10:16668829:T:C	1.73802e-06	-1.38946e-10	-1.23976
16668906	chr10:16668906:T:C	2.02167e-06	-1.38946e-10	-1.08859
16668968	chr10:16668968:CAT:C	1.73995e-06	-1.38946e-10	-1.23865
16669013	chr10:16669013:T:C	5.76111e-07	-1.03143	-1.31253
16669422	chr10:16669422:C:T	1.99354e-06	-1.38946e-10	-1.1026
16669527	chr10:16669527:C:A	1.61972e-06	-1.38946e-10	-1.31026
16669593	chr10:16669593:T:C	1.61714e-06	-1.38946e-10	-1.31185
16669914	chr10:16669914:G:C	7.91408e-07	-0.781314	-1.24514
16670127	chr10:16670127:T:C	5.91581e-06	0.424681	-0.43956
16670288	chr10:16670288:G:T	7.67496e-07	-0.867966	-1.18916
16670380	chr10:16670380:C:T	1.77044e-06	-1.38946e-10	-1.22128
16670472	chr10:16670472:T:C	3.31901e-07	-1.67058	-1.22484
16670611	chr10:16670611:G:A	6.6078e-07	-1.37865	-0.828194
16670669	chr10:16670669:C:T	1.02909e-06	-1.3606	-0.403237
16670922	chr10:16670922:G:A	2.70041e-06	-1.38946e-10	-0.799105
16670949	chr10:16670949:A:T	7.10392e-07	-0.817277	-1.31717
16671006	chr10:16671006:T:A	1.61994e-06	-1.38946e-10	-1.31012
16671084	chr10:16671084:C:T	1.61585e-06	-1.38946e-10	-1.31265
16671135	chr10:16671135:C:T	1.61391e-06	-1.38946e-10	-1.31385
16671527	chr10:16671527:T:C	1.63774e-06	-1.38946e-10	-1.29919
16671689	chr10:16671689:G:A	6.44893e-07	-0.9427	-1.28848
16671759	chr10:16671759:G:A	1.62633e-06	-1.38946e-10	-1.30618
16671774	chr10:16671774:T:C	6.3238e-07	-1.13101	-1.11976
16671838	chr10:16671838:G:A	1.70169e-06	-1.38946e-10	-1.26089
16672356	chr10:16672356:C:T	3.80343e-07	-1.67288	-1.08631
16672467	chr10:16672467:C:T	3.55446e-07	-1.64907	-1.17782
16672730	chr10:16672730:G:C	3.42272e-06	-1.38946e-10	-0.562073
16673040	chr10:16673040:T:C	7.36162e-07	-1.52231	-0.576508
16673164	chr10:16673164:C:T	1.89511e-06	-1.38946e-10	-1.15323
16673240	chr10:16673240:T:TACTC	7.82609e-07	-0.774197	-1.26343
16673603	chr10:16673603:G:C	2.93148e-06	-0.717002	-3.25898e-10
16673658	chr10:16673658:C:A	1.62491e-06	-1.38946e-10	-1.30706
16673725	chr10:16673725:G:T	1.60565e-06	-1.38946e-10	-1.31898
16673763	chr10:16673763:A:G	1.56098e-06	-0.55804	-0.789158
16673786	chr10:16673786:C:T	6.97127e-06	0.947999	-0.79871
16673826	chr10:16673826:A:C	1.2354e-05	-1.38946e-10	0.721472
16674025	chr10:16674025:A:G	7.30131e-07	-1.29527	-0.811766
16674147	chr10:16674147:T:C	2.14852e-06	-1.02773	-3.25898e-10
16674550	chr10:16674550:C:G	1.68614e-06	-1.38946e-10	-1.27006
16674624	chr10:16674624:T:G	1.57359e-06	-0.233316	-1.10583
16674630	chr10:16674630:G:A	1.60423e-06	-1.38946e-10	-1.31987
16674633	chr10:16674633:G:A	5.13811e-07	-1.51094	-0.947472
16674656	chr10:16674656:C:T	2.10063e-06	-1.38946e-10	-1.05027
16674674	chr10:16674674:C:T	4.3309e-07	-1.37901	-1.25031
16674701	chr10:16674701:A:C	1.12854e-06	-1.67158	-3.25898e-10
16674750	chr10:16674750:T:C	1.96832e-06	-1.38946e-10	-1.11533
16674820	chr10:16674820:C:G	2.26544e-06	0.26865	-1.24339
16674853	chr10:16674853:C:T	5.87223e-07	-1.19801	-1.12685
16674874	chr10:16674874:A:T	3.43097e-07	-1.57183	-1.29042
16675075	chr10:16675075:T:C	2.39661e-06	-1.38946e-10	-0.918454
16675476	chr10:16675476:G:A	4.76196e-07	-1.6062	-0.928233
16675754	chr10:16675754:T:C	1.72868e-06	-1.38946e-10	-1.24515
16675838	chr10:16675838:C:A	1.60423e-06	-1.38946e-10	-1.31987
16675839	chr10:16675839:C:T	1.60423e-06	-1.38946e-10	-1.31986
16675920	chr10:16675920:G:A	2.42687e-06	-1.38946e-10	-0.905907
16676181	chr10:16676181:C:G	3.03218e-07	-1.66637	-1.31944
16676236	chr10:16676236:C:T	3.02814e-06	-1.5114	0.826837
16676344	chr10:16676344:T:C	3.17923e-07	-1.65795	-1.28051
16676385	chr10:16676385:A:C	1.61013e-06	-1.38946e-10	-1.31619
16676460	chr10:16676460:A:G	1.60923e-06	-1.38946e-10	-1.31675
16676555	chr10:16676555:C:T	1.60972e-06	-1.38946e-10	-1.31645
16676608	chr10:16676608:T:C	3.07635e-07	-1.67301	-1.29834
16677089	chr10:16677089:A:G	3.69832e-07	-1.67102	-1.11619
16677417	chr10:16677417:A:ACTAAT	2.10386e-06	-1.38946e-10	-1.04874
16678049	chr10:16678049:T:C	2.4052e-06	-1.38946e-10	-0.914876
16678185	chr10:16678185:G:A	1.8905e-06	-1.38946e-10	-1.15567
16678557	chr10:16678557:T:C	1.74801e-06	-1.38946e-10	-1.23403
16678743	chr10:16678743:G:C	1.64204e-06	-1.38946e-10	-1.29657
16679028	chr10:16679028:T:C	1.95642e-06	-1.38946e-10	-1.12139
16679067	chr10:16679067:T:A	1.81856e-06	-1.63674	0.442273
16679381	chr10:16679381:A:G	6.4193e-07	-1.62028	-0.615505
16679477	chr10:16679477:A:G	1.16317e-06	-1.64136	-3.25898e-10
16679564	chr10:16679564:C:G	3.14842e-07	-1.6735	-1.2747
16680017	chr10:16680017:G:A	1.62211e-06	-1.38946e-10	-1.30878
16680348	chr10:16680348:A:C	3.14221e-07	-1.63625	-1.31392
16680667	chr10:16680667:T:C	3.07436e-07	-1.66121	-1.31079
16680801	chr10:16680801:G:C	1.92335e-06	-1.38946e-10	-1.13844
16681175	chr10:16681175:G:A	2.06698e-06	-1.38946e-10	-1.06642
16681424	chr10:16681424:AG:A	3.50554e-06	-1.38946e-10	-0.538164
16681972	chr10:16681972:C:T	6.76415e-07	-1.55262	-0.63084
16682966	chr10:16682966:T:C	1.40828e-06	-1.48699	0.0368525
16683452	chr10:16683452:T:C	8.33282e-06	0.327694	-3.25898e-10
16683555	chr10:16683555:T:C	1.68523e-06	-1.38946e-10	-1.2706
16683725	chr10:16683725:A:G	5.51436e-07	-1.06788	-1.31986
16683787	chr10:16683787:T:C	3.39556e-06	-1.38946e-10	-0.570041
16683888	chr10:16683888:T:C	6.99987e-07	-1.42461	-0.724588
16683938	chr10:16683938:G:A	1.84986e-06	-1.38946e-10	-1.1774
16684031	chr10:16684031:T:C	5.99074e-07	-1.15452	-1.15036
16684174	chr10:16684174:C:T	4.71454e-07	-1.35295	-1.1915
16684346	chr10:16684346:A:T	5.46247e-07	-1.07735	-1.31984
16684493	chr10:16684493:G:A	2.0062e-06	-1.38946e-10	-1.09626
16684549	chr10:16684549:A:G	4.88915e-07	-1.32842	-1.17966
16684629	chr10:16684629:T:A	3.43716e-06	-1.38946e-10	-0.557862
16684639	chr10:16684639:C:A	1.63002e-06	-1.38946e-10	-1.30392
16684739	chr10:16684739:C:G	5.5577e-06	-1.38946e-10	-0.0773246
16684764	chr10:16684764:G:A	1.79767e-06	-1.38946e-10	-1.20602
16684889	chr10:16684889:C:T	9.91557e-06	-1.38946e-10	0.501598
16685040	chr10:16685040:G:A	1.61625e-06	-1.38946e-10	-1.3124
16685603	chr10:16685603:G:C	4.01594e-06	-1.38946e-10	-0.402237
16685707	chr10:16685707:T:C	3.87142e-07	-1.44254	-1.29894
16685785	chr10:16685785:C:T	4.49003e-07	-1.38882	-1.20442
16685836	chr10:16685836:C:T	4.72564e-07	-1.31612	-1.22597
16685863	chr10:16685863:A:C	1.89839e-06	-1.1515	-3.25898e-10
16685866	chr10:16685866:AT:A	2.34351e-06	-1.38946e-10	-0.940857
16686443	chr10:16686443:T:C	3.23956e-07	-1.60305	-1.3166
16686454	chr10:16686454:T:C	5.09521e-07	-1.66944	-0.797351
16686620	chr10:16686620:G:A	2.10936e-06	-1.38946e-10	-1.04612
16686797	chr10:16686797:C:G	3.45652e-07	-1.66302	-1.19182
16686870	chr10:16686870:T:C	3.48262e-07	-1.55706	-1.29024
16687039	chr10:16687039:G:C	1.86522e-06	-1.38946e-10	-1.16913
16687479	chr10:16687479:A:G	1.61455e-06	-1.38946e-10	-1.31345
16687602	chr10:16687602:T:C	5.16084e-06	-1.38946e-10	-0.151409
16687907	chr10:16687907:A:G	4.48287e-07	-1.36097	-1.23386
16687956	chr10:16687956:C:G	1.20643e-06	-1.60484	-3.25898e-10
16688158	chr10:16688158:T:C	3.73618e-07	-1.67347	-1.10356
16688228	chr10:16688228:A:G	3.62696e-06	-1.38946e-10	-0.504115
16688275	chr10:16688275:T:C	6.16448e-07	-1.19505	-1.08124
16688626	chr10:16688626:T:C	7.79444e-07	-1.49886	-0.542821
16688637	chr10:16688637:A:G	9.86311e-06	-1.38946e-10	0.496293
16688938	chr10:16688938:A:C	2.71844e-06	-1.38946e-10	-0.79245
16689697	chr10:16689697:T:A	1.67413e-06	-1.38946e-10	-1.27721
16689773	chr10:16689773:A:G	6.66971e-06	-1.38946e-10	0.105069
16689800	chr10:16689800:C:T	1.88547e-06	-1.15833	-3.25898e-10
16690071	chr10:16690071:A:G	1.21051e-06	-1.60147	-3.25898e-10
16690151	chr10:16690151:A:C	4.06151e-06	-1.38946e-10	-0.390953
16690220	chr10:16690220:C:T	4.33548e-06	-1.38946e-10	-0.325676
16690649	chr10:16690649:C:A	1.15426e-06	-1.64905	-3.25898e-10
16691054	chr10:16691054:C:A	1.87658e-06	-1.38946e-10	-1.16306
16691388	chr10:16691388:T:A	1.83464e-06	-1.38946e-10	-1.18566
16691585	chr10:16691585:C:T	2.32819e-06	-1.38946e-10	-0.947419
16691970	chr10:16691970:C:G	1.62149e-06	-1.38946e-10	-1.30916
16692033	chr10:16692033:T:C	3.87285e-07	-1.54522	-1.19589
16692167	chr10:16692167:C:T	3.20621e-06	-1.38946e-10	-0.62742
16692339	chr10:16692339:A:T	6.05893e-06	-1.38946e-10	0.00902553
16692350	chr10:16692350:T:C	3.9737e-07	-1.60043	-1.11496
16692515	chr10:16692515:A:G	2.32958e-06	-1.38946e-10	-0.946822
16692576	chr10:16692576:T:A	1.15039e-06	-1.65241	-3.25898e-10
16692632	chr10:16692632:T:C	1.04023e-05	-1.38946e-10	0.549519
16692724	chr10:16692724:T:C	4.30057e-07	-1.5863	-1.05005
16692737	chr10:16692737:A:T	3.78806e-07	-1.60594	-1.1573
16692814	chr10:16692814:C:T	4.78398e-06	-0.227236	-3.25898e-10
16692980	chr10:16692980:T:G	1.62036e-06	-1.38946e-10	-1.30986
16693079	chr10:16693079:CAG:C	4.28621e-06	-1.38946e-10	-0.337106
16693199	chr10:16693199:C:T	6.67422e-06	-1.38946e-10	0.105744
16693533	chr10:16693533:T:G	1.14245e-06	-1.65933	-3.25898e-10
16693928	chr10:16693928:T:G	4.19862e-07	-1.56501	-1.09533
16693981	chr10:16693981:A:G	4.12544e-07	-1.61187	-1.06605
16694503	chr10:16694503:G:C	2.38675e-06	-1.38946e-10	-0.922578
16694540	chr10:16694540:T:C	4.09361e-06	-1.38946e-10	-0.38308
16694639	chr10:16694639:C:T	3.10209e-07	-1.64338	-1.31964
16694666	chr10:16694666:G:A	3.33057e-07	-1.57498	-1.31697
16694752	chr10:16694752:T:C	3.32547e-07	-1.64502	-1.24847
16694765	chr10:16694765:C:T	2.00189e-06	-1.09842	-3.25898e-10
16694766	chr10:16694766:G:A	3.22459e-07	-1.60474	-1.31954
16694828	chr10:16694828:C:T	1.62269e-06	-1.38946e-10	-1.30842
16695248	chr10:16695248:A:G	3.93153e-06	-1.38946e-10	-0.423479
16695290	chr10:16695290:A:C	5.72195e-07	-1.20437	-1.14641
16695490	chr10:16695490:T:C	2.05091e-06	-1.38946e-10	-1.07422
16695652	chr10:16695652:C:T	5.02872e-07	-1.61717	-0.862763
16696122	chr10:16696122:AG:A	3.28602e-06	-1.38946e-10	-0.602833
16696163	chr10:16696163:C:G	5.48347e-07	-1.55858	-0.834776
16696238	chr10:16696238:T:C	1.88605e-06	-1.38946e-10	-1.15803
16696533	chr10:16696533:C:T	6.42101e-06	-1.38946e-10	0.067067
16696677	chr10:16696677:G:A	1.66244e-06	-1.38946e-10	-1.28422
16696829	chr10:16696829:C:G	1.92127e-06	-1.38946e-10	-1.13952
16697455	chr10:16697455:C:G	4.04581e-07	-1.53302	-1.16439
16697469	chr10:16697469:A:G	4.05185e-07	-1.46846	-1.22745
16697647	chr10:16697647:G:A	4.00661e-07	-1.5776	-1.12954
16697688	chr10:16697688:T:C	5.86571e-06	-1.38946e-10	-0.023385
16697805	chr10:16697805:G:A	1.96548e-06	-1.38946e-10	-1.11677
16697814	chr10:16697814:C:G	3.3942e-07	-1.55734	-1.31568
16698248	chr10:16698248:C:T	3.14252e-06	-1.38946e-10	-0.647484
16698407	chr10:16698407:A:G	6.23487e-06	-1.38946e-10	0.0376493
16698585	chr10:16698585:T:C	2.04245e-06	-1.38946e-10	-1.07836
16698724	chr10:16698724:A:G	3.87476e-07	-1.6002	-1.14041
16698785	chr10:16698785:A:G	5.60576e-07	-1.66957	-0.701725
16699529	chr10:16699529:G:A	2.56917e-06	-1.38946e-10	-0.848926
16699658	chr10:16699658:G:T	1.60425e-06	-1.38946e-10	-1.31985
16699717	chr10:16699717:C:T	1.76018e-06	-1.38946e-10	-1.22709
16700376	chr10:16700376:A:C	1.28229e-06	-1.54386	-3.25898e-10
16700567	chr10:16700567:A:G	1.60774e-06	-1.38946e-10	-1.31768
16700655	chr10:16700655:C:T	2.6614e-06	-1.38946e-10	-0.813656
16700871	chr10:16700871:T:C	3.80713e-07	-1.56545	-1.19277
16700970	chr10:16700970:T:A	1.97145e-06	-1.38946e-10	-1.11374
16701248	chr10:16701248:T:C	2.04048e-06	-1.38946e-10	-1.07933
16701678	chr10:16701678:C:T	2.36192e-06	-1.38946e-10	-0.933034
16701681	chr10:16701681:C:A	5.76135e-06	-1.38946e-10	-0.0413359
16702125	chr10:16702125:T:C	1.48436e-06	-1.39752	-3.25898e-10
16702335	chr10:16702335:A:G	4.91784e-07	-1.22974	-1.27248
16702414	chr10:16702414:C:T	2.25456e-06	-1.38946e-10	-0.979553
16702524	chr10:16702524:G:A	6.03949e-07	-1.16811	-1.12866
16702532	chr10:16702532:G:C	5.73148e-06	-1.38946e-10	-0.0465354
16702611	chr10:16702611:T:C	3.30863e-06	-1.38946e-10	-0.595974
16702652	chr10:16702652:A:G	3.25399e-06	-1.38946e-10	-0.612626
16702750	chr10:16702750:T:C	1.19213e-06	-1.61676	-3.25898e-10
16702980	chr10:16702980:T:G	1.82722e-06	-1.38946e-10	-1.18971
16703079	chr10:16703079:C:T	2.07012e-06	-1.0649	-3.25898e-10
16703438	chr10:16703438:G:A	1.62904e-06	-1.38946e-10	-1.30452
16703656	chr10:16703656:T:C	1.60437e-06	-1.38946e-10	-1.31977
16703812	chr10:16703812:T:C	1.22919e-05	-1.38946e-10	0.716435
16703854	chr10:16703854:C:T	2.48519e-06	-1.38946e-10	-0.882161
16704095	chr10:16704095:T:C	8.39242e-07	-1.27231	-0.69545
16704794	chr10:16704794:A:T	3.1178e-07	-1.66999	-1.28797
16704959	chr10:16704959:C:T	1.8863e-06	-1.38946e-10	-1.15789
16705146	chr10:16705146:T:C	4.08712e-06	-1.38946e-10	-0.384667
16705526	chr10:16705526:G:A	2.54266e-06	-1.38946e-10	-0.859297
16705527	chr10:16705527:T:C	3.76741e-06	-1.38946e-10	-0.46612
16705748	chr10:16705748:C:T	2.48532e-06	-1.38946e-10	-0.882107
16705751	chr10:16705751:A:G	5.02703e-06	-1.38946e-10	-0.17768
16706129	chr10:16706129:A:G	3.8789e-07	-1.58525	-1.15429
16706136	chr10:16706136:A:G	4.56817e-07	-1.26743	-1.30855
16706424	chr10:16706424:C:T	1.7009e-06	-1.38946e-10	-1.26135
16706611	chr10:16706611:G:A	6.47529e-07	-1.27344	-0.953662
16706670	chr10:16706670:A:G	3.06963e-06	-1.38946e-10	-0.670951
16706794	chr10:16706794:G:C	3.79371e-07	-1.44711	-1.31464
16706879	chr10:16706879:C:CTTCT	1.852e-06	-1.38946e-10	-1.17624
16706880	chr10:16706880:A:T	2.65479e-06	-1.38946e-10	-0.816142
16706976	chr10:16706976:CTCATA:C	2.51364e-06	-1.38946e-10	-0.870775
16706988	chr10:16706988:G:A	3.51885e-07	-1.55289	-1.28407
16707151	chr10:16707151:G:A	5.43539e-07	-1.08312	-1.31904
16707287	chr10:16707287:C:T	1.8173e-06	-1.38946e-10	-1.19516
16707333	chr10:16707333:T:C	5.09514e-07	-1.29083	-1.17598
16707437	chr10:16707437:T:C	3.277e-07	-1.61078	-1.29739
16707633	chr10:16707633:A:G	1.61106e-06	-1.38946e-10	-1.31561
16707680	chr10:16707680:G:A	1.85984e-06	-1.38946e-10	-1.17202
16708232	chr10:16708232:T:C	3.82674e-07	-1.65827	-1.09481
16708379	chr10:16708379:A:G	1.88848e-06	-1.38946e-10	-1.15674
16708861	chr10:16708861:T:C	3.11518e-06	-1.38946e-10	-0.65622
16708869	chr10:16708869:ATAGT:A	1.61916e-06	-1.38946e-10	-1.3106
16709119	chr10:16709119:G:A	6.30903e-07	-0.978226	-1.27489
16709295	chr10:16709295:T:A	1.6229e-06	-1.38946e-10	-1.3083
16709588	chr10:16709588:T:C	2.21614e-06	-1.38946e-10	-0.99674
16709714	chr10:16709714:T:C	4.47032e-07	-1.46338	-1.13425
16709966	chr10:16709966:C:A	1.76074e-06	-1.38946e-10	-1.22677
16710484	chr10:16710484:G:A	3.95777e-07	-1.42804	-1.29137
16710583	chr10:16710583:TAGTTCTTCTTCAAATGTTTTGTAGAATTC:T	3.67662e-07	-1.67241	-1.12068
16710800	chr10:16710800:A:G	1.6123e-06	-1.38946e-10	-1.31485
16710827	chr10:16710827:C:T	4.83254e-06	-1.38946e-10	-0.217136
16711201	chr10:16711201:G:T	1.81016e-06	-1.38946e-10	-1.19909
16711721	chr10:16711721:T:C	8.66914e-06	0.367262	-3.25898e-10
16711759	chr10:16711759:G:C	1.79571e-06	-1.38946e-10	-1.20711
16712093	chr10:16712093:T:C	3.41918e-06	-1.38946e-10	-0.563109
16712712	chr10:16712712:A:G	3.04841e-06	-1.38946e-10	-0.677887
16713318	chr10:16713318:C:T	2.36236e-06	-1.38946e-10	-0.932847
16713495	chr10:16713495:A:G	3.25605e-06	-1.38946e-10	-0.611994
16713541	chr10:16713541:G:T	2.84408e-06	-1.38946e-10	-0.747267
16713752	chr10:16713752:T:C	1.61873e-06	-1.38946e-10	-1.31087
16713949	chr10:16713949:A:G	1.61402e-06	-1.38946e-10	-1.31378
16714055	chr10:16714055:T:C	1.67967e-06	-1.38946e-10	-1.27391
16714068	chr10:16714068:T:G	2.65749e-06	-1.38946e-10	-0.815127
16714119	chr10:16714119:G:A	2.56179e-06	-1.38946e-10	-0.851802
16714230	chr10:16714230:A:C	2.94778e-06	-1.38946e-10	-0.711454
16714624	chr10:16714624:T:A	1.21565e-06	-1.59723	-3.25898e-10
16714664	chr10:16714664:G:A	2.67552e-06	-1.38946e-10	-0.808363
16714733	chr10:16714733:A:G	3.8129e-07	-1.4648	-1.2919
16714757	chr10:16714757:A:G	1.62477e-06	-1.38946e-10	-1.30714
16715118	chr10:16715118:T:C	3.61111e-07	-1.64917	-1.16191
16715119	chr10:16715119:G:A	3.93077e-07	-1.64708	-1.07918
16715296	chr10:16715296:C:T	3.97166e-07	-1.60581	-1.1101
16715524	chr10:16715524:C:T	1.3134e-06	-1.51989	-3.25898e-10
16715861	chr10:16715861:G:A	3.48711e-06	-1.38946e-10	-0.543435
16716227	chr10:16716227:G:C	2.18424e-06	-1.38946e-10	-1.01124
16716401	chr10:16716401:T:A	2.48108e-06	-1.38946e-10	-0.883813
16716672	chr10:16716672:T:C	2.4355e-06	-1.38946e-10	-0.902356
16716771	chr10:16716771:G:A	3.1371e-07	-1.63195	-1.31984
16716846	chr10:16716846:TCAAA:T	4.10187e-07	-1.65734	-1.02631
16716889	chr10:16716889:G:A	5.42317e-06	-1.38946e-10	-0.101829
16717313	chr10:16717313:A:G	6.66386e-07	-1.04692	-1.15147
16717507	chr10:16717507:A:C	1.97702e-06	-1.38946e-10	-1.11092
16717607	chr10:16717607:A:C	1.92136e-06	-1.38946e-10	-1.13948
16717813	chr10:16717813:T:G	3.90872e-07	-1.67085	-1.06103
16717896	chr10:16717896:C:T	1.63134e-06	-1.38946e-10	-1.3031
16717985	chr10:16717985:G:A	1.15643e-06	-1.64717	-3.25898e-10
16718157	chr10:16718157:G:A	2.46758e-06	-1.38946e-10	-0.889271
16718550	chr10:16718550:C:A	3.60745e-07	-1.52304	-1.28905
16718566	chr10:16718566:C:A	3.67286e-07	-1.64648	-1.14764
16718579	chr10:16718579:T:C	3.03007e-07	-1.67359	-1.31292
16718613	chr10:16718613:CT:C	1.74545e-06	-1.38946e-10	-1.2355
16718619	chr10:16718619:A:G	1.75147e-06	-1.38946e-10	-1.23205
16718704	chr10:16718704:G:A	4.28388e-07	-1.56263	-1.07761
16718757	chr10:16718757:G:C	1.77379e-06	-1.38946e-10	-1.21939
16719051	chr10:16719051:G:A	1.79784e-06	-1.38946e-10	-1.20592
16719052	chr10:16719052:G:A	1.79337e-06	-1.38946e-10	-1.20841
16719340	chr10:16719340:T:G	2.03973e-06	-1.38946e-10	-1.07969
16719772	chr10:16719772:T:C	3.06955e-07	-1.65381	-1.31976
16720050	chr10:16720050:T:G	5.69386e-07	-1.52856	-0.827145
16720216	chr10:16720216:G:A	4.59242e-07	-1.31835	-1.25234
16720225	chr10:16720225:A:G	1.67221e-06	-1.38946e-10	-1.27836
16720308	chr10:16720308:G:A	2.56617e-06	-1.38946e-10	-0.850094
16720370	chr10:16720370:A:G	1.1626e-06	-1.64185	-3.25898e-10
16720493	chr10:16720493:C:T	1.91498e-06	-1.38946e-10	-1.1428
16720524	chr10:16720524:T:C	6.50918e-07	-0.942493	-1.27939
16720708	chr10:16720708:G:C	3.21605e-07	-1.64345	-1.28349
16721179	chr10:16721179:C:T	3.62921e-07	-1.67245	-1.13363
16721205	chr10:16721205:A:G	3.2146e-07	-1.66461	-1.26278
16721461	chr10:16721461:A:G	1.8651e-06	-1.38946e-10	-1.1692
16721546	chr10:16721546:C:T	7.90388e-07	-1.55347	-0.47427
16722322	chr10:16722322:T:C	1.64972e-06	-1.38946e-10	-1.2919
16722695	chr10:16722695:T:C	3.79611e-07	-1.44125	-1.31987
16722800	chr10:16722800:A:G	3.9472e-06	-1.38946e-10	-0.419501
16723007	chr10:16723007:CACAA:C	4.39792e-06	-1.38946e-10	-0.311376
16723190	chr10:16723190:T:A	1.60979e-06	-1.38946e-10	-1.3164
16723618	chr10:16723618:G:C	1.60454e-06	-1.38946e-10	-1.31967
16723851	chr10:16723851:T:C	3.43715e-06	-1.38946e-10	-0.557866
16724043	chr10:16724043:T:C	3.22925e-07	-1.61337	-1.30948
16724327	chr10:16724327:AAATAT:A	1.64995e-06	-1.29177	-3.25898e-10
16724412	chr10:16724412:T:C	4.24621e-06	-0.346482	-3.25898e-10
16724462	chr10:16724462:C:T	5.2249e-07	-1.30933	-1.13233
16724607	chr10:16724607:C:T	2.82327e-06	-1.38946e-10	-0.754613
16724715	chr10:16724715:C:T	1.62983e-06	-1.38946e-10	-1.30403
16724921	chr10:16724921:A:T	3.37873e-07	-1.66986	-1.20773
16725076	chr10:16725076:T:C	2.9838e-06	-1.38946e-10	-0.699311
16725168	chr10:16725168:G:A	3.04277e-06	-1.38946e-10	-0.679741
16725368	chr10:16725368:C:T	4.34526e-07	-1.33873	-1.28728
16725462	chr10:16725462:T:G	6.09732e-07	-1.67115	-0.616097
16725696	chr10:16725696:C:T	2.04168e-06	-1.38946e-10	-1.07873
16726154	chr10:16726154:T:C	3.41785e-06	-1.38946e-10	-0.563498
16726185	chr10:16726185:A:T	1.95131e-06	-1.38946e-10	-1.12401
16726328	chr10:16726328:C:T	3.28435e-07	-1.66101	-1.24492
16726455	chr10:16726455:C:T	2.03213e-06	-1.38946e-10	-1.08343
16726545	chr10:16726545:G:A	6.67925e-07	-1.48866	-0.707424
16726752	chr10:16726752:G:A	1.62834e-06	-1.38946e-10	-1.30495
16727243	chr10:16727243:A:G	3.49719e-07	-1.66481	-1.17833
16727271	chr10:16727271:G:T	1.86704e-06	-1.38946e-10	-1.16816
16728486	chr10:16728486:A:G	1.69811e-06	-1.38946e-10	-1.26299
16728497	chr10:16728497:A:G	3.15551e-07	-1.6503	-1.29564
16728519	chr10:16728519:C:T	3.98465e-07	-1.66265	-1.04999
16728569	chr10:16728569:T:G	4.07049e-07	-1.66662	-1.02471
16728577	chr10:16728577:G:A	1.61972e-06	-1.38946e-10	-1.31026
16728786	chr10:16728786:T:C	4.25871e-06	-1.38946e-10	-0.343542
16728975	chr10:16728975:A:G	3.74882e-07	-1.66768	-1.10597
16729047	chr10:16729047:G:A	2.87215e-06	-0.737446	-3.25898e-10
16729368	chr10:16729368:C:T	4.69882e-06	-1.38946e-10	-0.245197
16729642	chr10:16729642:T:C	5.56863e-06	-1.38946e-10	-0.075359
16729650	chr10:16729650:T:C	6.76201e-07	-1.34565	-0.838126
16729675	chr10:16729675:G:A	4.59082e-06	-1.38946e-10	-0.268449
16730232	chr10:16730232:C:T	1.61542e-06	-1.38946e-10	-1.31291
16730262	chr10:16730262:G:A	1.70711e-06	-1.38946e-10	-1.25771
16730820	chr10:16730820:C:G	1.62526e-06	-1.38946e-10	-1.30684
16731000	chr10:16731000:T:C	5.40998e-06	-1.38946e-10	-0.104264
16731093	chr10:16731093:C:T	1.67652e-06	-1.38946e-10	-1.27579
16731256	chr10:16731256:C:T	1.92155e-06	-1.13937	-3.25898e-10
16731361	chr10:16731361:C:T	1.60509e-06	-1.38946e-10	-1.31933
16731624	chr10:16731624:T:C	3.15701e-06	-1.38946e-10	-0.642882
16731940	chr10:16731940:A:G	3.39328e-06	-0.570711	-3.25898e-10
16731964	chr10:16731964:G:C	3.17263e-07	-1.64105	-1.29949
16732054	chr10:16732054:G:A	1.61718e-06	-1.38946e-10	-1.31182
16732227	chr10:16732227:T:G	4.07369e-06	-1.38946e-10	-0.387959
16732756	chr10:16732756:A:G	3.22454e-07	-1.67071	-1.2536
16732772	chr10:16732772:T:C	1.60427e-06	-1.38946e-10	-1.31984
16733273	chr10:16733273:C:T	2.43237e-06	-1.38946e-10	-0.903641
16733469	chr10:16733469:C:T	3.12e-07	-1.67343	-1.28383
16734370	chr10:16734370:T:C	2.90771e-06	-1.38946e-10	-0.725143
16734658	chr10:16734658:A:G	1.60644e-06	-1.38946e-10	-1.31849
16734667	chr10:16734667:A:T	5.63967e-07	-1.51976	-0.845512
16735000	chr10:16735000:G:GA	2.82831e-06	-1.38946e-10	-0.752828
16735481	chr10:16735481:C:A	1.71548e-06	-1.38946e-10	-1.25282
16735840	chr10:16735840:T:C	4.56464e-07	-1.45788	-1.11888
16736148	chr10:16736148:A:C	2.79317e-06	-1.38946e-10	-0.76533
16736802	chr10:16736802:A:G	1.5011e-06	-1.38631	-3.25898e-10
16737116	chr10:16737116:C:T	3.08097e-07	-1.66556	-1.30428
16737155	chr10:16737155:G:A	2.06109e-06	-1.38946e-10	-1.06927
16737162	chr10:16737162:A:T	2.03302e-06	-1.38946e-10	-1.08299
16737172	chr10:16737172:A:T	5.61913e-06	-1.38946e-10	-0.0663321
16737197	chr10:16737197:C:T	1.21048e-06	-1.60149	-3.25898e-10
16737778	chr10:16737778:T:C	3.15451e-07	-1.64229	-1.30397
16737882	chr10:16737882:C:T	3.0404e-07	-1.6705	-1.3126
16737919	chr10:16737919:C:T	3.02243e-07	-1.67335	-1.31568
16737922	chr10:16737922:G:C	1.20162e-05	-1.38946e-10	0.693746
16738222	chr10:16738222:G:A	2.0777e-06	-1.38946e-10	-1.06125
16738293	chr10:16738293:T:A	4.5247e-06	-1.38946e-10	-0.282957
16738309	chr10:16738309:G:A	6.42686e-07	-0.991925	-1.24268
16738383	chr10:16738383:G:A	3.16075e-07	-1.67332	-1.27097
16738663	chr10:16738663:G:A	2.09275e-06	-1.38946e-10	-1.05403
16739115	chr10:16739115:T:C	4.80977e-07	-1.60743	-0.917012
16739116	chr10:16739116:G:A	1.61413e-06	-1.38946e-10	-1.31371
16739149	chr10:16739149:G:A	1.60502e-06	-1.38946e-10	-1.31937
16739202	chr10:16739202:A:T	4.4713e-07	-1.62951	-0.967903
16739412	chr10:16739412:T:C	5.04534e-07	-1.15702	-1.31961
16739907	chr10:16739907:G:A	5.09259e-06	-1.38946e-10	-0.164722
16740244	chr10:16740244:G:T	4.00433e-07	-1.62443	-1.08329
16740331	chr10:16740331:A:T	2.53675e-06	-1.38946e-10	-0.861626
16740364	chr10:16740364:T:G	4.03565e-07	-1.4835	-1.21642
16740829	chr10:16740829:T:C	4.79628e-06	-1.38946e-10	-0.224667
16741675	chr10:16741675:C:A	3.5131e-07	-1.66164	-1.17695
16741915	chr10:16741915:A:T	5.5581e-06	-1.38946e-10	-0.0772522
16742811	chr10:16742811:C:T	7.9912e-07	-1.66271	-0.354044
16742818	chr10:16742818:G:A	3.47009e-07	-1.54774	-1.30317
16742843	chr10:16742843:C:T	1.17463e-06	-1.63156	-3.25898e-10
16743087	chr10:16743087:T:A	1.08851e-05	-1.38946e-10	0.594888
16743088	chr10:16743088:T:G	5.35398e-06	-1.38946e-10	-0.114668
16743094	chr10:16743094:G:A	2.52021e-06	-1.38946e-10	-0.868165
16743145	chr10:16743145:T:C	1.16656e-05	-1.38946e-10	0.664134
16743203	chr10:16743203:C:A	1.21843e-05	-1.38946e-10	0.707636
16743213	chr10:16743213:C:T	1.10612e-05	-1.38946e-10	0.610938
16743553	chr10:16743553:CA:C	1.021e-05	-1.38946e-10	0.530856
16743557	chr10:16743557:G:T	1.1415e-05	-1.38946e-10	0.642419
16743900	chr10:16743900:G:A	1.93443e-06	-1.38946e-10	-1.1327
16743947	chr10:16743947:G:A	2.18021e-06	-1.38946e-10	-1.01309
16744067	chr10:16744067:T:C	3.24256e-07	-1.65159	-1.26714
16744503	chr10:16744503:A:G	1.62925e-06	-1.38946e-10	-1.30439
16744911	chr10:16744911:C:G	1.37482e-05	-1.38946e-10	0.828399
16744957	chr10:16744957:T:A	1.19303e-06	-0.29794	-1.31807
16745239	chr10:16745239:A:G	1.32926e-05	-1.38946e-10	0.794698
16745561	chr10:16745561:T:G	3.65233e-07	-1.48171	-1.31802
16745623	chr10:16745623:AC:A	3.63454e-07	-1.60089	-1.20373
16746180	chr10:16746180:A:C	5.08587e-06	-1.38946e-10	-0.166043
16746437	chr10:16746437:T:C	3.22757e-07	-1.63546	-1.2879
16746771	chr10:16746771:C:T	5.04311e-07	-1.61302	-0.864049
16746943	chr10:16746943:G:A	5.40664e-07	-1.58302	-0.824448
16747132	chr10:16747132:G:A	1.77425e-06	-1.38946e-10	-1.21913
16747172	chr10:16747172:C:T	5.27098e-07	-1.59926	-0.833613
16747234	chr10:16747234:C:T	3.09455e-06	-1.38946e-10	-0.662865
16747370	chr10:16747370:T:C	3.58716e-07	-1.54977	-1.26796
16747388	chr10:16747388:A:G	5.35883e-07	-1.58527	-0.831079
16747392	chr10:16747392:T:TCA	1.99723e-06	-1.38946e-10	-1.10075
16747494	chr10:16747494:TCA:T	3.46763e-07	-1.58037	-1.27126
16747645	chr10:16747645:A:T	4.48711e-07	-1.48947	-1.10442
16747846	chr10:16747846:A:G	1.44057e-06	-1.42747	-3.25898e-10
16747984	chr10:16747984:T:C	7.41661e-06	-1.38946e-10	0.211214
16748232	chr10:16748232:A:G	4.52624e-07	-1.46786	-1.11734
16748384	chr10:16748384:A:ACCTCTGACCCTCCTT	2.10112e-06	-1.38946e-10	-1.05004
16748642	chr10:16748642:T:A	3.828e-07	-1.63786	-1.11489
16748727	chr10:16748727:C:T	1.61458e-06	-1.38946e-10	-1.31343
16749482	chr10:16749482:G:A	5.56363e-06	-1.38946e-10	-0.0762576
16749582	chr10:16749582:G:A	7.35715e-06	-1.38946e-10	0.203164
16749667	chr10:16749667:G:A	8.04309e-06	-1.38946e-10	0.292305
16749738	chr10:16749738:T:G	7.9034e-06	-1.38946e-10	0.274785
16749810	chr10:16749810:C:T	1.88501e-06	-1.38946e-10	-1.15857
16749872	chr10:16749872:C:T	2.68346e-06	-1.38946e-10	-0.805403
16749892	chr10:16749892:T:A	3.78947e-07	-1.63818	-1.12469
16750096	chr10:16750096:A:G	1.73226e-06	-1.38946e-10	-1.24308
16750745	chr10:16750745:C:A	2.5502e-06	-1.38946e-10	-0.856338
16750747	chr10:16750747:C:T	2.55437e-06	-1.38946e-10	-0.854702
16750832	chr10:16750832:C:T	3.00997e-06	-1.38946e-10	-0.690577
16751008	chr10:16751008:G:A	1.60758e-06	-1.38946e-10	-1.31778
16751070	chr10:16751070:T:C	6.61137e-06	-1.38946e-10	0.0962824
16751173	chr10:16751173:C:G	3.19004e-06	-1.38946e-10	-0.632474
16751440	chr10:16751440:T:C	4.05631e-07	-1.44357	-1.25125
16751502	chr10:16751502:G:A	1.69931e-06	-1.38946e-10	-1.26229
16751612	chr10:16751612:G:A	1.65744e-06	-1.38946e-10	-1.28723
16751714	chr10:16751714:C:A	3.14424e-06	-1.38946e-10	-0.646935
16751752	chr10:16751752:G:A	3.73807e-07	-1.58713	-1.18939
16751766	chr10:16751766:C:T	1.60598e-06	-1.38946e-10	-1.31877
16752143	chr10:16752143:T:C	2.72148e-06	-1.38946e-10	-0.791331
16752322	chr10:16752322:G:C	1.79955e-06	-1.38946e-10	-1.20497
16752329	chr10:16752329:G:C	1.62023e-06	-1.38946e-10	-1.30994
16752491	chr10:16752491:T:C	5.56238e-07	-1.10622	-1.27285
16752624	chr10:16752624:C:T	3.36744e-07	-1.56487	-1.31607
16752777	chr10:16752777:G:A	6.28522e-06	-1.38946e-10	0.0456932
16754459	chr10:16754459:T:C	1.60749e-06	-1.38946e-10	-1.31783
16754486	chr10:16754486:A:G	4.82331e-07	-1.66065	-0.860984
16754544	chr10:16754544:T:C	1.15312e-06	-1.65004	-3.25898e-10
16755034	chr10:16755034:A:G	3.03176e-07	-1.66776	-1.31819
16755292	chr10:16755292:T:A	7.26359e-06	-1.38946e-10	0.190366
16755315	chr10:16755315:G:A	1.67358e-06	-1.38946e-10	-1.27754
16755459	chr10:16755459:A:T	5.08735e-06	-1.38946e-10	-0.165751
16755542	chr10:16755542:A:C	2.6873e-06	-1.38946e-10	-0.803971
16755641	chr10:16755641:A:G	7.1917e-06	-1.38946e-10	0.180419
16755810	chr10:16755810:T:C	7.05374e-06	-1.38946e-10	0.161049
16756204	chr10:16756204:T:C	6.75853e-06	-1.38946e-10	0.118297
16756311	chr10:16756311:C:T	7.2142e-06	-1.38946e-10	0.183543
16756312	chr10:16756312:G:A	1.66923e-06	-1.38946e-10	-1.28014
16756429	chr10:16756429:A:G	5.65345e-07	-1.23621	-1.12662
16756503	chr10:16756503:G:C	1.60424e-06	-1.38946e-10	-1.31986
16757170	chr10:16757170:C:G	5.29447e-07	-1.66558	-0.762856
16757430	chr10:16757430:T:C	3.69167e-07	-1.58601	-1.203
16757935	chr10:16757935:C:T	5.93336e-06	-1.38946e-10	-0.0119173
16758119	chr10:16758119:G:A	3.93872e-07	-1.6731	-1.05114
16758233	chr10:16758233:G:A	1.6951e-06	-1.26477	-3.25898e-10
16758261	chr10:16758261:A:T	8.72713e-06	0.373928	-3.25898e-10
16758283	chr10:16758283:G:A	6.03564e-06	-1.38946e-10	0.00517419
16758472	chr10:16758472:G:A	3.17812e-06	-1.38946e-10	-0.636218
16758556	chr10:16758556:C:G	6.29404e-06	-1.38946e-10	0.0470952
16759233	chr10:16759233:C:T	2.20912e-06	-1.38946e-10	-0.999914
16759238	chr10:16759238:G:A	4.49768e-07	-1.57875	-1.01278
16759553	chr10:16759553:G:A	8.02903e-07	-1.27097	-0.74106
16759572	chr10:16759572:A:G	1.66876e-06	-1.38946e-10	-1.28043
16759721	chr10:16759721:T:G	2.7758e-06	-1.38946e-10	-0.77157
16760735	chr10:16760735:T:C	1.62884e-06	-1.38946e-10	-1.30464
16761218	chr10:16761218:T:C	1.08648e-05	-1.38946e-10	0.593018
16761264	chr10:16761264:G:C	1.60992e-06	-1.38946e-10	-1.31632
16761333	chr10:16761333:T:C	4.8285e-07	-1.61639	-0.90417
16761417	chr10:16761417:C:T	2.42255e-06	-0.907687	-3.25898e-10
16761425	chr10:16761425:C:T	3.11198e-06	-1.38946e-10	-0.657251
16761443	chr10:16761443:G:C	2.2388e-06	-1.38946e-10	-0.98657
16761480	chr10:16761480:G:A	4.68561e-07	-1.29358	-1.25702
16761674	chr10:16761674:G:A	4.29634e-07	-1.38235	-1.25498
16761773	chr10:16761773:C:T	6.45928e-07	-1.66437	-0.565206
16761961	chr10:16761961:C:A	7.18712e-07	-1.66591	-0.456891
16762246	chr10:16762246:T:C	2.10281e-06	-1.38946e-10	-1.04923
16762329	chr10:16762329:C:T	1.16147e-06	-0.688367	-0.954456
16762781	chr10:16762781:G:A	3.44419e-07	-1.64142	-1.21699
16762804	chr10:16762804:A:G	1.07925e-05	-1.38946e-10	0.586343
16762962	chr10:16762962:C:G	2.87676e-06	-1.38946e-10	-0.735843
16763306	chr10:16763306:G:A	2.48643e-06	-1.38946e-10	-0.881659
16763431	chr10:16763431:T:C	1.12625e-06	-1.67362	-3.25898e-10
16763826	chr10:16763826:T:C	1.61245e-06	-1.38946e-10	-1.31475
16764045	chr10:16764045:G:A	9.19634e-07	-1.04606	-0.830227
16764085	chr10:16764085:T:C	1.63964e-06	-1.29803	-3.25898e-10
16764112	chr10:16764112:G:A	1.60492e-06	-1.38946e-10	-1.31943
16764234	chr10:16764234:A:G	1.71369e-06	-1.38946e-10	-1.25386
16764317	chr10:16764317:C:A	9.55078e-06	-1.38946e-10	0.464114
16764517	chr10:16764517:A:C	1.6184e-06	-1.38946e-10	-1.31107
16764546	chr10:16764546:A:C	1.06547e-06	-0.662616	-1.06647
16764903	chr10:16764903:T:C	1.08576e-06	-0.416542	-1.29368
16764955	chr10:16764955:T:G	6.23871e-06	-1.67065	1.70891
16764984	chr10:16764984:A:T	8.34071e-06	0.32864	-3.25898e-10
16764994	chr10:16764994:A:G	2.54403e-06	-0.858757	-3.25898e-10
16765441	chr10:16765441:G:A	1.14496e-06	-1.65714	-3.25898e-10
16765746	chr10:16765746:C:T	3.03448e-07	-1.66919	-1.31587
16765849	chr10:16765849:G:A	2.30674e-06	-1.38946e-10	-0.956672
16766087	chr10:16766087:C:T	1.13869e-06	-1.66263	-3.25898e-10
16766223	chr10:16766223:G:T	8.58337e-07	-0.756559	-1.18871
16766575	chr10:16766575:C:A	3.82405e-07	-1.50041	-1.25337
16766704	chr10:16766704:C:A	1.3416e-06	-0.739435	-0.759208
16766711	chr10:16766711:A:G	8.70435e-07	-0.715866	-1.2154
16766725	chr10:16766725:A:G	2.33293e-06	-1.38946e-10	-0.945383
16766730	chr10:16766730:T:C	4.69413e-07	-1.46704	-1.08174
16766847	chr10:16766847:C:T	5.45591e-06	-1.38946e-10	-0.0958083
16766897	chr10:16766897:T:C	9.31735e-07	-0.979162	-0.884054
16767463	chr10:16767463:A:G	1.64396e-06	-1.38946e-10	-1.2954
16767699	chr10:16767699:A:G	1.66844e-06	-1.38946e-10	-1.28062
16768142	chr10:16768142:C:T	2.41105e-06	-0.912445	-3.25898e-10
16768153	chr10:16768153:A:G	2.53821e-06	-1.38946e-10	-0.86105
16768498	chr10:16768498:ACTCAGATATC:A	4.48692e-07	-1.58051	-1.01342
16768591	chr10:16768591:G:T	3.0808e-07	-1.65583	-1.31407
16768629	chr10:16768629:A:T	1.6942e-06	-1.38946e-10	-1.2653
16769026	chr10:16769026:C:G	7.40116e-07	-0.824836	-1.26862
16769104	chr10:16769104:A:G	1.86566e-06	-1.38946e-10	-1.16889
16769206	chr10:16769206:A:G	1.16398e-05	-1.38946e-10	0.661918
16769652	chr10:16769652:C:T	1.89517e-06	-1.38946e-10	-1.1532
16769670	chr10:16769670:A:G	3.99347e-07	-1.6093	-1.10113
16769692	chr10:16769692:C:G	3.32541e-06	-1.38946e-10	-0.590915
16769745	chr10:16769745:C:T	3.24959e-07	-1.67029	-1.24628
16769796	chr10:16769796:T:G	1.82187e-06	-1.38946e-10	-1.19265
16769872	chr10:16769872:G:A	1.60463e-06	-1.38946e-10	-1.31962
16770208	chr10:16770208:C:T	1.79942e-06	-1.38946e-10	-1.20505
16770518	chr10:16770518:A:G	1.81462e-06	-1.38946e-10	-1.19663
16770862	chr10:16770862:T:C	2.74418e-06	-0.783024	-3.25898e-10
16771118	chr10:16771118:G:A	1.16278e-05	-1.38946e-10	0.660891
16771389	chr10:16771389:A:G	7.17273e-07	-1.08844	-1.03637
16771404	chr10:16771404:G:C	1.34241e-05	-1.38946e-10	0.80454
16771428	chr10:16771428:G:A	1.62576e-06	-1.38946e-10	-1.30654
16771945	chr10:16771945:G:C	2.2631e-06	-1.38946e-10	-0.975771
16772476	chr10:16772476:G:A	2.42761e-06	-1.38946e-10	-0.9056
16772505	chr10:16772505:G:A	1.7066e-06	-0.136488	-1.12152
16772877	chr10:16772877:C:T	1.28587e-06	-0.474475	-1.0666
16773111	chr10:16773111:G:A	6.09087e-06	-1.38946e-10	0.0142819
16773296	chr10:16773296:G:A	2.3432e-06	-1.38946e-10	-0.940989
16773482	chr10:16773482:C:T	1.94803e-06	-1.38946e-10	-1.12569
16773603	chr10:16773603:T:G	8.54625e-06	-1.38946e-10	0.352984
16773810	chr10:16773810:G:C	1.59482e-06	-1.32575	-3.25898e-10
16773842	chr10:16773842:G:A	3.07586e-06	0.0127367	-0.681659
16774002	chr10:16774002:G:T	1.65982e-06	-1.38946e-10	-1.2858
16774043	chr10:16774043:T:C	1.53588e-06	-0.266703	-1.0967
16774231	chr10:16774231:T:C	1.45427e-06	-0.297389	-1.12062
16774338	chr10:16774338:C:T	1.42323e-06	-0.303269	-1.13631
16774584	chr10:16774584:A:C	7.6793e-06	-1.38946e-10	0.24602
16775132	chr10:16775132:C:G	2.15398e-06	-1.38946e-10	-1.02519
16775171	chr10:16775171:T:C	2.34896e-06	-1.38946e-10	-0.938536
16775226	chr10:16775226:TTC:T	1.51117e-06	-0.250917	-1.12871
16775539	chr10:16775539:T:C	1.27713e-06	-1.54789	-3.25898e-10
16775639	chr10:16775639:C:T	3.07457e-06	-1.38946e-10	-0.669344
16776307	chr10:16776307:A:T	1.72649e-06	-0.146405	-1.10001
16776399	chr10:16776399:T:C	1.14246e-06	-1.65933	-3.25898e-10
16776614	chr10:16776614:A:G	1.77796e-06	-0.13513	-1.08191
16776687	chr10:16776687:T:C	6.23471e-06	-1.38946e-10	0.0376244
16776948	chr10:16776948:T:C	1.67422e-06	-1.38946e-10	-1.27716
16777188	chr10:16777188:A:G	7.67617e-07	-1.64861	-0.408365
16777217	chr10:16777217:G:T	3.63558e-07	-1.67299	-1.13133
16777268	chr10:16777268:A:C	3.67851e-06	-1.38946e-10	-0.490001
16777334	chr10:16777334:A:C	5.74079e-06	-1.38946e-10	-0.044911
16777417	chr10:16777417:C:A	9.82091e-07	-1.67216	-0.138417
16777587	chr10:16777587:C:A	1.60882e-06	-0.212527	-1.10448
16777857	chr10:16777857:G:A	8.62896e-07	-0.626901	-1.31307
16777919	chr10:16777919:C:T	4.54342e-07	-1.30545	-1.27596
16778134	chr10:16778134:C:T	1.50043e-06	-0.111346	-1.27541
16778189	chr10:16778189:G:A	3.07768e-07	-1.65117	-1.31974
16778230	chr10:16778230:A:G	1.82113e-06	-1.38946e-10	-1.19305
16778597	chr10:16778597:G:C	3.1e-07	-1.67317	-1.29052
16778934	chr10:16778934:C:T	1.68186e-06	-1.38946e-10	-1.27261
16778956	chr10:16778956:C:T	2.36714e-06	-1.38946e-10	-0.930824
16778965	chr10:16778965:T:C	1.36487e-06	-0.543995	-0.937455
16779022	chr10:16779022:T:C	2.95489e-06	-0.722346	0.013298
16779149	chr10:16779149:C:T	2.84577e-06	-1.38946e-10	-0.746674
16779178	chr10:16779178:G:A	1.17863e-06	-0.415786	-1.21237
16779357	chr10:16779357:T:C	1.47952e-06	-0.622165	-0.778623
16779487	chr10:16779487:C:T	3.15425e-07	-1.65153	-1.29481
16779664	chr10:16779664:A:T	2.87756e-06	-1.38946e-10	-0.735567
16779672	chr10:16779672:G:A	2.56622e-06	-1.38946e-10	-0.850074
16780817	chr10:16780817:T:C	4.29519e-06	-1.38946e-10	-0.335013
16780907	chr10:16780907:C:G	9.80791e-06	1.57163	-1.08095
16781029	chr10:16781029:G:A	1.04085e-05	1.55651	-1.0064
16781263	chr10:16781263:C:T	8.5928e-06	1.66634	-1.30793
16781341	chr10:16781341:C:G	2.94325e-06	-1.38946e-10	-0.712993
16781553	chr10:16781553:C:G	1.72261e-06	-1.38946e-10	-1.24867
16781635	chr10:16781635:A:G	4.44656e-07	-1.60621	-0.996757
16781658	chr10:16781658:C:A	8.21465e-06	1.46068	-1.14727
16781741	chr10:16781741:C:G	1.75357e-06	-1.38946e-10	-1.23086
16781814	chr10:16781814:T:C	1.03206e-05	1.73344	-1.19181
16782239	chr10:16782239:C:T	3.18723e-06	-1.38946e-10	-0.633357
16782253	chr10:16782253:A:G	2.10161e-06	-1.38946e-10	-1.0498
16782619	chr10:16782619:C:T	1.98388e-06	0.201319	-1.30877
16782914	chr10:16782914:T:A	5.75096e-06	-0.0431416	-3.25898e-10
16783264	chr10:16783264:A:G	2.17597e-06	-1.38946e-10	-1.01503
16783276	chr10:16783276:T:C	3.53053e-07	-1.6697	-1.16394
16783622	chr10:16783622:A:G	3.12226e-07	-1.6376	-1.31893
16784046	chr10:16784046:T:C	7.44695e-07	-1.53093	-0.556357
16784140	chr10:16784140:A:G	3.28221e-07	-1.63466	-1.27192
16784168	chr10:16784168:GC:G	7.58935e-07	-1.53697	-0.531374
16784201	chr10:16784201:A:C	3.19128e-07	-1.6177	-1.31697
16784239	chr10:16784239:T:G	3.26834e-07	-1.62576	-1.28506
16784539	chr10:16784539:T:C	3.21314e-07	-1.64395	-1.2839
16784665	chr10:16784665:C:T	2.16588e-06	-1.38946e-10	-1.01968
16784689	chr10:16784689:T:A	2.07507e-06	-1.38946e-10	-1.06251
16785071	chr10:16785071:C:T	3.17774e-07	-1.644	-1.29492
16785626	chr10:16785626:C:T	3.12911e-07	-1.6356	-1.31874
16785679	chr10:16785679:G:A	3.22498e-07	-1.60959	-1.31457
16785702	chr10:16785702:TTGGCAGGGATATCGCAGAAACACTGTGCTCTTGTCA:T	3.82639e-07	-1.55057	-1.20261
16785998	chr10:16785998:T:C	3.28683e-07	-1.66486	-1.24031
16786023	chr10:16786023:A:C	1.66218e-06	-1.38946e-10	-1.28438
16786033	chr10:16786033:C:T	1.61148e-06	-1.38946e-10	-1.31536
16786123	chr10:16786123:G:A	2.86651e-06	-1.38946e-10	-0.739414
16786185	chr10:16786185:T:A	3.3495e-07	-1.58749	-1.2988
16786241	chr10:16786241:C:T	6.99491e-06	1.32478	-1.1721
16786414	chr10:16786414:T:C	5.85003e-06	-0.0260613	-3.25898e-10
16786557	chr10:16786557:G:T	1.64452e-06	-1.38946e-10	-1.29506
16786830	chr10:16786830:T:C	3.12508e-07	-1.63588	-1.31976
16786963	chr10:16786963:T:C	9.46843e-06	0.989185	-0.533731
16787439	chr10:16787439:C:T	1.0457e-05	1.14086	-0.586098
16787452	chr10:16787452:G:A	1.61789e-06	-1.38946e-10	-1.31139
16787461	chr10:16787461:C:T	7.32678e-06	1.02376	-0.824728
16787506	chr10:16787506:A:T	1.6049e-06	-1.38946e-10	-1.31944
16787520	chr10:16787520:C:T	1.60952e-06	-1.38946e-10	-1.31657
16787687	chr10:16787687:C:T	4.60537e-06	-0.265286	-3.25898e-10
16788234	chr10:16788234:G:C	1.67386e-06	-0.303608	-0.973767
16788337	chr10:16788337:A:G	3.22083e-07	-1.61282	-1.31264
16788617	chr10:16788617:C:A	1.39142e-06	-1.62185	0.159671
16788809	chr10:16788809:A:C	1.34051e-06	-0.269465	-1.23
16788971	chr10:16788971:A:T	2.31968e-06	-1.38946e-10	-0.95108
16789059	chr10:16789059:T:C	4.0207e-06	-1.38946e-10	-0.401051
16789097	chr10:16789097:G:C	3.36298e-06	0.722857	-1.30254
16789190	chr10:16789190:A:G	8.57292e-06	1.13985	-0.783753
16789257	chr10:16789257:G:C	7.80935e-06	1.06668	-0.803863
16789263	chr10:16789263:C:T	1.82195e-06	-1.38946e-10	-1.1926
16789264	chr10:16789264:A:G	7.06946e-07	-1.2646	-0.874709
16789511	chr10:16789511:T:C	8.29063e-06	1.0978	-0.775181
16789599	chr10:16789599:G:A	1.12872e-05	1.2621	-0.630937
16789640	chr10:16789640:T:C	9.69864e-06	1.21222	-0.732738
16789704	chr10:16789704:G:A	3.44406e-06	0.758422	-1.31428
16789725	chr10:16789725:T:G	1.68607e-06	-1.38946e-10	-1.27011
16789926	chr10:16789926:A:G	2.48262e-06	-1.38946e-10	-0.883192
16790373	chr10:16790373:A:C	2.91608e-05	2.90018	-1.31986
16790496	chr10:16790496:A:G	1.47335e-06	-0.190513	-1.21446
16790538	chr10:16790538:C:T	1.63341e-06	-1.38946e-10	-1.30184
16790562	chr10:16790562:C:T	1.28731e-05	1.88672	-1.12409
16790891	chr10:16790891:T:C	1.60779e-06	-1.38946e-10	-1.31765
16791146	chr10:16791146:C:A	2.78669e-06	0.500817	-1.26847
16791183	chr10:16791183:T:C	6.44012e-06	1.38532	-1.31529
16791281	chr10:16791281:C:T	4.51267e-05	3.33289	-1.31592
16791458	chr10:16791458:A:G	3.32144e-05	3.02442	-1.31394
16791521	chr10:16791521:T:C	0.000166152	4.57553	-1.25513
16791775	chr10:16791775:A:G	2.41399e-06	-1.38946e-10	-0.911228
16791841	chr10:16791841:C:T	3.95636e-06	-1.38946e-10	-0.417184
16792274	chr10:16792274:G:A	5.69904e-06	1.2519	-1.30411
16792350	chr10:16792350:G:A	6.84846e-07	-1.47605	-0.695019
16792434	chr10:16792434:C:T	4.0902e-05	3.23844	-1.31977
16792477	chr10:16792477:C:T	1.41953e-06	-0.277917	-1.16427
16792526	chr10:16792526:C:T	2.93996e-06	-1.38946e-10	-0.714111
16792661	chr10:16792661:T:C	8.72231e-06	1.68183	-1.30845
16792908	chr10:16792908:C:G	3.09357e-06	-1.38946e-10	-0.663182
16793036	chr10:16793036:A:G	4.77088e-06	-0.229977	-3.25898e-10
16793353	chr10:16793353:A:G	7.02e-06	1.46143	-1.30518
16793451	chr10:16793451:A:G	7.33224e-06	1.50477	-1.305
16793497	chr10:16793497:C:T	1.66178e-06	-1.38946e-10	-1.28462
16793736	chr10:16793736:G:A	1.60424e-06	-1.38946e-10	-1.31986
16794048	chr10:16794048:C:T	3.19518e-07	-1.6704	-1.26305
16794054	chr10:16794054:C:A	4.42942e-06	1.01478	-1.31902
16794766	chr10:16794766:T:C	4.87745e-06	-1.38946e-10	-0.207887
16795076	chr10:16795076:C:T	5.56535e-07	-1.39605	-0.982485
16795882	chr10:16795882:G:A	1.60425e-06	-1.38946e-10	-1.31985
16795952	chr10:16795952:C:T	1.16651e-06	-1.63849	-3.25898e-10
16796016	chr10:16796016:T:C	1.50996e-05	1.79056	-0.868397
16796418	chr10:16796418:A:G	6.21282e-05	3.65334	-1.31665
16796593	chr10:16796593:G:T	7.94828e-06	-1.38946e-10	0.280447
16796646	chr10:16796646:T:C	2.50077e-06	0.156968	-1.03288
16796736	chr10:16796736:TG:T	4.38891e-06	1.00316	-1.31659
16796864	chr10:16796864:T:C	1.63954e-06	-1.38946e-10	-1.29809
16796867	chr10:16796867:A:G	2.43323e-05	2.12498	-0.725681
16796885	chr10:16796885:G:A	5.05059e-06	1.13996	-1.31297
16796909	chr10:16796909:T:C	5.43806e-06	1.21403	-1.31311
16796967	chr10:16796967:A:C	4.42244e-06	-1.38946e-10	-0.305817
16796971	chr10:16796971:T:C	1.76496e-06	-1.38946e-10	-1.22438
16796990	chr10:16796990:G:A	2.10193e-06	-1.38946e-10	-1.04965
16797503	chr10:16797503:T:C	2.10899e-06	-1.38946e-10	-1.0463
16798023	chr10:16798023:G:A	3.8724e-06	-1.38946e-10	-0.438633
16798134	chr10:16798134:T:C	4.64657e-07	-1.32264	-1.23632
16798196	chr10:16798196:A:T	3.32854e-06	-1.38946e-10	-0.589976
16798788	chr10:16798788:T:C	2.35186e-06	-1.38946e-10	-0.937303
16798844	chr10:16798844:AAT:A	1.64589e-06	-1.38946e-10	-1.29423
16798871	chr10:16798871:A:G	7.86917e-05	-1.38946e-10	2.57303
16799029	chr10:16799029:C:T	2.10951e-06	-1.38946e-10	-1.04605
16799539	chr10:16799539:G:A	1.82916e-06	-1.38946e-10	-1.18865
16799984	chr10:16799984:A:G	1.70721e-06	-1.25765	-3.25898e-10
16800142	chr10:16800142:C:G	1.68178e-06	-1.38946e-10	-1.27266
16800248	chr10:16800248:A:C	1.65955e-05	1.01662	-3.25898e-10
16800251	chr10:16800251:C:A	3.14751e-06	0.510707	-1.1566
16800277	chr10:16800277:C:A	2.7664e-06	0.434495	-1.20946
16800292	chr10:16800292:G:A	2.50153e-06	0.331491	-1.2071
16800386	chr10:16800386:T:G	2.26809e-06	0.0414629	-1.01503
16800420	chr10:16800420:A:C	1.69384e-06	-1.38946e-10	-1.26551
16800435	chr10:16800435:A:G	2.22146e-06	0.0325797	-1.02692
16800447	chr10:16800447:G:A	1.63914e-06	-1.38946e-10	-1.29833
16800496	chr10:16800496:G:A	2.22152e-06	0.00810578	-1.00242
16800579	chr10:16800579:T:C	2.16214e-06	-0.0216588	-0.999749
16800618	chr10:16800618:A:G	0.000346574	4.58281	-0.527225
16800743	chr10:16800743:T:G	1.83138e-06	-1.38946e-10	-1.18744
16800986	chr10:16800986:G:A	2.49466e-06	0.13874	-1.0171
16801095	chr10:16801095:T:A	6.85463e-06	1.42173	-1.28932
16801206	chr10:16801206:C:T	1.6147e-06	-1.38946e-10	-1.31336
16801214	chr10:16801214:G:A	2.43237e-06	0.091749	-0.99539
16801219	chr10:16801219:A:G	2.316e-06	0.0106204	-0.963287
16801259	chr10:16801259:C:T	2.33398e-06	0.065783	-1.01072
16801461	chr10:16801461:C:T	2.25539e-06	0.121574	-1.10076
16801533	chr10:16801533:C:T	1.98632e-06	-1.38946e-10	-1.10622
16801621	chr10:16801621:G:A	2.08653e-06	-0.0371837	-1.01982
16801665	chr10:16801665:G:A	1.65771e-06	-1.28707	-3.25898e-10
16801689	chr10:16801689:G:A	2.26734e-06	0.00997862	-0.983879
16802209	chr10:16802209:C:T	3.26175e-06	0.509238	-1.11948
16802213	chr10:16802213:C:T	3.28932e-06	0.452621	-1.05445
16802338	chr10:16802338:A:G	2.28548e-06	0.0159191	-0.981849
16802607	chr10:16802607:C:A	1.67922e-06	-1.38946e-10	-1.27418
16802723	chr10:16802723:AG:A	5.48896e-06	1.22811	-1.31788
16802831	chr10:16802831:A:G	1.65193e-06	-1.38946e-10	-1.29057
16802866	chr10:16802866:G:A	3.16063e-06	0.415093	-1.05683
16803314	chr10:16803314:T:C	2.28826e-06	-1.38946e-10	-0.964718
16803317	chr10:16803317:A:G	4.35712e-06	0.465784	-0.786481
16803409	chr10:16803409:C:T	3.58269e-06	0.65228	-1.16867
16803458	chr10:16803458:C:G	3.55083e-06	-1.38946e-10	-0.525327
16803569	chr10:16803569:C:T	2.25732e-06	0.0326765	-1.01101
16803797	chr10:16803797:G:C	4.34216e-06	-0.324136	-3.25898e-10
16803854	chr10:16803854:A:T	2.37879e-06	0.0380103	-0.963926
16804110	chr10:16804110:A:G	2.21232e-06	0.0234293	-1.0219
16804401	chr10:16804401:C:T	2.59127e-06	-0.235828	-0.604534
16804808	chr10:16804808:G:A	1.97768e-06	-1.38946e-10	-1.11058
16805243	chr10:16805243:C:T	3.36728e-05	3.03986	-1.31568
16805291	chr10:16805291:G:A	3.07631e-06	-1.39398	0.725207
16805308	chr10:16805308:A:T	2.56543e-06	-1.38946e-10	-0.850383
16805444	chr10:16805444:G:A	4.51086e-06	-0.28602	-3.25898e-10
16805589	chr10:16805589:T:G	1.97406e-06	-1.38946e-10	-1.11241
16805891	chr10:16805891:A:G	2.18929e-06	-1.38946e-10	-1.00893
16806125	chr10:16806125:T:C	8.4934e-07	-1.38689	-0.568917
16806298	chr10:16806298:C:T	4.26355e-07	-1.41576	-1.22923
16806709	chr10:16806709:T:C	7.14378e-07	-0.811521	-1.31733
16806865	chr10:16806865:T:C	0.00108351	5.02626	0.169188
16806902	chr10:16806902:T:C	0.00493656	6.99827	-0.286357
16806998	chr10:16806998:C:T	8.53299e-07	-0.631646	-1.31951
16807210	chr10:16807210:T:G	7.07316e-06	-1.38946e-10	0.163799
16807431	chr10:16807431:T:C	0.00137079	4.64952	0.781119
16807465	chr10:16807465:T:C	1.16307e-05	-1.38946e-10	0.661143
16807660	chr10:16807660:G:A	9.83527e-07	-0.490205	-1.31891
16807733	chr10:16807733:G:T	0.00249187	6.46129	-0.433011
16807776	chr10:16807776:C:A	2.00455e-05	1.2055	-3.25898e-10
16808076	chr10:16808076:C:T	2.03501e-05	1.22058	-3.25898e-10
16808152	chr10:16808152:G:GT	1.67683e-06	-1.38946e-10	-1.2756
16808215	chr10:16808215:C:T	0.0247784	8.1313	0.193916
16808537	chr10:16808537:A:T	8.43467e-07	-0.642892	-1.31985
16808730	chr10:16808730:T:C	5.17537e-06	-0.148597	-3.25898e-10
16809384	chr10:16809384:C:G	2.56472e-06	-1.38946e-10	-0.850661
16809433	chr10:16809433:A:C	8.1763e-07	-0.675767	-1.31809
16809832	chr10:16809832:G:GT	6.90184e-07	-0.845919	-1.31739
16809948	chr10:16809948:C:T	1.63965e-06	-1.38946e-10	-1.29803
16810180	chr10:16810180:A:C	1.77865e-05	-1.38946e-10	1.08593
16810186	chr10:16810186:G:A	0.00250236	7.05594	-1.02346
16810516	chr10:16810516:C:T	5.99028e-06	-0.00237061	-3.25898e-10
16810617	chr10:16810617:C:T	2.63574e-06	-1.38946e-10	-0.823344
16810668	chr10:16810668:G:A	0.00108607	6.30529	-1.10748
16810734	chr10:16810734:T:C	1.70468e-06	-1.38946e-10	-1.25913
16810746	chr10:16810746:G:A	1.95066e-06	-1.38946e-10	-1.12434
16810782	chr10:16810782:G:A	0.00110765	6.50262	-1.28513
16810842	chr10:16810842:C:T	1.72349e-05	1.05443	-3.25898e-10
16810878	chr10:16810878:C:T	2.62415e-06	-1.38946e-10	-0.827751
16810897	chr10:16810897:C:T	3.81021e-07	-1.45474	-1.30267
16811196	chr10:16811196:CA:C	1.96542e-06	-1.38946e-10	-1.1168
16811253	chr10:16811253:C:T	0.0682594	9.58341	-0.24485
16811261	chr10:16811261:G:A	2.94564e-06	-1.38946e-10	-0.712182
16811342	chr10:16811342:A:G	1.61115e-06	-1.38946e-10	-1.31556
16811350	chr10:16811350:G:C	0.00187374	7.0048	-1.26162
16811357	chr10:16811357:A:G	5.27502e-06	-0.129526	-3.25898e-10
16811444	chr10:16811444:C:G	5.18413e-06	-0.146905	-3.25898e-10
16811520	chr10:16811520:G:A	5.26569e-06	-0.131295	-3.25898e-10
16811558	chr10:16811558:G:A	2.57306e-06	-1.38946e-10	-0.847411
16811566	chr10:16811566:G:A	2.57306e-06	-1.38946e-10	-0.847411
16811567	chr10:16811567:A:G	2.79714e-06	-1.38946e-10	-0.76391
16811610	chr10:16811610:C:T	0.00413593	7.30451	-0.76955
16811644	chr10:16811644:T:C	4.94272e-06	-0.194593	-3.25898e-10
16811653	chr10:16811653:A:G	3.06449e-07	-1.66862	-1.30659
16812323	chr10:16812323:C:T	0.00889988	8.53292	-1.23163
16812350	chr10:16812350:G:A	0.00220994	6.61076	-0.702547
16812357	chr10:16812357:G:A	2.10281e-06	-1.38946e-10	-1.04923
16812536	chr10:16812536:A:G	2.56149e-06	-1.38946e-10	-0.851919
16812589	chr10:16812589:T:C	5.25663e-07	-1.15571	-1.2799
16813071	chr10:16813071:C:A	0.00121809	6.50798	-1.19545
16813095	chr10:16813095:C:T	0.00192769	6.88779	-1.11622
16813162	chr10:16813162:C:T	2.00954e-06	-1.38946e-10	-1.0946
16813345	chr10:16813345:A:T	5.4738e-06	-0.0925347	-3.25898e-10
16813429	chr10:16813429:G:T	1.71967e-06	-1.38946e-10	-1.25037
16813797	chr10:16813797:G:C	1.22623e-06	-0.27154	-1.31702
16813924	chr10:16813924:C:T	2.75779e-06	-1.38946e-10	-0.77808
16813930	chr10:16813930:G:A	3.57675e-07	-1.50675	-1.31389
16814231	chr10:16814231:G:C	6.4851e-06	-1.38946e-10	0.0769991
16814537	chr10:16814537:G:A	1.6749e-06	-1.38946e-10	-1.27676
16814672	chr10:16814672:A:C	5.9722e-06	-0.00539315	-3.25898e-10
16814686	chr10:16814686:A:G	0.159322	10.3562	-0.170005
16815134	chr10:16815134:C:G	0.120269	10.0253	-0.120344
16815204	chr10:16815204:A:C	1.00123e-06	-0.490658	-1.30062
16815395	chr10:16815395:G:A	0.000513608	5.12525	-0.676302
16815745	chr10:16815745:C:G	1.98646e-06	-1.38946e-10	-1.10616
16815851	chr10:16815851:C:T	1.64495e-06	-1.38946e-10	-1.2948
16816240	chr10:16816240:CAT:C	5.41706e-06	-0.102956	-3.25898e-10
16816371	chr10:16816371:T:C	3.50861e-06	-1.38946e-10	-0.537289
16816557	chr10:16816557:A:G	1.83431e-06	-1.38946e-10	-1.18584
16816599	chr10:16816599:T:C	4.81603e-06	-1.38946e-10	-0.220558
16817376	chr10:16817376:A:G	3.62061e-06	-1.38946e-10	-0.505866
16817494	chr10:16817494:A:C	2.77604e-06	-1.38946e-10	-0.771481
16817712	chr10:16817712:C:T	2.95805e-06	-1.38946e-10	-0.707979
16818064	chr10:16818064:A:G	2.29514e-06	-0.777666	-0.18405
16818322	chr10:16818322:A:G	7.87019e-06	-1.38946e-10	0.270574
16818453	chr10:16818453:T:C	2.58919e-06	-1.38946e-10	-0.841162
16818603	chr10:16818603:G:A	5.56103e-06	-0.0767256	-3.25898e-10
16818966	chr10:16818966:T:G	4.49621e-06	-0.289274	-3.25898e-10
16819471	chr10:16819471:T:C	5.53454e-06	-1.38946e-10	-0.0814995
16819526	chr10:16819526:T:C	5.1753e-06	-0.148611	-3.25898e-10
16819865	chr10:16819865:T:C	7.64886e-07	-0.94492	-1.11562
16820281	chr10:16820281:A:G	0.00534925	7.76075	-0.968552
16820330	chr10:16820330:G:A	1.96754e-06	-1.38946e-10	-1.11572
16820436	chr10:16820436:T:C	1.01958e-06	-0.502933	-1.27018
16820579	chr10:16820579:G:C	0.00376131	6.90197	-0.461959
16820805	chr10:16820805:G:C	1.00415e-06	-0.893388	-0.894984
16820884	chr10:16820884:G:A	3.74783e-06	-1.38946e-10	-0.471331
16821120	chr10:16821120:G:T	5.31473e-06	-0.122027	-3.25898e-10
16821141	chr10:16821141:G:A	1.66133e-06	-1.38946e-10	-1.28489
16821162	chr10:16821162:G:A	0.109606	10.7733	-0.961179
16821180	chr10:16821180:G:A	4.03996e-07	-1.57097	-1.12789
16821321	chr10:16821321:G:C	1.98315e-06	-1.38946e-10	-1.10782
16821653	chr10:16821653:A:G	8.40809e-06	0.790141	-0.453456
16821778	chr10:16821778:G:A	6.19192e-06	0.0307368	-3.25898e-10
16821859	chr10:16821859:T:G	1.79187e-06	-1.38946e-10	-1.20925
16821998	chr10:16821998:G:A	1.69023e-06	-1.38946e-10	-1.26764
16822021	chr10:16822021:G:A	1.61542e-06	-1.38946e-10	-1.31291
16822137	chr10:16822137:G:A	1.73914e-06	-1.38946e-10	-1.23912
16822328	chr10:16822328:T:G	0.209866	11.556	-1.09432
16822624	chr10:16822624:T:C	1.68731e-06	-1.38946e-10	-1.26937
16822662	chr10:16822662:G:A	2.75966e-06	-1.38946e-10	-0.777402
16822788	chr10:16822788:C:T	1.96889e-06	-1.38946e-10	-1.11504
16822811	chr10:16822811:C:T	0.0201721	9.39988	-1.28034
16822934	chr10:16822934:C:A	1.96157e-06	-1.38946e-10	-1.11876
16823196	chr10:16823196:C:T	2.0443e-06	-1.38946e-10	-1.07745
16823302	chr10:16823302:G:A	2.52282e-06	-1.38946e-10	-0.867129
16823406	chr10:16823406:G:A	5.05229e-06	-0.172666	-3.25898e-10
16823548	chr10:16823548:G:A	1.61543e-06	-1.38946e-10	-1.31291
16823891	chr10:16823891:T:C	1.81384e-06	-1.38946e-10	-1.19706
16823910	chr10:16823910:T:C	2.87814e-06	-1.38946e-10	-0.735364
16824103	chr10:16824103:A:G	4.79108e-06	-1.38946e-10	-0.225752
16824194	chr10:16824194:G:A	1.7387e-06	-1.38946e-10	-1.23937
16824206	chr10:16824206:C:T	2.46526e-06	-1.38946e-10	-0.89021
16824238	chr10:16824238:A:G	5.48524e-06	-1.38946e-10	-0.0904473
16824374	chr10:16824374:T:C	3.38533e-05	1.33805	0.391473
16824555	chr10:16824555:G:A	1.94716e-06	-1.38946e-10	-1.12614
16824563	chr10:16824563:C:T	1.92475e-06	-1.38946e-10	-1.13771
16824670	chr10:16824670:A:C	1.80484e-06	-1.38946e-10	-1.20203
16824824	chr10:16824824:C:T	1.61264e-06	-1.38946e-10	-1.31464
16824841	chr10:16824841:C:T	3.96486e-07	-1.40016	-1.31746
16824882	chr10:16824882:G:T	1.68453e-06	-1.38946e-10	-1.27102
16824930	chr10:16824930:G:A	8.44966e-06	-1.38946e-10	0.341618
16825160	chr10:16825160:A:G	4.46957e-06	-1.38946e-10	-0.295216
16825901	chr10:16825901:G:A	1.81835e-06	-1.38946e-10	-1.19458
16826524	chr10:16826524:T:C	3.43527e-06	-1.38946e-10	-0.558414
16827153	chr10:16827153:T:C	4.16791e-07	-1.62397	-1.04371
16827204	chr10:16827204:A:T	1.35075e-05	-1.38946e-10	0.81074
16827220	chr10:16827220:A:G	3.40017e-07	-1.55183	-1.31944
16827643	chr10:16827643:C:T	1.80891e-06	-1.38946e-10	-1.19978
16827725	chr10:16827725:C:T	1.80377e-05	-1.38946e-10	1.09995
16827975	chr10:16827975:A:AT	8.36493e-06	-1.38946e-10	0.331539
16827994	chr10:16827994:C:A	9.28611e-06	-1.38946e-10	0.436011
16828247	chr10:16828247:A:G	0.00403215	7.11954	-0.609994
16828523	chr10:16828523:G:C	1.78463e-06	-1.38946e-10	-1.21329
16828626	chr10:16828626:G:A	3.55016e-07	-1.50834	-1.31977
16828709	chr10:16828709:C:T	2.05599e-06	-1.38946e-10	-1.07175
16828762	chr10:16828762:C:G	1.6094e-06	-1.38946e-10	-1.31665
16829139	chr10:16829139:ACT:A	3.06429e-06	-1.38946e-10	-0.672693
16829301	chr10:16829301:C:G	2.22694e-06	-1.38946e-10	-0.991881
16829884	chr10:16829884:C:T	1.64199e-06	-1.38946e-10	-1.2966
16829912	chr10:16829912:C:T	1.63049e-06	-1.38946e-10	-1.30363
16829915	chr10:16829915:G:A	2.10545e-06	-1.38946e-10	-1.04798
16829972	chr10:16829972:G:A	1.90885e-06	-1.38946e-10	-1.14601
16830092	chr10:16830092:C:T	1.9312e-06	-1.38946e-10	-1.13437
16830314	chr10:16830314:A:G	4.06308e-06	-1.38946e-10	-0.390566
16830744	chr10:16830744:T:C	9.91093e-06	-1.38946e-10	0.501129
16830886	chr10:16830886:A:G	1.08267e-06	-0.408227	-1.30485
16830930	chr10:16830930:T:C	0.0037585	7.45304	-1.01377
16830958	chr10:16830958:A:G	2.2727e-05	1.33104	-3.25898e-10
16831081	chr10:16831081:C:T	0.000561969	4.73251	-0.193573
16831175	chr10:16831175:A:G	4.2595e-06	-1.38946e-10	-0.343357
16831397	chr10:16831397:G:A	1.60799e-06	-1.38946e-10	-1.31752
16831468	chr10:16831468:A:G	2.27331e-06	-1.38946e-10	-0.971271
16831700	chr10:16831700:G:C	1.60934e-06	-1.38946e-10	-1.31668
16831727	chr10:16831727:G:C	2.11548e-06	-1.38946e-10	-1.04322
16831737	chr10:16831737:C:T	2.75579e-06	-0.525823	-0.252983
16831817	chr10:16831817:A:G	2.46275e-05	1.41136	-3.25898e-10
16832243	chr10:16832243:A:C	8.5608e-07	-1.62242	-0.325478
16832566	chr10:16832566:T:C	0.182143	11.4535	-1.13349
16832610	chr10:16832610:C:T	1.60994e-06	-1.38946e-10	-1.31631
16832632	chr10:16832632:G:A	6.85343e-07	-1.53161	-0.638739
16832636	chr10:16832636:A:G	1.18036e-06	-1.42301	-0.203681
16832750	chr10:16832750:G:A	3.76597e-07	-1.58493	-1.18415
16832931	chr10:16832931:C:T	0.00196084	5.87719	-0.0885701
16833122	chr10:16833122:T:C	1.07264e-05	0.580204	-3.25898e-10
16833163	chr10:16833163:A:G	0.00864237	7.67162	-0.399699
16833193	chr10:16833193:A:T	4.8742e-07	-1.56251	-0.948633
16833260	chr10:16833260:CATGGTGGGGG:C	2.30251e-06	-1.38946e-10	-0.958507
16833360	chr10:16833360:G:A	2.11888e-06	-1.38946e-10	-1.04162
16833554	chr10:16833554:A:G	1.76479e-06	-1.38946e-10	-1.22448
16833966	chr10:16833966:T:G	1.69594e-06	-1.38946e-10	-1.26427
16834032	chr10:16834032:A:G	3.17347e-06	-1.38946e-10	-0.637684
16834053	chr10:16834053:G:T	3.52359e-07	-1.66086	-1.17475
16834191	chr10:16834191:C:G	4.8845e-07	-1.28159	-1.22743
16834614	chr10:16834614:C:T	4.86406e-07	-1.19504	-1.31818
16834821	chr10:16834821:G:A	0.00160543	6.90176	-1.31312
16834847	chr10:16834847:T:A	8.04246e-06	-1.38946e-10	0.292226
16834923	chr10:16834923:A:G	0.00192916	6.59478	-0.822448
16835111	chr10:16835111:G:A	2.46449e-06	-0.890525	-3.25898e-10
16835226	chr10:16835226:C:T	9.67565e-06	-1.38946e-10	0.477104
16835229	chr10:16835229:A:G	1.74159e-06	-1.38946e-10	-1.23771
16835392	chr10:16835392:T:C	3.14692e-07	-1.67142	-1.27725
16835605	chr10:16835605:T:C	6.05025e-06	0.00759187	-3.25898e-10
16835752	chr10:16835752:T:C	1.70607e-06	-1.38946e-10	-1.25832
16835762	chr10:16835762:C:T	1.86162e-05	1.13153	-3.25898e-10
16835860	chr10:16835860:A:G	1.92986e-06	-1.38946e-10	-1.13506
16835868	chr10:16835868:T:C	1.92485e-06	-1.38946e-10	-1.13766
16836205	chr10:16836205:T:C	8.57759e-06	1.40675	-1.0501
16836376	chr10:16836376:C:T	1.73369e-06	-1.38946e-10	-1.24225
16836622	chr10:16836622:T:C	1.71521e-06	-1.38946e-10	-1.25297
16836978	chr10:16836978:G:A	5.05307e-06	-0.172513	-3.25898e-10
16837584	chr10:16837584:A:G	5.57501e-06	1.20232	-1.27653
16837704	chr10:16837704:T:C	1.71597e-06	-1.38946e-10	-1.25253
16837960	chr10:16837960:T:C	2.13847e-06	-1.38946e-10	-1.03242
16838109	chr10:16838109:C:T	1.81877e-06	-1.19435	-3.25898e-10
16838156	chr10:16838156:C:T	1.60972e-06	-1.38946e-10	-1.31645
16838208	chr10:16838208:T:A	2.35535e-06	-1.38946e-10	-0.935818
16838227	chr10:16838227:G:A	6.03157e-06	1.30626	-1.30176
16838316	chr10:16838316:T:TA	1.60826e-06	-1.38946e-10	-1.31736
16838354	chr10:16838354:A:T	4.75364e-06	0.665229	-0.898827
16838849	chr10:16838849:C:T	1.64386e-06	-1.38946e-10	-1.29546
16838954	chr10:16838954:T:C	2.04275e-06	-1.38946e-10	-1.07821
16838958	chr10:16838958:T:A	1.63635e-06	-1.38946e-10	-1.30004
16838994	chr10:16838994:C:T	1.84218e-06	-1.38946e-10	-1.18156
16839005	chr10:16839005:C:T	1.99401e-06	-1.10236	-3.25898e-10
16839094	chr10:16839094:G:C	1.61768e-06	-1.38946e-10	-1.31151
16839097	chr10:16839097:T:C	1.60768e-06	-1.38946e-10	-1.31771
16839553	chr10:16839553:A:G	1.61336e-06	-1.38946e-10	-1.31419
16839732	chr10:16839732:T:C	1.60617e-06	-1.38946e-10	-1.31866
16839763	chr10:16839763:A:G	2.62827e-06	-1.38946e-10	-0.826181
16840128	chr10:16840128:A:G	1.36927e-06	-1.47823	-3.25898e-10
16840376	chr10:16840376:G:A	1.82334e-06	-1.38946e-10	-1.19184
16840519	chr10:16840519:T:C	0.000197661	4.71227	-1.21823
16841525	chr10:16841525:CTCAA:C	3.0143e-06	-1.38946e-10	-0.689141
16842085	chr10:16842085:C:T	3.13599e-06	-1.38946e-10	-0.649562
16842248	chr10:16842248:T:C	2.31294e-06	-1.38946e-10	-0.953989
16842374	chr10:16842374:G:C	0.000203771	4.44687	-0.922385
16843078	chr10:16843078:C:T	2.68591e-06	-1.38946e-10	-0.804489
16843093	chr10:16843093:C:A	1.60443e-06	-1.38946e-10	-1.31974
16843373	chr10:16843373:A:T	6.70499e-06	1.34439	-1.23405
16843431	chr10:16843431:T:C	1.65046e-06	-1.38946e-10	-1.29145
16843750	chr10:16843750:A:G	1.70096e-06	-1.38946e-10	-1.26132
16844008	chr10:16844008:T:C	2.61536e-06	-1.38946e-10	-0.831107
16844403	chr10:16844403:C:CT	1.60698e-06	-1.38946e-10	-1.31815
16844443	chr10:16844443:CAACA:C	1.12643e-06	-1.67346	-3.25898e-10
16844807	chr10:16844807:A:G	0.000100472	3.28024	-0.46287
16845010	chr10:16845010:A:G	2.24411e-06	-1.38946e-10	-0.9842
16845199	chr10:16845199:T:C	1.44692e-06	-1.42307	-3.25898e-10
16845412	chr10:16845412:G:A	1.60654e-06	-1.38946e-10	-1.31843
16845554	chr10:16845554:G:A	5.84619e-06	1.127	-1.15372
16845923	chr10:16845923:T:C	2.21199e-06	-1.38946e-10	-0.998615
16846380	chr10:16846380:G:A	2.27767e-06	-1.38946e-10	-0.969357
16847003	chr10:16847003:T:G	3.50613e-06	-1.38946e-10	-0.537994
16847175	chr10:16847175:G:A	3.78314e-06	-1.38946e-10	-0.461954
16847228	chr10:16847228:G:A	1.63582e-06	-1.38946e-10	-1.30037
16847294	chr10:16847294:T:C	3.28627e-06	-1.38946e-10	-0.602756
16847367	chr10:16847367:G:T	3.58363e-06	-1.38946e-10	-0.516131
16848011	chr10:16848011:T:C	1.75932e-06	-1.38946e-10	-1.22758
16848027	chr10:16848027:T:G	1.60784e-06	-1.38946e-10	-1.31762
16848400	chr10:16848400:G:A	3.32546e-06	-1.38946e-10	-0.5909
16849138	chr10:16849138:G:T	5.09003e-05	2.13736	-3.25898e-10
16849276	chr10:16849276:C:A	3.21383e-05	-1.38946e-10	1.67754
16849364	chr10:16849364:G:GA	3.7063e-05	3.07545	-1.25534
16849549	chr10:16849549:A:C	2.52984e-06	-1.38946e-10	-0.864354
16851333	chr10:16851333:T:C	2.0291e-06	-1.38946e-10	-1.08492
16853114	chr10:16853114:A:G	1.74791e-06	-1.38946e-10	-1.23409
16853602	chr10:16853602:G:C	2.73466e-06	-1.38946e-10	-0.786502
16853965	chr10:16853965:G:A	1.93485e-06	-0.323647	-0.808832
16854388	chr10:16854388:T:G	1.66085e-06	-0.230198	-1.05498
16854692	chr10:16854692:T:A	6.36574e-07	-1.0552	-1.18896
16854746	chr10:16854746:C:T	1.72563e-06	-1.38946e-10	-1.24691
16854807	chr10:16854807:A:G	3.5007e-06	-1.38946e-10	-0.539547
16854934	chr10:16854934:C:CT	1.80792e-06	-1.38946e-10	-1.20033
16855224	chr10:16855224:G:A	4.56677e-06	0.665584	-0.939286
16855403	chr10:16855403:C:T	4.01043e-06	-1.38946e-10	-0.40361
16855599	chr10:16855599:A:G	2.74933e-06	-1.38946e-10	-0.781149
16855690	chr10:16855690:A:G	4.42047e-06	0.657961	-0.964224
16855781	chr10:16855781:T:C	1.94067e-06	-1.38946e-10	-1.12947
16855974	chr10:16855974:C:T	3.74499e-06	0.784943	-1.25703
16856057	chr10:16856057:G:A	3.30393e-06	-0.284642	-0.312753
16856060	chr10:16856060:A:T	6.48139e-07	-1.47807	-0.748089
16856286	chr10:16856286:C:T	2.6462e-06	-0.819385	-3.25898e-10
16856615	chr10:16856615:C:T	1.71303e-06	-1.38946e-10	-1.25425
16856640	chr10:16856640:T:C	2.33517e-06	-1.38946e-10	-0.944422
16857043	chr10:16857043:A:G	4.06922e-06	0.581144	-0.970202
16857210	chr10:16857210:T:A	3.80343e-06	-1.38946e-10	-0.456604
16858027	chr10:16858027:G:A	2.10808e-06	-1.38946e-10	-1.04673
16858077	chr10:16858077:A:C	1.73775e-06	-1.38946e-10	-1.23992
16858181	chr10:16858181:T:C	2.52087e-06	-0.867905	-3.25898e-10
16858234	chr10:16858234:T:C	1.62041e-06	-1.38946e-10	-1.30983
16858527	chr10:16858527:GGCCAGGCTGGTCTTGAACTCCTGGCCTCAA:G	2.54959e-06	-1.38946e-10	-0.856576
16859072	chr10:16859072:C:T	3.98681e-06	-1.38946e-10	-0.409516
16859078	chr10:16859078:C:T	1.62845e-06	-1.38946e-10	-1.30488
16859199	chr10:16859199:G:T	4.44223e-06	-1.38946e-10	-0.301351
16859383	chr10:16859383:A:T	2.98727e-06	-1.38946e-10	-0.698148
16859625	chr10:16859625:C:T	1.60769e-06	-1.38946e-10	-1.31771
16859641	chr10:16859641:T:C	3.33849e-06	-1.38946e-10	-0.586989
16860139	chr10:16860139:A:G	1.67095e-06	-1.38946e-10	-1.27912
16860613	chr10:16860613:T:C	2.94316e-06	-1.38946e-10	-0.713026
16860623	chr10:16860623:C:T	1.99186e-05	-1.38946e-10	1.19915
16860700	chr10:16860700:T:C	2.53252e-06	-1.38946e-10	-0.863293
16861081	chr10:16861081:T:C	1.60953e-06	-1.38946e-10	-1.31657
16861157	chr10:16861157:A:G	1.76826e-06	-1.38946e-10	-1.22251
16861302	chr10:16861302:C:T	2.17818e-06	0.304523	-1.31854
16861844	chr10:16861844:A:G	1.11271e-05	-1.38946e-10	0.616876
16862347	chr10:16862347:A:C	1.61661e-06	-1.38946e-10	-1.31218
16862638	chr10:16862638:A:G	2.91816e-06	-1.38946e-10	-0.721555
16862786	chr10:16862786:C:T	3.70843e-06	-1.38946e-10	-0.4819
16863392	chr10:16863392:T:C	1.73431e-06	-1.38946e-10	-1.2419
16863868	chr10:16863868:G:C	1.70473e-06	-1.38946e-10	-1.2591
16863982	chr10:16863982:A:G	1.62726e-06	-1.38946e-10	-1.30561
16864170	chr10:16864170:G:A	1.95732e-06	-1.38946e-10	-1.12093
16864266	chr10:16864266:T:C	3.11766e-06	-0.043499	-0.611927
16864509	chr10:16864509:T:C	8.7567e-06	1.68868	-1.31137
16864551	chr10:16864551:A:G	1.61512e-06	-1.38946e-10	-1.3131
16864878	chr10:16864878:G:A	6.34687e-06	0.289923	-0.234469
16865056	chr10:16865056:C:T	6.5745e-06	0.346958	-0.256268
16865234	chr10:16865234:T:A	1.90905e-06	-1.38946e-10	-1.1459
16865650	chr10:16865650:C:T	1.18079e-06	-1.62632	-3.25898e-10
16865808	chr10:16865808:G:A	1.60789e-06	-1.38946e-10	-1.31759
16865833	chr10:16865833:T:C	1.84938e-05	-1.38946e-10	1.12492
16866004	chr10:16866004:G:A	3.85342e-06	-0.026271	-0.417276
16866039	chr10:16866039:C:T	1.18386e-06	-1.62373	-3.25898e-10
16866153	chr10:16866153:C:T	1.60423e-06	-1.38946e-10	-1.31986
16866295	chr10:16866295:GAA:G	2.04029e-06	-1.38946e-10	-1.07942
16866599	chr10:16866599:T:C	4.26523e-06	-0.0375356	-0.304477
16866608	chr10:16866608:G:A	2.05882e-06	-1.38946e-10	-1.07037
16866879	chr10:16866879:T:C	4.0403e-06	-0.0814125	-0.314777
16867590	chr10:16867590:T:C	3.79854e-06	0.852166	-1.31006
16868033	chr10:16868033:T:C	2.07914e-06	-1.38946e-10	-1.06055
16868051	chr10:16868051:A:G	1.2393e-05	-1.38946e-10	0.724621
16868152	chr10:16868152:G:A	2.27755e-05	-1.38946e-10	1.33318
16868209	chr10:16868209:A:G	1.77506e-06	-1.38946e-10	-1.21868
16868301	chr10:16868301:G:A	3.49967e-06	-0.193589	-0.346252
16868381	chr10:16868381:T:C	3.62074e-06	-0.0942734	-0.411557
16868621	chr10:16868621:T:G	3.61913e-06	-0.128081	-0.378192
16868747	chr10:16868747:C:G	1.01629e-05	-1.38946e-10	0.526232
16868865	chr10:16868865:C:A	7.68183e-06	-1.38946e-10	0.24635
16869412	chr10:16869412:G:A	4.17919e-06	-1.38946e-10	-0.36239
16869606	chr10:16869606:C:A	1.8193e-06	0.0796489	-1.27371
16870105	chr10:16870105:G:A	2.78789e-06	-0.178301	-0.588921
16870135	chr10:16870135:G:A	1.06252e-06	-1.32584	-0.406031
16870146	chr10:16870146:G:A	1.22377e-06	-1.20146	-0.389109
16870394	chr10:16870394:C:T	1.76692e-06	-1.38946e-10	-1.22327
16870839	chr10:16870839:T:C	2.04119e-06	-1.38946e-10	-1.07898
16871039	chr10:16871039:T:TG	1.68328e-06	-1.38946e-10	-1.27176
16871381	chr10:16871381:C:T	5.10754e-06	0.953491	-1.11528
16871525	chr10:16871525:C:T	1.25521e-06	-1.5652	-3.25898e-10
16872078	chr10:16872078:T:C	5.28985e-06	-1.38946e-10	-0.126719
16872401	chr10:16872401:C:A	3.8795e-06	-1.38946e-10	-0.436802
16873118	chr10:16873118:G:A	1.13115e-06	-1.66928	-3.25898e-10
16873195	chr10:16873195:C:T	6.97789e-06	-1.38946e-10	0.150238
16873330	chr10:16873330:G:A	2.39261e-06	-0.920125	-3.25898e-10
16873493	chr10:16873493:G:A	1.77859e-06	-1.38946e-10	-1.21669
16873525	chr10:16873525:C:A	2.20875e-06	-1.38946e-10	-1.00008
16873760	chr10:16873760:A:C	3.85603e-06	0.778659	-1.22153
16873769	chr10:16873769:G:C	2.05077e-06	-1.38946e-10	-1.07429
16873895	chr10:16873895:T:C	5.57629e-06	-0.0739854	-3.25898e-10
16874280	chr10:16874280:G:A	1.77975e-06	-1.38946e-10	-1.21603
16874485	chr10:16874485:T:C	1.17975e-05	-1.38946e-10	0.675381
16874608	chr10:16874608:GTAA:G	1.66678e-06	-1.38946e-10	-1.28161
16874914	chr10:16874914:G:T	2.03306e-06	-1.38946e-10	-1.08297
16875248	chr10:16875248:A:C	1.68183e-06	-1.38946e-10	-1.27263
16875478	chr10:16875478:A:G	2.69076e-06	0.508273	-1.31096
16875523	chr10:16875523:A:G	3.11917e-06	0.589767	-1.24471
16875569	chr10:16875569:T:A	1.61891e-06	-1.38946e-10	-1.31076
16875627	chr10:16875627:G:T	5.7135e-06	-0.049677	-3.25898e-10
16875918	chr10:16875918:G:A	3.04437e-06	-1.38946e-10	-0.679213
16876019	chr10:16876019:G:A	3.07733e-06	-1.38946e-10	-0.668446
16876551	chr10:16876551:G:A	5.90795e-06	-0.0162091	-3.25898e-10
16876705	chr10:16876705:C:A	1.19501e-05	1.42361	-0.73538
16876780	chr10:16876780:T:C	5.75479e-06	-1.38946e-10	-0.0424763
16876973	chr10:16876973:A:G	1.73381e-06	-1.38946e-10	-1.24219
16876998	chr10:16876998:T:C	1.05902e-06	-0.577247	-1.15792
16877053	chr10:16877053:T:C	1.9337e-06	0.178305	-1.31138
16877220	chr10:16877220:C:T	2.48501e-06	-1.38946e-10	-0.882234
16877224	chr10:16877224:A:G	1.73739e-05	1.85881	-0.796353
16877418	chr10:16877418:G:A	1.95078e-05	1.9821	-0.803796
16877474	chr10:16877474:T:A	7.40971e-07	-1.03828	-1.05402
16877513	chr10:16877513:C:T	1.63446e-06	-1.38946e-10	-1.3012
16877694	chr10:16877694:T:G	2.17528e-06	-1.38946e-10	-1.01535
16877795	chr10:16877795:TA:T	1.60977e-06	-1.38946e-10	-1.31641
16877816	chr10:16877816:A:G	1.24069e-05	1.83387	-1.10813
16878159	chr10:16878159:G:A	3.27561e-06	-0.604147	-0.00185821
16878220	chr10:16878220:A:G	1.79038e-06	-1.38946e-10	-1.21008
16878231	chr10:16878231:T:G	1.7925e-06	-1.38946e-10	-1.2089
16878691	chr10:16878691:C:T	2.57037e-06	-1.38946e-10	-0.848457
16878786	chr10:16878786:C:T	1.15185e-06	-1.65114	-3.25898e-10
16878787	chr10:16878787:G:A	2.94598e-06	-1.38946e-10	-0.712067
16878863	chr10:16878863:G:A	3.13366e-06	-1.38946e-10	-0.650306
16878893	chr10:16878893:A:C	1.27136e-06	-0.385308	-1.16711
16878957	chr10:16878957:T:G	1.21068e-06	-1.60133	-3.25898e-10
16879371	chr10:16879371:T:C	2.40784e-05	2.03476	-0.64595
16879507	chr10:16879507:G:A	5.70015e-06	-0.0520159	-3.25898e-10
16879914	chr10:16879914:A:G	1.60524e-06	-1.38946e-10	-1.31923
16879977	chr10:16879977:C:T	1.65253e-06	-1.38946e-10	-1.2902
16880065	chr10:16880065:A:G	1.93153e-06	0.170831	-1.30503
16880287	chr10:16880287:G:A	2.87537e-06	-1.38946e-10	-0.736326
16880563	chr10:16880563:T:C	1.94116e-06	-1.38946e-10	-1.12922
16880833	chr10:16880833:T:C	1.6048e-06	-1.38946e-10	-1.31951
16880900	chr10:16880900:A:G	1.93646e-06	-1.38946e-10	-1.13165
16881061	chr10:16881061:A:T	1.60545e-06	-1.38946e-10	-1.3191
16881089	chr10:16881089:A:C	2.91502e-06	-1.38946e-10	-0.722633
16881099	chr10:16881099:T:G	1.82125e-06	-1.38946e-10	-1.19299
16881391	chr10:16881391:T:C	3.16892e-06	0.0658139	-0.70493
16881728	chr10:16881728:A:G	5.59956e-06	-0.0698198	-3.25898e-10
16881813	chr10:16881813:A:T	7.21142e-07	-1.151	-0.968423
16882593	chr10:16882593:C:G	5.69235e-06	-0.0533847	-3.25898e-10
16882611	chr10:16882611:G:C	1.80461e-06	-1.38946e-10	-1.20216
16882863	chr10:16882863:T:A	1.14229e-06	-0.391679	-1.2678
16882921	chr10:16882921:T:C	1.48424e-06	-0.155312	-1.2423
16882982	chr10:16882982:C:T	1.63525e-06	-1.38946e-10	-1.30071
16883109	chr10:16883109:A:G	2.33762e-06	-1.38946e-10	-0.943375
16883269	chr10:16883269:G:A	5.45218e-06	-0.0964932	-3.25898e-10
16883329	chr10:16883329:A:G	1.5684e-05	2.08214	-1.12201
16883585	chr10:16883585:G:A	1.81928e-06	-1.38946e-10	-1.19407
16883589	chr10:16883589:A:G	1.31969e-06	-0.223147	-1.29196
16883663	chr10:16883663:C:G	1.98913e-06	-1.38946e-10	-1.10481
16883671	chr10:16883671:C:T	1.64152e-06	-1.38946e-10	-1.29689
16883849	chr10:16883849:T:C	1.90021e-06	-1.38946e-10	-1.15054
16883905	chr10:16883905:A:G	5.59961e-06	-0.0698119	-3.25898e-10
16884078	chr10:16884078:C:A	1.74436e-06	-1.38946e-10	-1.23612
16884085	chr10:16884085:T:C	1.61844e-06	-1.38946e-10	-1.31105
16884177	chr10:16884177:T:A	9.38864e-07	-0.583238	-1.27236
16884234	chr10:16884234:G:A	1.66276e-06	-1.38946e-10	-1.28403
16884369	chr10:16884369:G:A	1.32725e-06	-0.431705	-1.0777
16884418	chr10:16884418:T:A	9.60282e-07	-0.518641	-1.3144
16884641	chr10:16884641:G:A	1.13168e-06	-1.6688	-3.25898e-10
16884687	chr10:16884687:TC:T	1.60835e-06	-1.38946e-10	-1.3173
16884734	chr10:16884734:G:T	4.90673e-07	-1.3533	-1.15118
16884948	chr10:16884948:C:G	1.66666e-06	-1.38946e-10	-1.28169
16885015	chr10:16885015:C:T	2.9915e-06	-1.38946e-10	-0.696733
16885028	chr10:16885028:C:T	5.75512e-07	-1.33866	-1.00634
16885149	chr10:16885149:T:C	5.61201e-06	-0.0675988	-3.25898e-10
16885269	chr10:16885269:T:C	1.83165e-06	-1.38946e-10	-1.18729
16885602	chr10:16885602:T:C	5.67009e-06	-0.0573029	-3.25898e-10
16885878	chr10:16885878:A:T	1.54072e-06	-0.116539	-1.24372
16885896	chr10:16885896:A:C	2.94199e-06	-1.38946e-10	-0.713421
16886259	chr10:16886259:T:C	5.94485e-06	-0.00998319	-3.25898e-10
16886415	chr10:16886415:T:C	1.77285e-06	-1.38946e-10	-1.21992
16886590	chr10:16886590:C:G	5.46869e-06	-0.0934687	-3.25898e-10
16886635	chr10:16886635:G:A	1.65163e-06	-1.38946e-10	-1.29074
16886874	chr10:16886874:C:T	1.6099e-06	-1.38946e-10	-1.31634
16887130	chr10:16887130:G:A	1.14793e-05	-1.38946e-10	0.648035
16887274	chr10:16887274:ATT:A	2.22851e-06	-1.38946e-10	-0.991176
16887611	chr10:16887611:G:A	1.80478e-06	-1.38946e-10	-1.20207
16888011	chr10:16888011:G:A	1.61018e-06	-1.38946e-10	-1.31616
16888046	chr10:16888046:G:A	4.85017e-06	-0.213495	-3.25898e-10
16888280	chr10:16888280:A:T	6.57082e-07	-1.17913	-1.03332
16888363	chr10:16888363:T:C	2.40985e-06	-1.38946e-10	-0.912942
16888420	chr10:16888420:C:G	1.55391e-06	-1.35173	-3.25898e-10
16888736	chr10:16888736:T:C	5.55296e-06	-0.0781771	-3.25898e-10
16888778	chr10:16888778:CAG:C	5.30655e-06	-0.123567	-3.25898e-10
16888862	chr10:16888862:C:T	5.48356e-06	-0.0907531	-3.25898e-10
16889011	chr10:16889011:C:A	4.6704e-07	-1.27797	-1.27588
16889198	chr10:16889198:A:T	4.96455e-06	-1.38946e-10	-0.190186
16889256	chr10:16889256:A:G	1.96801e-06	-1.38946e-10	-1.11549
16889301	chr10:16889301:C:T	1.61886e-06	-1.38946e-10	-1.31078
16889345	chr10:16889345:C:T	4.05838e-06	-1.38946e-10	-0.391723
16889466	chr10:16889466:A:C	3.29883e-07	-1.59465	-1.30688
16890039	chr10:16890039:G:A	1.95917e-06	-1.38946e-10	-1.11999
16890385	chr10:16890385:G:A	1.12628e-06	-1.67359	-3.25898e-10
16890491	chr10:16890491:G:T	5.83185e-06	-0.0291745	-3.25898e-10
16890705	chr10:16890705:A:G	7.15605e-07	-1.4234	-0.703735
16890745	chr10:16890745:G:A	2.09304e-05	-1.38946e-10	1.2487
16890771	chr10:16890771:A:T	1.577e-06	-1.33699	-3.25898e-10
16890913	chr10:16890913:T:C	1.83704e-06	-1.38946e-10	-1.18435
16891547	chr10:16891547:T:C	5.89572e-06	-1.38946e-10	-0.0182812
16891791	chr10:16891791:T:C	1.60656e-06	-1.38946e-10	-1.31841
16891847	chr10:16891847:G:A	1.69718e-06	-1.38946e-10	-1.26354
16892171	chr10:16892171:C:T	1.2901e-05	1.60448	-0.839678
16892265	chr10:16892265:G:C	2.2564e-06	0.0865703	-1.06531
16892482	chr10:16892482:T:C	1.04023e-05	-1.38946e-10	0.549514
16893173	chr10:16893173:G:A	1.28189e-06	-1.54417	-3.25898e-10
16893317	chr10:16893317:T:C	4.46123e-06	-0.297084	-3.25898e-10
16893507	chr10:16893507:G:A	7.12479e-07	-1.34875	-0.782768
16893605	chr10:16893605:T:C	4.10187e-06	-0.381066	-3.25898e-10
16893974	chr10:16893974:C:T	4.94041e-06	-0.195061	-3.25898e-10
16894674	chr10:16894674:C:T	4.77623e-06	-0.228857	-3.25898e-10
16894853	chr10:16894853:T:C	1.60814e-06	-1.38946e-10	-1.31743
16895071	chr10:16895071:A:C	2.07813e-06	-1.38946e-10	-1.06104
16895331	chr10:16895331:A:G	1.25221e-05	0.734986	-3.25898e-10
16895342	chr10:16895342:CACACACACACACACACATATATAT:C	2.66791e-06	-1.38946e-10	-0.811212
16895660	chr10:16895660:T:C	2.8038e-06	0.493545	-1.25508
16896376	chr10:16896376:A:T	8.20615e-07	-0.775365	-1.21484
16896456	chr10:16896456:C:T	2.34606e-06	-1.38946e-10	-0.939772
16896458	chr10:16896458:T:C	5.43601e-06	-0.0994634	-3.25898e-10
16896685	chr10:16896685:G:A	2.87329e-06	-0.73705	-3.25898e-10
16896944	chr10:16896944:T:C	1.15562e-05	1.93889	-1.28417
16897206	chr10:16897206:A:G	2.45467e-06	-1.38946e-10	-0.894516
16897252	chr10:16897252:A:G	3.29859e-07	-1.66338	-1.23822
16897477	chr10:16897477:G:A	1.36506e-05	1.71519	-0.89392
16897490	chr10:16897490:G:C	1.41217e-05	1.79284	-0.937637
16897549	chr10:16897549:G:T	1.95112e-06	0.191351	-1.31546
16897704	chr10:16897704:G:A	1.63729e-06	-1.38946e-10	-1.29947
16897841	chr10:16897841:G:A	1.65255e-06	-1.38946e-10	-1.29019
16897917	chr10:16897917:T:C	1.80083e-06	-1.38946e-10	-1.20426
16897977	chr10:16897977:G:T	6.91904e-06	1.43006	-1.28829
16898610	chr10:16898610:G:A	8.7378e-06	1.62627	-1.25112
16898847	chr10:16898847:C:G	9.6502e-06	1.33564	-0.861167
16899572	chr10:16899572:A:G	2.40664e-06	-1.38946e-10	-0.914276
16899815	chr10:16899815:C:T	2.0226e-06	-1.38946e-10	-1.08812
16900008	chr10:16900008:T:C	2.03465e-06	-1.38946e-10	-1.08218
16900132	chr10:16900132:T:G	1.67084e-06	-1.38946e-10	-1.27918
16902236	chr10:16902236:T:C	1.24165e-06	-1.57607	-3.25898e-10
16902478	chr10:16902478:A:C	6.06193e-07	-1.3107	-0.982361
16902990	chr10:16902990:A:T	1.63053e-06	-1.38946e-10	-1.3036
16903038	chr10:16903038:T:C	2.23222e-06	-0.98951	-3.25898e-10
16903194	chr10:16903194:A:C	3.1475e-07	-1.63873	-1.30975
16903502	chr10:16903502:A:T	1.17223e-05	-0.812256	1.48124
16904208	chr10:16904208:T:C	3.49155e-06	-1.38946e-10	-0.542163
16904345	chr10:16904345:T:C	1.70372e-06	-1.38946e-10	-1.2597
16904724	chr10:16904724:A:ATGAT	1.10893e-05	-0.805609	1.41908
16904831	chr10:16904831:G:A	1.13089e-06	-1.66951	-3.25898e-10
16904886	chr10:16904886:A:G	2.57832e-06	-1.38946e-10	-0.84537
16905031	chr10:16905031:G:A	1.99093e-06	-1.38946e-10	-1.10391
16905175	chr10:16905175:A:G	1.63433e-06	-1.38946e-10	-1.30128
16905286	chr10:16905286:C:A	2.0064e-06	-1.38946e-10	-1.09617
16905665	chr10:16905665:G:A	5.8015e-06	1.15855	-1.19294
16905839	chr10:16905839:G:A	4.04865e-07	-1.67351	-1.0232
16905892	chr10:16905892:C:T	7.87694e-06	1.2086	-0.93717
16906069	chr10:16906069:A:C	1.14044e-06	-1.66109	-3.25898e-10
16906178	chr10:16906178:A:G	1.17649e-06	-1.37418	-0.255798
16906391	chr10:16906391:G:C	1.17988e-06	-1.6271	-3.25898e-10
16906857	chr10:16906857:T:C	3.04889e-06	-1.38946e-10	-0.677731
16906909	chr10:16906909:CACTTCTAAATTTTAAA:C	1.15847e-06	-1.6454	-3.25898e-10
16907221	chr10:16907221:C:T	2.70673e-06	-1.38946e-10	-0.796769
16907402	chr10:16907402:G:A	5.69772e-06	1.1485	-1.20094
16907448	chr10:16907448:A:C	1.02285e-05	0.655834	-0.123167
16907551	chr10:16907551:T:C	3.30361e-07	-1.62234	-1.27773
16908053	chr10:16908053:A:G	1.66006e-06	-1.38946e-10	-1.28566
16908065	chr10:16908065:T:A	8.87914e-06	1.39915	-1.00795
16908756	chr10:16908756:T:G	1.61218e-06	-1.38946e-10	-1.31492
16908825	chr10:16908825:A:G	1.61807e-06	-1.38946e-10	-1.31127
16910019	chr10:16910019:A:G	3.34682e-07	-1.67314	-1.21395
16910270	chr10:16910270:T:C	1.64981e-06	-1.38946e-10	-1.29185
16910501	chr10:16910501:A:G	7.26853e-06	1.38	-1.18895
16911123	chr10:16911123:G:T	1.78426e-06	-1.38946e-10	-1.2135
16911316	chr10:16911316:C:T	1.64758e-06	-1.38946e-10	-1.2932
16912879	chr10:16912879:A:T	1.72029e-06	-1.38946e-10	-1.25002
16913199	chr10:16913199:T:G	6.8775e-06	0.308734	-0.172987
16913617	chr10:16913617:G:T	1.84662e-06	-1.38946e-10	-1.17915
16914933	chr10:16914933:G:A	1.62729e-06	-1.38946e-10	-1.30559
16916654	chr10:16916654:G:A	9.76102e-06	1.0951	-0.60921
16917064	chr10:16917064:A:G	2.05086e-06	-1.38946e-10	-1.07425
16917253	chr10:16917253:A:C	1.60471e-06	-1.38946e-10	-1.31956
16917384	chr10:16917384:G:T	6.57055e-06	1.34569	-1.25561
16917774	chr10:16917774:C:A	3.16423e-06	-1.38946e-10	-0.6406
16917923	chr10:16917923:G:A	3.51607e-06	-1.43308	0.897914
16918049	chr10:16918049:A:T	1.95541e-06	-1.38946e-10	-1.12191
16918445	chr10:16918445:A:G	2.17287e-06	-1.38946e-10	-1.01646
16918625	chr10:16918625:T:C	1.63521e-06	-1.38946e-10	-1.30074
16918698	chr10:16918698:T:A	2.01021e-06	-1.38946e-10	-1.09427
16919625	chr10:16919625:G:A	1.91941e-06	-1.38946e-10	-1.14049
16919771	chr10:16919771:G:A	1.42391e-06	-1.4391	-3.25898e-10
16919996	chr10:16919996:A:C	3.03205e-06	-1.38946e-10	-0.683269
16920235	chr10:16920235:T:A	3.07776e-06	-1.38946e-10	-0.668307
16920353	chr10:16920353:A:G	9.33865e-06	0.821837	-0.380184
16920539	chr10:16920539:G:A	4.37052e-06	-1.31694	0.999314
16920599	chr10:16920599:G:C	6.36514e-06	1.36729	-1.30896
16920784	chr10:16920784:A:G	1.79745e-06	-1.38946e-10	-1.20614
16920791	chr10:16920791:T:C	5.92588e-06	-1.315	1.30182
16921799	chr10:16921799:C:T	2.36777e-06	-0.930561	-3.25898e-10
16922094	chr10:16922094:G:A	3.46482e-06	-1.35309	0.803246
16922444	chr10:16922444:A:G	1.24531e-05	1.09172	-0.362261
16922699	chr10:16922699:T:C	1.12273e-05	0.973665	-0.347828
16922981	chr10:16922981:C:T	3.05454e-06	-1.4087	0.732826
16923179	chr10:16923179:T:C	7.50432e-06	1.54168	-1.31871
16923228	chr10:16923228:A:G	4.91106e-06	0.64968	-0.850699
16923327	chr10:16923327:T:C	9.07365e-06	0.879029	-0.466163
16923330	chr10:16923330:C:T	5.54133e-06	0.483859	-0.564132
16923398	chr10:16923398:G:C	1.73597e-06	-1.38946e-10	-1.24094
16923748	chr10:16923748:C:T	1.66582e-06	-1.38946e-10	-1.28219
16923838	chr10:16923838:A:G	1.61117e-06	-1.38946e-10	-1.31555
16924016	chr10:16924016:G:A	8.41528e-06	-1.38946e-10	0.337541
16924126	chr10:16924126:T:C	2.75408e-06	-0.779423	-3.25898e-10
16924661	chr10:16924661:A:G	1.13907e-06	-1.6623	-3.25898e-10
16924767	chr10:16924767:A:G	1.84119e-06	-0.174792	-1.00731
16924934	chr10:16924934:AG:A	4.74978e-06	0.171131	-0.405542
16924936	chr10:16924936:G:C	4.76849e-06	0.180193	-0.410672
16925446	chr10:16925446:T:G	1.13987e-06	-0.784639	-0.876955
16925448	chr10:16925448:A:C	1.59235e-06	-1.3273	-3.25898e-10
16926039	chr10:16926039:A:C	6.48623e-06	1.39202	-1.31485
16926045	chr10:16926045:A:G	1.59473e-06	-1.32581	-3.25898e-10
16926284	chr10:16926284:A:G	1.17825e-06	-1.62848	-3.25898e-10
16926314	chr10:16926314:G:A	2.64477e-06	-1.38946e-10	-0.819925
16926534	chr10:16926534:G:A	1.9244e-06	-1.13789	-3.25898e-10
16926543	chr10:16926543:T:C	2.60979e-06	0.129737	-0.962976
16926786	chr10:16926786:A:G	1.19213e-06	-0.314353	-1.30241
16926845	chr10:16926845:AG:A	5.15396e-07	-1.18397	-1.27136
16926918	chr10:16926918:A:G	8.58613e-07	-0.769589	-1.17536
16926991	chr10:16926991:A:G	1.0435e-06	-0.452329	-1.2976
16927085	chr10:16927085:C:T	1.09513e-06	-0.42381	-1.27782
16927294	chr10:16927294:C:T	5.71842e-06	0.761562	-0.810378
16927688	chr10:16927688:C:T	1.0071e-05	1.65527	-1.13812
16927924	chr10:16927924:A:C	1.76108e-06	-1.38946e-10	-1.22658
16928977	chr10:16928977:T:C	9.15804e-07	-1.02544	-0.855025
16929284	chr10:16929284:A:G	3.48761e-06	-1.38946e-10	-0.543293
16929427	chr10:16929427:C:T	7.75555e-07	-0.999554	-1.04713
16929515	chr10:16929515:T:C	2.30652e-06	-1.38946e-10	-0.956768
16930012	chr10:16930012:A:G	3.12823e-07	-1.6411	-1.31353
16930308	chr10:16930308:G:C	6.3129e-07	-1.0483	-1.2042
16930635	chr10:16930635:A:G	1.87506e-06	-1.38946e-10	-1.16387
16930816	chr10:16930816:G:C	3.2663e-06	-1.38946e-10	-0.608852
16930862	chr10:16930862:C:T	1.63035e-06	-1.38946e-10	-1.30371
16931347	chr10:16931347:C:T	1.17137e-06	-0.464776	-1.16956
16931835	chr10:16931835:A:C	2.16135e-06	-1.38946e-10	-1.02178
16932134	chr10:16932134:T:C	1.70286e-06	-0.201422	-1.05878
16932467	chr10:16932467:T:C	6.23834e-06	0.0382053	-3.25898e-10
16932497	chr10:16932497:CA:C	2.67274e-06	0.227982	-1.03739
16933025	chr10:16933025:T:A	1.70846e-06	-1.38946e-10	-1.25692
16933079	chr10:16933079:G:A	1.96417e-06	0.19063	-1.30807
16933424	chr10:16933424:C:T	2.71441e-06	-0.793933	-3.25898e-10
16934038	chr10:16934038:G:A	2.08941e-05	1.24696	-3.25898e-10
16934227	chr10:16934227:G:A	3.55166e-06	-0.803827	0.278734
16934243	chr10:16934243:C:T	1.61742e-06	-1.38946e-10	-1.31168
16934307	chr10:16934307:T:C	1.78128e-06	-1.38946e-10	-1.21518
16934619	chr10:16934619:A:G	5.37023e-07	-1.09457	-1.31966
16934706	chr10:16934706:A:G	2.46229e-06	-1.38946e-10	-0.891416
16934741	chr10:16934741:G:C	3.3886e-06	-1.38946e-10	-0.57209
16934874	chr10:16934874:C:T	3.36564e-05	-1.38946e-10	1.7237
16935720	chr10:16935720:A:C	1.65477e-06	-1.28884	-3.25898e-10
16935836	chr10:16935836:T:C	6.74599e-07	-0.95855	-1.2276
16935858	chr10:16935858:C:T	1.26701e-06	-1.55585	-3.25898e-10
16936362	chr10:16936362:T:C	3.30186e-06	-1.38946e-10	-0.598024
16936420	chr10:16936420:T:A	1.15825e-06	-1.6456	-3.25898e-10
16936430	chr10:16936430:G:A	6.60076e-06	1.39199	-1.29732
16936465	chr10:16936465:T:C	2.72448e-06	-1.38946e-10	-0.790233
16936810	chr10:16936810:T:C	1.6841e-06	-1.38946e-10	-1.27128
16936841	chr10:16936841:C:T	3.44741e-06	-1.38946e-10	-0.554885
16936980	chr10:16936980:A:G	9.03721e-07	-1.19198	-0.701766
16937057	chr10:16937057:T:C	2.23659e-06	-1.38946e-10	-0.987554
16937269	chr10:16937269:G:C	5.87075e-07	-1.21131	-1.1138
16937381	chr10:16937381:A:C	4.12887e-07	-1.66648	-1.01061
16937382	chr10:16937382:A:T	1.80208e-06	-1.38946e-10	-1.20357
16937460	chr10:16937460:T:C	2.08531e-06	-1.38946e-10	-1.05759
16937567	chr10:16937567:G:T	1.70269e-06	-1.38946e-10	-1.2603
16937662	chr10:16937662:T:C	3.56561e-07	-1.6732	-1.15056
16937715	chr10:16937715:T:C	5.9698e-07	-1.15013	-1.15825
16937989	chr10:16937989:T:C	2.17853e-06	-1.38946e-10	-1.01386
16938418	chr10:16938418:T:C	1.98275e-06	-1.38946e-10	-1.10802
16938509	chr10:16938509:A:G	1.80343e-06	-1.38946e-10	-1.20282
16938599	chr10:16938599:T:C	4.51323e-07	-1.42889	-1.15919
16938671	chr10:16938671:G:A	9.35523e-07	-1.63366	-0.225502
16940062	chr10:16940062:C:T	4.93335e-06	-1.38946e-10	-0.19649
16940245	chr10:16940245:G:T	4.28503e-07	-1.34035	-1.29961
16940831	chr10:16940831:G:C	1.81098e-06	-1.38946e-10	-1.19864
16941299	chr10:16941299:T:G	9.25191e-05	-1.38946e-10	2.73491
16941422	chr10:16941422:G:A	1.63044e-05	-1.38946e-10	0.998924
16941435	chr10:16941435:T:G	8.71454e-05	-1.38946e-10	2.67507
16941450	chr10:16941450:G:A	2.06847e-06	-1.38946e-10	-1.0657
16941491	chr10:16941491:A:G	1.60443e-06	-1.38946e-10	-1.31974
16941540	chr10:16941540:G:C	4.68783e-07	-1.66809	-0.882035
16941686	chr10:16941686:A:T	1.72685e-06	-1.38946e-10	-1.24621
16942260	chr10:16942260:T:C	1.93924e-06	-1.38946e-10	-1.13021
16942261	chr10:16942261:C:T	1.60904e-06	-1.38946e-10	-1.31687
16942310	chr10:16942310:A:G	2.18215e-06	-1.38946e-10	-1.0122
16942317	chr10:16942317:C:A	4.81475e-06	-1.38946e-10	-0.220824
16942424	chr10:16942424:G:A	3.91107e-07	-1.62755	-1.10374
16942504	chr10:16942504:G:A	2.82347e-06	0.480558	-1.2351
16942526	chr10:16942526:A:T	3.80989e-07	-1.61763	-1.13986
16942583	chr10:16942583:T:C	3.2427e-06	0.240748	-0.85685
16942662	chr10:16942662:T:C	4.09058e-07	-1.64257	-1.04383
16943160	chr10:16943160:T:C	4.2225e-07	-1.6393	-1.01536
16943303	chr10:16943303:A:T	5.96019e-07	-1.05286	-1.25713
16943318	chr10:16943318:C:T	6.04512e-07	-1.03984	-1.256
16943499	chr10:16943499:T:C	3.30414e-07	-1.62943	-1.27049
16943690	chr10:16943690:C:T	2.14495e-06	-1.38946e-10	-1.02939
16943767	chr10:16943767:A:G	3.42935e-07	-1.63731	-1.22541
16943943	chr10:16943943:T:A	2.78409e-06	0.48166	-1.25025
16944160	chr10:16944160:A:G	5.09615e-05	-1.38946e-10	2.13856
16944640	chr10:16944640:G:A	2.01647e-06	-1.38946e-10	-1.09116
16944811	chr10:16944811:C:T	4.99865e-06	0.107169	-0.29051
16944841	chr10:16944841:C:T	3.07104e-07	-1.6707	-1.30238
16945130	chr10:16945130:G:C	6.88191e-07	-1.30792	-0.858281
16945315	chr10:16945315:A:T	1.8123e-06	-1.38946e-10	-1.19791
16945573	chr10:16945573:G:A	2.25919e-06	0.240251	-1.21775
16945700	chr10:16945700:G:A	1.83474e-06	-1.38946e-10	-1.18561
16945873	chr10:16945873:A:G	7.89802e-07	-0.741929	-1.28655
16945988	chr10:16945988:C:T	3.09817e-06	-1.38946e-10	-0.661696
16946187	chr10:16946187:C:T	8.16021e-07	-0.686933	-1.30889
16946307	chr10:16946307:T:A	2.18106e-06	-1.38946e-10	-1.0127
16946704	chr10:16946704:C:T	1.168e-06	-1.61368	-0.0235367
16946788	chr10:16946788:C:T	4.967e-06	-1.38946e-10	-0.189693
16947049	chr10:16947049:C:T	3.11295e-07	-1.64129	-1.31823
16947273	chr10:16947273:G:A	1.1648e-06	-1.63641	-0.00355064
16947428	chr10:16947428:T:C	9.18095e-07	-0.720615	-1.15735
16947436	chr10:16947436:A:T	1.64178e-06	-1.38946e-10	-1.29673
16947487	chr10:16947487:T:A	1.62542e-06	-1.38946e-10	-1.30674
16947581	chr10:16947581:T:G	1.2289e-06	-1.6247	0.0383175
16947689	chr10:16947689:A:G	1.60572e-06	-1.38946e-10	-1.31893
16947698	chr10:16947698:T:C	6.69647e-06	-1.38946e-10	0.109072
16948553	chr10:16948553:G:A	4.43752e-06	-1.38946e-10	-0.302413
16948589	chr10:16948589:C:T	3.11882e-06	-1.38946e-10	-0.655052
16948711	chr10:16948711:T:TTTTGCCACTA	1.31425e-06	-1.51924	-3.25898e-10
16948713	chr10:16948713:A:G	1.31703e-06	-1.51713	-3.25898e-10
16948717	chr10:16948717:AATTG:A	1.31771e-06	-1.51661	-3.25898e-10
16948870	chr10:16948870:A:G	1.61984e-06	-1.38946e-10	-1.31018
16948909	chr10:16948909:C:T	4.95707e-06	0.772912	-0.964606
16948938	chr10:16948938:C:T	1.60872e-06	-1.38946e-10	-1.31707
16949074	chr10:16949074:A:C	9.88931e-06	-1.38946e-10	0.498946
16949125	chr10:16949125:T:C	2.50592e-06	-1.38946e-10	-0.87385
16949329	chr10:16949329:C:A	3.21443e-06	0.378587	-1.00344
16949551	chr10:16949551:A:G	4.96384e-06	0.776889	-0.967217
16949751	chr10:16949751:G:T	4.20382e-06	-1.38946e-10	-0.356514
16949795	chr10:16949795:G:T	1.62733e-06	-1.38946e-10	-1.30557
16949877	chr10:16949877:G:C	4.45693e-06	-1.38946e-10	-0.298048
16950204	chr10:16950204:G:C	1.94683e-06	-1.38946e-10	-1.1263
16950297	chr10:16950297:T:C	1.24773e-06	-1.58024	0.0090589
16950571	chr10:16950571:G:A	6.30884e-07	-1.3825	-0.870644
16950774	chr10:16950774:A:C	1.61388e-06	-1.31387	-3.25898e-10
16951473	chr10:16951473:A:C	1.65551e-06	-0.339579	-0.948819
16951578	chr10:16951578:A:G	5.67374e-06	-1.38946e-10	-0.0566607
16952002	chr10:16952002:GTGT:G	7.16507e-07	-1.63107	-0.494809
16952023	chr10:16952023:T:G	1.20803e-06	-1.61418	0.0106608
16952048	chr10:16952048:C:A	3.03566e-07	-1.66529	-1.31938
16952373	chr10:16952373:G:A	8.28854e-05	-1.38946e-10	2.62495
16953018	chr10:16953018:C:T	2.87156e-06	-1.38946e-10	-0.737652
16953103	chr10:16953103:C:T	5.34749e-05	-1.38946e-10	2.1867
16953206	chr10:16953206:A:ACAGTC	1.60585e-06	-1.38946e-10	-1.31885
16953327	chr10:16953327:T:C	4.77513e-07	-1.44695	-1.08472
16953473	chr10:16953473:G:C	1.94339e-06	-1.38946e-10	-1.12808
16953518	chr10:16953518:T:C	1.48937e-06	-1.39415	-3.25898e-10
16953536	chr10:16953536:G:A	7.08314e-07	-1.64554	-0.491837
16953664	chr10:16953664:C:T	3.27338e-07	-1.66067	-1.2486
16953681	chr10:16953681:C:A	1.79721e-06	-1.38946e-10	-1.20627
16953714	chr10:16953714:G:A	1.90254e-06	-1.14932	-3.25898e-10
16953834	chr10:16953834:G:A	5.2857e-06	-1.38946e-10	-0.127503
16954210	chr10:16954210:G:A	3.03559e-06	-1.38946e-10	-0.682101
16954564	chr10:16954564:C:A	1.893e-06	-1.38946e-10	-1.15434
16954628	chr10:16954628:G:A	3.50695e-05	-1.38946e-10	1.76482
16954685	chr10:16954685:C:T	1.83251e-06	-0.484106	-0.702713
16954967	chr10:16954967:C:T	1.79323e-06	-0.52165	-0.686842
16955247	chr10:16955247:C:T	3.15812e-06	0.445644	-1.08818
16955267	chr10:16955267:G:T	3.26445e-06	0.489288	-1.0987
16955455	chr10:16955455:T:A	3.49209e-07	-1.65248	-1.19211
16955828	chr10:16955828:G:A	3.10592e-06	0.342832	-1.00203
16955909	chr10:16955909:C:T	1.44206e-06	-1.61731	0.190872
16956048	chr10:16956048:G:A	3.23112e-05	0.660072	1.02283
16956057	chr10:16956057:T:G	1.57177e-06	-0.446489	-0.893819
16956235	chr10:16956235:A:G	1.87048e-06	0.13477	-1.30108
16956428	chr10:16956428:T:C	1.12979e-06	-1.67048	-3.25898e-10
16956504	chr10:16956504:A:T	3.62127e-06	0.607091	-1.11278
16956817	chr10:16956817:T:C	5.24302e-06	-1.38946e-10	-0.13561
16956860	chr10:16956860:C:T	2.14899e-06	-0.505476	-0.522033
16956875	chr10:16956875:T:C	1.27186e-06	-1.5988	0.0467698
16957181	chr10:16957181:A:G	1.74697e-06	-1.38946e-10	-1.23463
16957201	chr10:16957201:G:A	3.3771e-06	-1.38946e-10	-0.575492
16957287	chr10:16957287:A:G	6.00388e-07	-1.59309	-0.709593
16957351	chr10:16957351:G:A	2.56514e-06	0.441994	-1.29249
16957452	chr10:16957452:T:C	5.96574e-07	-1.59498	-0.714081
16957531	chr10:16957531:A:G	1.78063e-06	-1.38946e-10	-1.21554
16958373	chr10:16958373:AC:A	1.61923e-06	-1.38946e-10	-1.31056
16958618	chr10:16958618:A:G	3.54295e-06	-0.880939	0.35339
16958904	chr10:16958904:G:C	2.38483e-06	-1.38946e-10	-0.923379
16959205	chr10:16959205:A:G	6.51795e-06	0.609672	-0.52762
16959242	chr10:16959242:G:A	2.1588e-06	-0.490885	-0.53207
16959339	chr10:16959339:T:A	2.04133e-06	-0.469077	-0.609829
16959691	chr10:16959691:A:G	7.06245e-07	-1.61025	-0.53005
16959813	chr10:16959813:G:A	6.69848e-06	0.561064	-0.451692
16959877	chr10:16959877:T:C	3.04092e-06	-1.38946e-10	-0.680349
16960683	chr10:16960683:G:T	1.23425e-06	-0.830409	-0.751634
16960760	chr10:16960760:T:C	1.1714e-06	-0.817437	-0.816871
16961027	chr10:16961027:A:G	3.23714e-06	-1.38946e-10	-0.617817
16961177	chr10:16961177:TC:T	3.96122e-07	-1.41045	-1.30809
16961752	chr10:16961752:C:T	2.34681e-06	-0.0398295	-0.89962
16961773	chr10:16961773:G:A	1.53471e-06	-1.36417	-3.25898e-10
16961805	chr10:16961805:G:A	2.68665e-06	-1.38946e-10	-0.804215
16961845	chr10:16961845:G:A	1.24937e-06	-0.770393	-0.799476
16961991	chr10:16961991:C:T	5.31042e-06	-1.38946e-10	-0.122837
16962000	chr10:16962000:T:C	4.98544e-06	-1.38946e-10	-0.185986
16962073	chr10:16962073:G:C	5.48142e-07	-1.65733	-0.736402
16962265	chr10:16962265:C:T	4.40061e-07	-1.45682	-1.15653
16962306	chr10:16962306:T:C	1.71316e-06	-1.38946e-10	-1.25417
16962531	chr10:16962531:C:T	4.25366e-07	-1.40726	-1.24006
16962560	chr10:16962560:G:T	8.02207e-07	-0.724563	-1.28833
16962639	chr10:16962639:T:C	5.20543e-07	-1.66165	-0.783745
16962815	chr10:16962815:G:A	3.43982e-07	-1.57117	-1.2885
16962818	chr10:16962818:A:C	5.33337e-05	0.880216	1.30384
16962826	chr10:16962826:T:C	2.17535e-06	0.132525	-1.14784
16962859	chr10:16962859:G:A	3.59494e-06	-1.38946e-10	-0.512981
16962939	chr10:16962939:G:A	3.90953e-07	-1.42674	-1.30494
16963439	chr10:16963439:A:G	4.76773e-07	-1.43879	-1.09444
16963548	chr10:16963548:T:A	1.60461e-06	-1.38946e-10	-1.31963
16963755	chr10:16963755:C:T	1.00852e-06	-0.563305	-1.22071
16963819	chr10:16963819:G:A	3.51594e-07	-1.57062	-1.26717
16963991	chr10:16963991:T:C	1.87001e-06	-0.0108272	-1.15573
16964169	chr10:16964169:C:T	4.98652e-06	-1.38946e-10	-0.18577
16964172	chr10:16964172:A:G	3.92226e-07	-1.41073	-1.3177
16964288	chr10:16964288:C:G	4.38931e-06	-1.38946e-10	-0.313337
16964665	chr10:16964665:C:T	1.4187e-06	-0.12572	-1.31705
16964722	chr10:16964722:C:T	1.45253e-06	-0.100297	-1.3189
16964850	chr10:16964850:C:T	1.35798e-06	-1.63891	0.152402
16964864	chr10:16964864:T:C	1.65838e-06	-0.50814	-0.77853
16965174	chr10:16965174:G:C	6.24008e-06	-1.38946e-10	0.0384851
16965403	chr10:16965403:G:A	8.75997e-07	-0.632856	-1.29205
16965477	chr10:16965477:C:T	1.94273e-06	-1.38946e-10	-1.12841
16965478	chr10:16965478:G:A	1.32828e-06	-1.50862	-3.25898e-10
16965507	chr10:16965507:G:A	1.33157e-06	-1.61695	0.110802
16965524	chr10:16965524:C:A	2.43586e-06	-0.336905	-0.565304
16965848	chr10:16965848:T:TA	8.21499e-07	-0.68781	-1.30132
16965960	chr10:16965960:G:A	3.83289e-06	-1.38946e-10	-0.448889
16966172	chr10:16966172:A:G	8.67695e-07	-0.695776	-1.23865
16966175	chr10:16966175:T:C	2.08512e-06	-0.667405	-0.390277
16966184	chr10:16966184:C:T	8.58089e-07	-0.713128	-1.23243
16966314	chr10:16966314:G:C	8.11279e-07	-0.75636	-1.24529
16966365	chr10:16966365:A:G	7.95372e-07	-0.755038	-1.26642
16966423	chr10:16966423:C:T	1.87706e-06	-0.0304541	-1.13235
16966480	chr10:16966480:G:A	4.06374e-06	-1.38946e-10	-0.390406
16966621	chr10:16966621:G:A	9.23113e-07	-0.621899	-1.25061
16966839	chr10:16966839:G:A	1.76883e-06	-1.38946e-10	-1.22219
16966874	chr10:16966874:C:T	4.94042e-07	-1.39735	-1.10029
16966947	chr10:16966947:C:G	8.32543e-07	-0.713501	-1.26228
16967072	chr10:16967072:G:T	2.72528e-06	-1.38946e-10	-0.789938
16967245	chr10:16967245:T:G	1.74961e-06	-0.693206	-0.539912
16967300	chr10:16967300:C:T	7.89252e-07	-0.739566	-1.28961
16967504	chr10:16967504:C:G	4.48556e-06	-1.38946e-10	-0.291645
16967524	chr10:16967524:T:C	2.07837e-05	0.416945	0.824718
16967620	chr10:16967620:C:G	3.12847e-05	1.65062	-3.25898e-10
16967651	chr10:16967651:G:A	9.26626e-07	-0.84179	-1.02692
16967737	chr10:16967737:G:A	9.79501e-07	-0.672605	-1.14062
16968338	chr10:16968338:G:A	1.65672e-06	-1.38946e-10	-1.28767
16968406	chr10:16968406:T:C	2.64466e-05	0.398332	1.08429
16968548	chr10:16968548:G:C	2.76972e-05	0.55448	0.974341
16968616	chr10:16968616:G:A	6.62079e-06	-1.38946e-10	0.0977061
16968733	chr10:16968733:T:A	9.64955e-07	-0.529327	-1.29886
16968742	chr10:16968742:G:A	1.77569e-06	-1.21832	-3.25898e-10
16968743	chr10:16968743:T:C	1.32907e-06	-0.588846	-0.919182
16968799	chr10:16968799:T:C	8.63946e-07	-0.644837	-1.29392
16968833	chr10:16968833:G:A	1.55407e-06	-1.65807	0.306437
16969015	chr10:16969015:T:C	8.92555e-07	-0.586548	-1.31963
16969126	chr10:16969126:T:C	3.23898e-06	-1.38946e-10	-0.617248
16969176	chr10:16969176:A:G	8.37719e-07	-0.85985	-1.10973
16969251	chr10:16969251:GCTATGCAT:G	1.61661e-06	-0.443615	-0.868563
16969264	chr10:16969264:T:C	3.67884e-07	-1.49879	-1.29371
16969582	chr10:16969582:A:T	1.70756e-06	-1.38946e-10	-1.25744
16969644	chr10:16969644:A:C	1.3603e-06	-1.66657	0.181772
16969778	chr10:16969778:G:A	1.77476e-05	-1.38946e-10	1.08374
16969856	chr10:16969856:G:T	2.20899e-06	-1.38946e-10	-0.999975
16969863	chr10:16969863:C:T	4.05743e-06	-1.38946e-10	-0.391959
16969990	chr10:16969990:G:C	1.62992e-06	-1.38946e-10	-1.30398
16970099	chr10:16970099:C:T	2.03403e-06	-0.904653	-0.177836
16970128	chr10:16970128:G:C	2.81394e-06	-0.757923	-3.25898e-10
16970232	chr10:16970232:C:T	8.14029e-07	-1.55213	-0.446136
16970248	chr10:16970248:G:A	2.14214e-06	-1.38946e-10	-1.0307
16970260	chr10:16970260:T:C	8.22861e-07	-1.55572	-0.431758
16970506	chr10:16970506:G:A	1.34631e-06	-1.49514	-3.25898e-10
16970523	chr10:16970523:C:T	7.67815e-07	-1.56233	-0.494385
16970533	chr10:16970533:A:G	4.91951e-07	-1.62431	-0.87758
16970659	chr10:16970659:A:T	4.30739e-07	-1.67278	-0.961983
16970794	chr10:16970794:G:A	8.2667e-07	-1.56526	-0.4176
16970816	chr10:16970816:A:T	8.02042e-07	-1.55867	-0.454432
16970889	chr10:16970889:G:A	8.21857e-07	-1.56589	-0.422806
16971071	chr10:16971071:C:T	4.35364e-07	-1.66771	-0.956371
16971100	chr10:16971100:G:A	6.91078e-07	-1.67345	-0.488561
16971188	chr10:16971188:C:T	1.50638e-06	-1.66961	0.286807
16971226	chr10:16971226:G:T	2.51383e-06	-1.38946e-10	-0.8707
16971296	chr10:16971296:G:A	8.22133e-07	-1.67289	-0.315467
16971319	chr10:16971319:A:G	7.31221e-07	-1.67232	-0.43323
16971322	chr10:16971322:T:C	2.35036e-06	-1.38946e-10	-0.93794
16971630	chr10:16971630:T:C	3.31667e-06	-1.38946e-10	-0.593547
16971668	chr10:16971668:G:A	6.66893e-07	-1.63816	-0.559472
16971678	chr10:16971678:C:A	1.6965e-06	-1.38946e-10	-1.26394
16971750	chr10:16971750:T:C	4.01777e-06	-1.38946e-10	-0.401781
16971814	chr10:16971814:A:T	7.28669e-07	-1.64603	-0.463011
16971850	chr10:16971850:T:C	4.60724e-06	-1.38946e-10	-0.264879
16971957	chr10:16971957:AC:A	1.16556e-06	-1.63931	-3.25898e-10
16972034	chr10:16972034:C:T	4.57372e-06	-1.38946e-10	-0.272181
16972299	chr10:16972299:C:T	2.60775e-05	0.889459	0.579104
16972557	chr10:16972557:C:T	2.46606e-05	-0.0208035	1.4335
16972600	chr10:16972600:G:A	2.56696e-05	0.0791753	1.37362
16972646	chr10:16972646:A:G	7.94113e-06	0.403656	-0.124109
16972678	chr10:16972678:G:A	3.85585e-06	-1.38946e-10	-0.442916
16972683	chr10:16972683:C:A	3.60861e-07	-1.54278	-1.269
16972691	chr10:16972691:G:A	2.26837e-05	-0.10107	1.43021
16972985	chr10:16972985:G:A	2.35299e-05	-0.0834622	1.44923
16972996	chr10:16972996:C:T	4.08655e-07	-1.50849	-1.1789
16973145	chr10:16973145:G:A	4.87842e-07	-1.67017	-0.840099
16973212	chr10:16973212:C:T	1.61482e-06	-1.38946e-10	-1.31328
16973406	chr10:16973406:G:A	4.23381e-05	0.913101	1.04008
16973496	chr10:16973496:C:T	1.33396e-06	-1.28761	-0.216748
16973562	chr10:16973562:G:C	1.85358e-06	-1.38946e-10	-1.17539
16973616	chr10:16973616:T:TA	2.59604e-06	-0.771488	-0.0670336
16973618	chr10:16973618:G:GT	5.33885e-07	-1.57581	-0.844277
16973658	chr10:16973658:T:C	4.00527e-07	-1.67307	-1.03441
16973852	chr10:16973852:T:C	1.6427e-06	-1.29858	0.00241011
16974005	chr10:16974005:G:A	6.92503e-07	-1.65913	-0.500819
16974097	chr10:16974097:C:T	1.02372e-06	-1.51164	-0.257424
16974098	chr10:16974098:T:C	4.59045e-06	-1.38946e-10	-0.268529
16974217	chr10:16974217:T:C	4.91222e-06	-1.05234	0.851561
16974259	chr10:16974259:C:T	4.48464e-06	-1.06389	0.772036
16974283	chr10:16974283:C:A	2.47169e-06	-0.73739	-0.150215
16974768	chr10:16974768:C:T	4.39463e-07	-1.59856	-1.01615
16974882	chr10:16974882:G:A	2.13187e-06	-1.38946e-10	-1.03551
16974907	chr10:16974907:T:C	3.32903e-07	-1.67326	-1.21916
16974955	chr10:16974955:T:C	1.05604e-06	-1.2935	-0.444479
16974963	chr10:16974963:C:A	0.000187419	0.875444	2.5654
16975004	chr10:16975004:G:A	1.7521e-06	-1.38946e-10	-1.2317
16975067	chr10:16975067:C:T	1.75248e-06	-0.857324	-0.37415
16975338	chr10:16975338:T:C	5.76907e-07	-1.5424	-0.800183
16975493	chr10:16975493:A:G	1.4908e-06	-0.868003	-0.525193
16975511	chr10:16975511:G:C	1.54841e-06	-0.0801853	-1.2751
16975530	chr10:16975530:C:T	1.54633e-06	-1.65237	0.295745
16975622	chr10:16975622:T:C	7.14564e-07	-1.55205	-0.576544
16975670	chr10:16975670:C:T	1.15365e-06	-0.395184	-1.25439
16975797	chr10:16975797:G:A	1.45774e-06	-0.985988	-0.429634
16975873	chr10:16975873:C:T	2.86332e-06	-1.38946e-10	-0.740525
16975921	chr10:16975921:G:A	1.44552e-06	-0.971293	-0.452748
16976063	chr10:16976063:C:T	1.51428e-06	-0.988627	-0.388938
16976188	chr10:16976188:T:A	2.62206e-06	-1.38946e-10	-0.828549
16976319	chr10:16976319:C:T	1.67024e-06	-0.927124	-0.352419
16976482	chr10:16976482:C:T	1.71542e-06	-0.835628	-0.417222
16976524	chr10:16976524:G:A	1.55252e-06	-0.955654	-0.396974
16976555	chr10:16976555:G:A	1.74862e-06	-1.38946e-10	-1.23368
16976679	chr10:16976679:G:C	3.09064e-07	-1.64688	-1.31984
16976705	chr10:16976705:C:G	2.47741e-06	-1.38946e-10	-0.885296
16976706	chr10:16976706:C:T	2.47017e-06	-1.38946e-10	-0.88822
16976839	chr10:16976839:G:A	2.80072e-06	-1.38946e-10	-0.762631
16977005	chr10:16977005:A:C	1.55178e-05	-1.38946e-10	0.949479
16977014	chr10:16977014:T:C	2.46607e-06	-1.38946e-10	-0.889884
16977172	chr10:16977172:C:T	4.66471e-06	-1.38946e-10	-0.252483
16977229	chr10:16977229:T:C	4.67408e-06	-1.38946e-10	-0.250476
16977504	chr10:16977504:T:C	1.25115e-06	-1.56845	-3.25898e-10
16977560	chr10:16977560:A:G	4.9296e-07	-1.50339	-0.996448
16977653	chr10:16977653:G:A	2.0645e-06	-1.38946e-10	-1.06762
16977674	chr10:16977674:T:G	4.7323e-07	-1.65416	-0.88652
16977846	chr10:16977846:C:A	1.75856e-06	-1.38946e-10	-1.22802
16978061	chr10:16978061:T:TC	1.60424e-06	-1.38946e-10	-1.31986
16978351	chr10:16978351:T:C	1.7317e-06	-1.38946e-10	-1.24341
16978507	chr10:16978507:A:G	1.89691e-06	-1.38946e-10	-1.15228
16978777	chr10:16978777:C:T	3.16705e-07	-1.66299	-1.2793
16978965	chr10:16978965:A:C	4.7413e-06	-1.38946e-10	-0.236197
16979023	chr10:16979023:T:C	2.55674e-06	-1.38946e-10	-0.853776
16979082	chr10:16979082:C:G	1.72243e-06	-1.38946e-10	-1.24877
16979089	chr10:16979089:A:G	1.71691e-06	-1.38946e-10	-1.25198
16979196	chr10:16979196:C:T	2.97874e-06	-1.38946e-10	-0.701008
16979221	chr10:16979221:T:C	1.70692e-06	-1.38946e-10	-1.25782
16979361	chr10:16979361:A:C	1.71861e-06	-1.38946e-10	-1.25099
16979649	chr10:16979649:C:G	9.94239e-07	-1.41355	-0.384739
16979797	chr10:16979797:T:C	1.68391e-06	-1.38946e-10	-1.27139
16979798	chr10:16979798:T:A	1.71641e-06	-1.38946e-10	-1.25227
16979832	chr10:16979832:A:G	1.45828e-06	-1.63846	0.223213
16979844	chr10:16979844:G:C	3.47931e-07	-1.65114	-1.19712
16980308	chr10:16980308:T:A	2.37726e-06	-1.38946e-10	-0.926559
16980348	chr10:16980348:A:C	2.43254e-06	-1.38946e-10	-0.903572
16980381	chr10:16980381:G:C	2.30865e-06	-1.38946e-10	-0.955845
16980461	chr10:16980461:G:A	2.31696e-06	-1.38946e-10	-0.952253
16980571	chr10:16980571:C:A	1.72086e-06	-1.38946e-10	-1.24969
16980941	chr10:16980941:A:C	2.94027e-06	-1.38946e-10	-0.714007
16980970	chr10:16980970:G:T	3.40075e-06	-1.38946e-10	-0.568513
16981117	chr10:16981117:C:T	3.55305e-07	-1.5642	-1.26308
16981351	chr10:16981351:C:T	0.000227026	0.869428	2.76313
16981565	chr10:16981565:T:C	1.70345e-06	-1.38946e-10	-1.25985
16981618	chr10:16981618:C:G	3.12075e-07	-1.67285	-1.28417
16981669	chr10:16981669:T:G	1.71671e-06	-1.38946e-10	-1.2521
16981799	chr10:16981799:A:C	1.72518e-06	-1.38946e-10	-1.24718
16981808	chr10:16981808:C:T	3.14694e-07	-1.67267	-1.27599
16981862	chr10:16981862:T:A	1.73549e-06	-1.38946e-10	-1.24122
16982026	chr10:16982026:T:C	1.70707e-06	-1.38946e-10	-1.25773
16982218	chr10:16982218:A:C	1.72521e-06	-1.38946e-10	-1.24716
16982376	chr10:16982376:A:T	1.73701e-06	-1.38946e-10	-1.24034
16982405	chr10:16982405:C:T	1.71171e-06	-1.38946e-10	-1.25501
16982442	chr10:16982442:G:A	3.08196e-07	-1.65826	-1.31127
16982504	chr10:16982504:G:A	1.71111e-06	-1.38946e-10	-1.25536
16982616	chr10:16982616:A:T	1.72634e-06	-1.38946e-10	-1.24651
16982850	chr10:16982850:A:G	1.71868e-06	-1.38946e-10	-1.25095
16982960	chr10:16982960:C:T	1.68275e-06	-1.38946e-10	-1.27208
16983007	chr10:16983007:CA:C	1.70671e-06	-1.38946e-10	-1.25794
16983108	chr10:16983108:T:A	1.76135e-06	-1.38946e-10	-1.22643
16983255	chr10:16983255:A:G	1.50378e-06	-1.38452	-3.25898e-10
16983379	chr10:16983379:G:A	1.88608e-06	0.0492128	-1.20722
16983436	chr10:16983436:A:C	5.545e-07	-1.42761	-0.954588
16983576	chr10:16983576:G:A	1.75191e-06	-1.38946e-10	-1.2318
16983646	chr10:16983646:C:T	1.66159e-06	-1.38946e-10	-1.28473
16983667	chr10:16983667:T:C	5.14228e-07	-1.48106	-0.976533
16983686	chr10:16983686:G:A	1.71004e-06	-1.38946e-10	-1.25599
16983829	chr10:16983829:C:T	1.67929e-06	-1.38946e-10	-1.27414
16984011	chr10:16984011:A:C	1.71652e-06	-1.38946e-10	-1.25221
16984585	chr10:16984585:G:T	2.06503e-06	-1.66356	0.596196
16984849	chr10:16984849:C:T	1.66936e-06	-1.38946e-10	-1.28007
16985206	chr10:16985206:T:C	1.7228e-06	-1.38946e-10	-1.24856
16985255	chr10:16985255:A:G	1.05399e-06	-1.41592	-0.324005
16985330	chr10:16985330:C:T	1.63805e-06	-1.38946e-10	-1.299
16985399	chr10:16985399:C:T	2.61502e-06	-1.38946e-10	-0.831237
16985452	chr10:16985452:A:G	1.3938e-06	-1.65743	0.196955
16985607	chr10:16985607:A:G	1.83928e-06	-1.38946e-10	-1.18314
16986029	chr10:16986029:G:A	1.65423e-06	-1.38946e-10	-1.28917
16986138	chr10:16986138:G:C	1.61752e-06	-1.38946e-10	-1.31161
16986470	chr10:16986470:C:T	1.14778e-06	-1.65468	-3.25898e-10
16986563	chr10:16986563:C:T	2.72286e-06	-0.790827	-3.25898e-10
16986632	chr10:16986632:G:A	1.73984e-06	-1.38946e-10	-1.23872
16986755	chr10:16986755:C:T	2.16856e-06	-1.38946e-10	-1.01844
16987126	chr10:16987126:T:C	7.44966e-06	0.21566	-3.25898e-10
16987325	chr10:16987325:A:G	1.69642e-06	-1.38946e-10	-1.26399
16987439	chr10:16987439:C:A	6.89858e-07	-1.51602	-0.647754
16987575	chr10:16987575:T:G	2.83036e-06	-0.752105	-3.25898e-10
16987663	chr10:16987663:A:G	3.31429e-06	-0.363173	-0.231091
16987688	chr10:16987688:A:G	6.80013e-06	-1.38946e-10	0.124433
16987698	chr10:16987698:A:G	2.65855e-06	-1.38946e-10	-0.814728
16987936	chr10:16987936:C:T	1.79676e-06	0.0175652	-1.22409
16988108	chr10:16988108:G:A	2.08802e-06	-1.38946e-10	-1.05629
16988148	chr10:16988148:A:T	1.76805e-06	-1.38946e-10	-1.22263
16988397	chr10:16988397:C:T	1.5326e-06	-0.0561393	-1.3094
16988603	chr10:16988603:G:A	2.18042e-06	-1.38946e-10	-1.01299
16988730	chr10:16988730:A:G	3.75026e-06	0.826383	-1.29707
16988776	chr10:16988776:C:T	3.8982e-06	0.821269	-1.25326
16988855	chr10:16988855:T:C	3.38518e-06	0.724196	-1.2973
16989377	chr10:16989377:ATTAT:A	6.98262e-07	-0.915502	-1.23617
16989424	chr10:16989424:A:G	1.31121e-06	-0.937273	-0.584286
16990282	chr10:16990282:C:T	9.01193e-06	1.205	-0.798964
16990562	chr10:16990562:A:G	1.61848e-06	-1.38946e-10	-1.31102
16990591	chr10:16990591:G:A	5.67177e-07	-1.66016	-0.699436
16990635	chr10:16990635:G:A	1.86066e-06	-1.38946e-10	-1.17158
16990829	chr10:16990829:A:C	7.37405e-07	-1.62673	-0.470401
16990835	chr10:16990835:A:G	1.10811e-05	1.31087	-0.698134
16990949	chr10:16990949:G:C	2.70516e-06	-0.797346	-3.25898e-10
16991175	chr10:16991175:C:T	1.73125e-06	-1.38946e-10	-1.24367
16991382	chr10:16991382:TACTA:T	6.42666e-06	1.27989	-1.21194
16991430	chr10:16991430:G:A	2.07084e-06	-1.38946e-10	-1.06455
16991505	chr10:16991505:G:A	7.43567e-06	0.21378	-3.25898e-10
16991724	chr10:16991724:C:T	3.74659e-07	-1.66278	-1.11146
16992013	chr10:16992013:T:C	3.77118e-06	0.825618	-1.29074
16992407	chr10:16992407:AAAGT:A	1.81255e-06	-1.38946e-10	-1.19777
16992596	chr10:16992596:C:T	1.78432e-06	-1.38946e-10	-1.21347
16992687	chr10:16992687:A:G	1.63527e-06	-1.38946e-10	-1.3007
16993015	chr10:16993015:T:A	1.12882e-06	-1.67133	-3.25898e-10
16993066	chr10:16993066:C:T	8.23954e-06	-1.38946e-10	0.316436
16993438	chr10:16993438:C:T	1.13105e-06	-1.66936	-3.25898e-10
16993491	chr10:16993491:T:A	1.80108e-06	-1.38946e-10	-1.20412
16993823	chr10:16993823:A:C	3.30052e-06	0.691182	-1.28961
16994177	chr10:16994177:A:G	2.15137e-06	-1.38946e-10	-1.0264
16994322	chr10:16994322:CAT:C	9.55916e-06	-1.38946e-10	0.464991
16994959	chr10:16994959:T:C	4.52105e-06	-1.38946e-10	-0.283764
16995404	chr10:16995404:T:C	9.49603e-06	-1.38946e-10	0.458366
16996124	chr10:16996124:TCCTGTC:T	1.63983e-06	-1.38946e-10	-1.29792
16996139	chr10:16996139:G:A	3.63601e-06	0.802782	-1.3044
16996260	chr10:16996260:C:T	2.10183e-05	-1.38946e-10	1.25288
16996627	chr10:16996627:A:T	4.61895e-06	0.999483	-1.26182
16996702	chr10:16996702:C:A	5.88442e-07	-1.17342	-1.14936
16997109	chr10:16997109:T:C	1.74583e-06	-0.645953	-0.589326
16997173	chr10:16997173:T:C	6.96979e-07	-1.64518	-0.508325
16997193	chr10:16997193:A:G	3.1458e-06	-0.450978	-0.195461
16997810	chr10:16997810:A:G	7.93268e-07	-0.869944	-1.15416
16997984	chr10:16997984:C:T	6.71626e-06	-1.38946e-10	0.112023
16998000	chr10:16998000:C:G	5.00725e-07	-1.16435	-1.31985
16998117	chr10:16998117:C:T	2.87177e-06	-0.216966	-0.520615
16998238	chr10:16998238:G:A	7.76898e-07	-0.728573	-1.31638
16998725	chr10:16998725:C:T	4.14395e-06	-1.38946e-10	-0.37086
16998850	chr10:16998850:C:T	6.09217e-07	-0.969203	-1.31889
16999079	chr10:16999079:A:C	3.79631e-06	-1.38946e-10	-0.458479
16999084	chr10:16999084:G:A	1.15805e-06	-1.37241	-0.273364
16999133	chr10:16999133:G:A	1.61022e-06	-1.38946e-10	-1.31614
16999211	chr10:16999211:A:C	3.52333e-07	-1.67263	-1.16306
16999390	chr10:16999390:T:C	3.19287e-06	-1.38946e-10	-0.631588
16999612	chr10:16999612:T:C	1.40241e-06	-1.45431	-3.25898e-10
16999760	chr10:16999760:T:C	3.66396e-07	-1.67361	-1.12294
16999906	chr10:16999906:G:T	6.26498e-07	-0.959119	-1.301
17000164	chr10:17000164:C:T	6.62228e-07	-0.939114	-1.26554
17000312	chr10:17000312:CAT:C	1.62983e-06	-1.11605	-0.18798
17000416	chr10:17000416:T:A	1.4787e-06	-1.14526	-0.256089
17001479	chr10:17001479:T:A	1.69257e-06	-1.38946e-10	-1.26626
17001498	chr10:17001498:C:T	4.25067e-06	-1.38946e-10	-0.345431
17001690	chr10:17001690:G:A	1.88184e-06	-1.38946e-10	-1.16026
17001728	chr10:17001728:T:C	4.33957e-06	-1.38946e-10	-0.324733
17001742	chr10:17001742:C:G	8.02358e-07	-0.747523	-1.26519
17001818	chr10:17001818:T:G	3.58838e-07	-1.49799	-1.3194
17001911	chr10:17001911:T:C	4.30068e-06	-1.38946e-10	-0.333736
17002021	chr10:17002021:G:T	4.481e-06	-1.38946e-10	-0.292663
17002119	chr10:17002119:C:T	2.24377e-06	-1.38946e-10	-0.984352
17002696	chr10:17002696:C:T	1.25093e-06	-0.253118	-1.3155
17002700	chr10:17002700:G:C	3.7717e-07	-1.55594	-1.21163
17002765	chr10:17002765:C:G	8.36289e-07	-1.27445	-0.696841
17003318	chr10:17003318:A:T	1.20729e-06	-0.289381	-1.31475
17003472	chr10:17003472:C:T	2.18512e-06	-1.01084	-3.25898e-10
17003642	chr10:17003642:T:C	1.2315e-06	-1.58428	-3.25898e-10
17003712	chr10:17003712:C:A	9.85066e-07	-1.55829	-0.249269
17003968	chr10:17003968:G:C	1.83901e-06	-1.38946e-10	-1.18328
17004010	chr10:17004010:G:A	1.22943e-06	-1.58596	-3.25898e-10
17004255	chr10:17004255:T:C	5.28536e-07	-1.60036	-0.829794
17004276	chr10:17004276:C:G	1.691e-06	-1.38946e-10	-1.26719
17004318	chr10:17004318:A:G	4.10572e-06	-1.38946e-10	-0.380128
17004570	chr10:17004570:C:T	2.2814e-06	-1.2439	0.276182
17004805	chr10:17004805:G:T	2.43712e-06	0.360603	-1.2623
17005521	chr10:17005521:A:G	8.3317e-07	-1.46669	-0.508332
17005680	chr10:17005680:G:A	1.64047e-06	-1.38946e-10	-1.29753
17005782	chr10:17005782:G:A	1.17217e-06	-0.315251	-1.3184
17005865	chr10:17005865:G:T	2.37232e-06	-0.928642	-3.25898e-10
17006202	chr10:17006202:G:A	3.76919e-06	-0.573362	0.107714
17006281	chr10:17006281:G:A	2.9159e-06	-0.583395	-0.138937
17006436	chr10:17006436:G:C	7.76225e-07	-0.91306	-1.13276
17006651	chr10:17006651:T:C	3.76159e-06	-1.38946e-10	-0.467666
17006709	chr10:17006709:C:T	1.19822e-06	-0.292472	-1.3192
17007332	chr10:17007332:G:A	2.68099e-06	-0.601482	-0.20484
17007334	chr10:17007334:A:G	4.43906e-06	-1.38946e-10	-0.302066
17007418	chr10:17007418:C:T	4.42837e-06	-1.38946e-10	-0.304478
17007619	chr10:17007619:C:G	6.53447e-06	-1.38946e-10	0.0845828
17007783	chr10:17007783:T:C	5.31663e-06	-1.38946e-10	-0.121669
17008108	chr10:17008108:G:A	3.12849e-06	-0.489311	-0.162646
17008314	chr10:17008314:T:C	1.19173e-06	-1.55623	-0.0608765
17008483	chr10:17008483:G:A	1.13884e-06	-0.375988	-1.28651
17008572	chr10:17008572:A:G	1.08656e-06	-0.393386	-1.3161
17008964	chr10:17008964:A:C	6.05288e-07	-1.52262	-0.771935
17009952	chr10:17009952:T:C	3.92589e-06	-1.38946e-10	-0.424914
17010043	chr10:17010043:C:T	1.71059e-06	0.0619776	-1.31765
17010175	chr10:17010175:G:T	3.85282e-06	-1.38946e-10	-0.443703
17010262	chr10:17010262:C:T	3.88905e-07	-1.58098	-1.15595
17010419	chr10:17010419:C:T	7.83462e-07	-1.22237	-0.814171
17010657	chr10:17010657:T:TAA	7.37041e-07	-1.59367	-0.503948
17010956	chr10:17010956:G:T	2.24137e-06	0.283955	-1.26938
17011180	chr10:17011180:G:C	1.80073e-06	-1.42979	0.225474
17011319	chr10:17011319:T:A	1.15576e-06	-1.64775	-3.25898e-10
17011522	chr10:17011522:C:A	7.57631e-06	-1.38946e-10	0.232518
17011524	chr10:17011524:C:CAA	1.26078e-06	-0.243157	-1.31762
17011548	chr10:17011548:T:C	7.04462e-06	-1.38946e-10	0.159755
17011853	chr10:17011853:C:A	1.61453e-06	-1.38946e-10	-1.31346
17012571	chr10:17012571:G:A	1.66667e-06	0.0341083	-1.31579
17012599	chr10:17012599:A:G	0.000299658	-1.38946e-10	3.91013
17012895	chr10:17012895:C:T	1.85007e-06	0.13569	-1.31298
17013263	chr10:17013263:C:T	3.53227e-06	-1.38946e-10	-0.530567
17013459	chr10:17013459:G:T	1.95096e-05	-1.38946e-10	1.1784
17013658	chr10:17013658:G:A	8.795e-07	-0.702535	-1.21838
17013811	chr10:17013811:C:T	6.99998e-07	-1.5514	-0.597782
17014022	chr10:17014022:T:G	1.44801e-06	-0.115701	-1.30662
17014037	chr10:17014037:C:T	9.2088e-07	-0.688583	-1.18635
17014086	chr10:17014086:T:C	1.62906e-06	0.0145742	-1.31908
17014138	chr10:17014138:G:C	1.64303e-06	-1.38946e-10	-1.29597
17014385	chr10:17014385:G:A	1.64573e-06	0.0236511	-1.31798
17014586	chr10:17014586:G:A	1.76825e-06	0.0966556	-1.31917
17014681	chr10:17014681:G:A	1.13925e-06	-1.66213	-3.25898e-10
17014804	chr10:17014804:A:G	1.83239e-06	0.131369	-1.31826
17014893	chr10:17014893:G:A	7.0036e-07	-1.58099	-0.567681
17014947	chr10:17014947:C:T	1.71346e-06	0.065718	-1.31971
17014961	chr10:17014961:T:C	6.22497e-07	-1.64035	-0.626176
17015330	chr10:17015330:A:C	2.31637e-06	-0.395843	-0.556664
17015379	chr10:17015379:A:C	2.32025e-06	-0.950835	-3.25898e-10
17015381	chr10:17015381:T:C	2.16998e-06	0.237871	-1.25566
17015615	chr10:17015615:A:C	1.73673e-06	0.0746788	-1.31518
17015627	chr10:17015627:T:C	2.39381e-06	0.281765	-1.20139
17015704	chr10:17015704:T:G	1.13951e-06	-1.49949	-0.162427
17015726	chr10:17015726:A:T	2.39535e-06	0.338506	-1.25748
17015767	chr10:17015767:C:T	3.83237e-06	-0.954109	0.505084
17015848	chr10:17015848:C:A	1.96393e-06	-1.38946e-10	-1.11756
17015992	chr10:17015992:G:A	8.22028e-07	-1.41341	-0.575077
17016036	chr10:17016036:C:T	1.9215e-06	-1.38946e-10	-1.1394
17016056	chr10:17016056:C:T	2.2516e-06	0.289545	-1.27041
17016126	chr10:17016126:A:G	2.25351e-06	0.284014	-1.26403
17016170	chr10:17016170:T:C	1.1334e-06	-1.47133	-0.195957
17016235	chr10:17016235:G:A	4.08765e-06	-0.194152	-0.190387
17016451	chr10:17016451:A:G	2.13976e-06	0.225256	-1.25707
17016621	chr10:17016621:G:T	2.24494e-06	0.279818	-1.26365
17017250	chr10:17017250:A:G	1.86405e-06	0.111651	-1.28141
17017463	chr10:17017463:C:T	3.10278e-06	-1.14616	0.485948
17017623	chr10:17017623:A:T	1.15353e-06	-0.404317	-1.24537
17017698	chr10:17017698:G:A	1.17842e-06	-0.384843	-1.24349
17017827	chr10:17017827:G:A	3.36472e-06	-0.918496	0.339333
17018188	chr10:17018188:G:C	8.79378e-07	-0.608921	-1.31213
17018515	chr10:17018515:C:T	4.6031e-06	-1.38946e-10	-0.265779
17018564	chr10:17018564:T:A	5.09881e-07	-1.19682	-1.26927
17018626	chr10:17018626:C:T	1.20083e-06	-1.22001	-0.389486
17018677	chr10:17018677:G:A	2.74219e-06	-1.10515	0.321402
17019124	chr10:17019124:G:A	3.46496e-06	-1.38946e-10	-0.549808
17019200	chr10:17019200:A:G	2.65608e-06	-1.38946e-10	-0.815656
17019386	chr10:17019386:T:C	4.19543e-06	-0.24928	-0.109233
17019682	chr10:17019682:A:G	1.25925e-06	-1.47424	-0.0877498
17020914	chr10:17020914:G:A	1.13181e-06	-1.66869	-3.25898e-10
17021027	chr10:17021027:C:T	9.00575e-07	-1.04994	-0.84729
17021418	chr10:17021418:G:A	1.12912e-06	-1.67107	-3.25898e-10
17021743	chr10:17021743:G:A	3.25789e-07	-1.60245	-1.31156
17022460	chr10:17022460:A:G	2.85367e-06	0.356386	-1.10029
17022598	chr10:17022598:C:A	3.4059e-06	-1.38946e-10	-0.566998
17022877	chr10:17022877:G:A	1.1089e-06	-1.37555	-0.313596
17022992	chr10:17022992:G:A	3.71959e-06	-1.38946e-10	-0.478894
17022993	chr10:17022993:G:A	2.30786e-06	-0.907757	-0.0484307
17023108	chr10:17023108:C:T	3.21411e-06	-1.38946e-10	-0.624959
17023198	chr10:17023198:TG:T	1.75505e-06	-1.38946e-10	-1.23001
17023210	chr10:17023210:G:A	1.06293e-06	-1.37858	-0.352896
17023358	chr10:17023358:G:A	1.59387e-06	-1.11782	-0.208524
17023711	chr10:17023711:T:C	1.86374e-05	-1.38946e-10	1.13266
17023762	chr10:17023762:T:C	1.85897e-06	-1.00322	-0.169264
17024395	chr10:17024395:G:A	2.86517e-06	-1.38946e-10	-0.739881
17025138	chr10:17025138:T:C	1.90923e-06	-0.351244	-0.794562
17025223	chr10:17025223:C:T	3.66542e-06	-1.38946e-10	-0.493566
17025229	chr10:17025229:A:G	2.11721e-05	-1.38946e-10	1.26018
17025387	chr10:17025387:C:T	1.74189e-06	-1.38946e-10	-1.23754
17025631	chr10:17025631:C:T	1.24627e-06	-1.57235	-3.25898e-10
17025773	chr10:17025773:A:G	1.62849e-06	-1.38946e-10	-1.30486
17026028	chr10:17026028:C:T	4.13249e-05	-1.53546	3.46442
17026113	chr10:17026113:T:C	8.19839e-06	1.36994	-1.05851
17026187	chr10:17026187:G:C	3.89362e-07	-1.44883	-1.28692
17026252	chr10:17026252:A:G	3.14183e-07	-1.63455	-1.31574
17026276	chr10:17026276:C:T	7.87115e-07	-1.20288	-0.829013
17026904	chr10:17026904:C:CA	2.32098e-06	-1.38946e-10	-0.95052
17027408	chr10:17027408:T:G	2.66716e-06	-1.38946e-10	-0.811493
17027576	chr10:17027576:A:C	1.6611e-06	-1.38946e-10	-1.28503
17027809	chr10:17027809:T:C	1.74545e-06	-1.38946e-10	-1.23549
17027965	chr10:17027965:T:C	1.27167e-06	-1.55218	-3.25898e-10
17028190	chr10:17028190:T:C	1.82759e-05	-1.38946e-10	1.11307
17028458	chr10:17028458:C:T	5.00069e-05	3.26225	-1.1426
17028884	chr10:17028884:C:T	1.8661e-06	-1.38946e-10	-1.16866
17029173	chr10:17029173:G:C	9.04532e-07	-1.61808	-0.27477
17029206	chr10:17029206:T:C	9.44047e-07	-1.32333	-0.526754
17029464	chr10:17029464:A:T	4.1627e-06	-1.38946e-10	-0.366344
17029825	chr10:17029825:A:G	1.60679e-06	-1.38946e-10	-1.31827
17029967	chr10:17029967:T:C	4.47208e-07	-1.31502	-1.28222
17030397	chr10:17030397:T:C	7.82955e-07	-1.36913	-0.668059
17030673	chr10:17030673:C:T	2.23857e-06	-1.38946e-10	-0.98667
17030829	chr10:17030829:G:A	1.6128e-06	-1.38946e-10	-1.31453
17030875	chr10:17030875:C:T	3.72249e-06	-1.29164	0.813524
17030893	chr10:17030893:C:T	2.98867e-05	-1.38946e-10	1.6049
17030959	chr10:17030959:G:A	3.3334e-06	-1.38946e-10	-0.588517
17031136	chr10:17031136:A:G	4.34328e-07	-1.35221	-1.27426
17031197	chr10:17031197:G:A	1.65453e-06	-1.38946e-10	-1.28899
17031416	chr10:17031416:C:T	1.67046e-06	-1.38946e-10	-1.27941
17031441	chr10:17031441:C:T	2.52888e-06	0.413198	-1.27793
17031524	chr10:17031524:T:C	1.39673e-06	-0.165858	-1.29251
17031560	chr10:17031560:C:T	7.05901e-06	-1.16968	1.33147
17031577	chr10:17031577:T:C	5.34708e-07	-1.45726	-0.961285
17031607	chr10:17031607:G:A	1.66778e-06	-1.38946e-10	-1.28102
17031901	chr10:17031901:T:C	6.23362e-07	-1.4267	-0.838433
17031958	chr10:17031958:G:A	4.18734e-06	-1.38946e-10	-0.360442
17032411	chr10:17032411:G:A	2.3804e-06	-1.38946e-10	-0.92524
17032415	chr10:17032415:A:G	1.62213e-06	-1.38946e-10	-1.30877
17032579	chr10:17032579:G:C	8.71032e-07	-1.62185	-0.308733
17032944	chr10:17032944:T:C	1.5775e-06	-1.33666	-3.25898e-10
17032997	chr10:17032997:T:C	5.272e-07	-1.38728	-1.04541
17033063	chr10:17033063:G:GT	2.32844e-06	-1.38946e-10	-0.94731
17033202	chr10:17033202:T:C	1.61959e-06	-1.38946e-10	-1.31034
17033574	chr10:17033574:A:C	3.93524e-06	0.881941	-1.30448
17034077	chr10:17034077:G:C	5.41259e-07	-1.35956	-1.0468
17034131	chr10:17034131:C:T	4.76706e-06	-1.07972	0.848944
17034148	chr10:17034148:A:G	1.60811e-06	-1.38946e-10	-1.31745
17034419	chr10:17034419:AG:A	1.69812e-06	-1.38946e-10	-1.26298
17034509	chr10:17034509:T:C	4.84531e-06	-1.22329	1.00879
17034661	chr10:17034661:C:A	1.26574e-06	-1.55685	-3.25898e-10
17034819	chr10:17034819:T:C	6.2111e-07	-1.01855	-1.25021
17035006	chr10:17035006:T:C	5.44808e-06	-1.38946e-10	-0.097245
17035035	chr10:17035035:G:A	2.6824e-06	-1.38946e-10	-0.805798
17035107	chr10:17035107:G:A	4.91571e-06	-1.38946e-10	-0.200072
17035139	chr10:17035139:T:C	1.64149e-06	-1.38946e-10	-1.2969
17035197	chr10:17035197:G:A	5.84383e-07	-1.27689	-1.05281
17035456	chr10:17035456:G:C	4.94406e-06	-1.19203	0.997714
17035649	chr10:17035649:C:T	7.02649e-06	-1.09584	1.25302
17035815	chr10:17035815:AGCAGGCACTGGGGCCTACCTGAGGGTGGAGGGT:A	5.86217e-07	-1.23716	-1.08941
17035867	chr10:17035867:CA:C	3.66607e-06	-1.38946e-10	-0.493388
17035870	chr10:17035870:A:G	3.35638e-06	-1.38946e-10	-0.581646
17036149	chr10:17036149:T:C	5.96134e-07	-1.25733	-1.05246
17036224	chr10:17036224:C:T	1.60432e-06	-1.38946e-10	-1.31981
17036844	chr10:17036844:C:A	1.96438e-06	-1.38946e-10	-1.11733
17036845	chr10:17036845:A:T	5.19513e-06	-1.21312	1.06833
17037131	chr10:17037131:A:C	3.90052e-06	0.82821	-1.25961
17038002	chr10:17038002:G:A	1.16049e-06	-0.450207	-1.19346
17038024	chr10:17038024:C:T	4.55816e-06	-1.38946e-10	-0.27559
17038157	chr10:17038157:G:A	1.87429e-06	-1.38946e-10	-1.16428
17038519	chr10:17038519:G:A	1.21682e-06	-1.59627	-3.25898e-10
17038634	chr10:17038634:C:T	5.56512e-06	-1.09411	1.01812
17038813	chr10:17038813:C:T	2.24222e-06	-1.38946e-10	-0.985042
17038942	chr10:17038942:C:G	7.8267e-07	-0.726482	-1.31107
17038983	chr10:17038983:T:A	5.81555e-06	-1.38946e-10	-0.0319738
17039140	chr10:17039140:G:A	1.07113e-06	-0.712165	-1.01163
17039645	chr10:17039645:T:C	4.22222e-06	-1.38946e-10	-0.352147
17040154	chr10:17040154:T:G	3.51022e-05	2.97258	-1.20683
17040522	chr10:17040522:A:G	6.20314e-07	-1.14541	-1.12462
17040552	chr10:17040552:T:C	2.38828e-06	-1.38946e-10	-0.921937
17040722	chr10:17040722:C:T	9.17036e-07	-1.12776	-0.751356
17040801	chr10:17040801:T:C	5.71793e-07	-1.03858	-1.31291
17040838	chr10:17040838:T:C	2.65534e-06	-1.38946e-10	-0.815934
17041288	chr10:17041288:C:T	2.1138e-06	-1.38946e-10	-1.04402
17041295	chr10:17041295:A:T	1.72137e-06	-1.38946e-10	-1.24938
17041549	chr10:17041549:T:C	2.4508e-06	-1.38946e-10	-0.896095
17041758	chr10:17041758:A:G	5.25041e-07	-1.21256	-1.22422
17041812	chr10:17041812:T:C	8.64476e-07	-0.884967	-1.05317
17041931	chr10:17041931:AGTAT:A	1.60455e-06	-1.38946e-10	-1.31966
17042399	chr10:17042399:C:T	1.17315e-06	-0.579884	-1.05293
17042627	chr10:17042627:C:A	1.13503e-06	-1.45517	-0.210678
17042879	chr10:17042879:T:C	1.60425e-06	-1.38946e-10	-1.31985
17043594	chr10:17043594:G:A	4.56919e-07	-1.60385	-0.971912
17043904	chr10:17043904:C:G	3.12888e-06	-1.38946e-10	-0.651834
17044128	chr10:17044128:ATAT:A	1.0908e-06	-0.55962	-1.14598
17044253	chr10:17044253:TA:T	6.49939e-07	-0.90564	-1.31775
17044438	chr10:17044438:T:C	4.0738e-06	-1.38946e-10	-0.387931
17044637	chr10:17044637:A:G	7.70266e-07	-0.735429	-1.3181
17044899	chr10:17044899:G:A	2.67974e-05	-1.38946e-10	1.4958
17045157	chr10:17045157:G:A	7.68269e-07	-0.737156	-1.31897
17045590	chr10:17045590:G:A	2.47359e-06	-0.88684	-3.25898e-10
17045679	chr10:17045679:C:G	4.15725e-06	-1.38946e-10	-0.367655
17046189	chr10:17046189:G:A	2.20367e-06	-1.38946e-10	-1.00238
17046303	chr10:17046303:T:A	8.57494e-07	-0.731439	-1.21481
17046439	chr10:17046439:T:C	2.04767e-06	-1.38946e-10	-1.07581
17046490	chr10:17046490:T:A	7.47539e-07	-1.13302	-0.950459
17046595	chr10:17046595:T:C	3.11522e-06	-1.38946e-10	-0.656208
17046692	chr10:17046692:C:T	1.92082e-06	-1.38946e-10	-1.13976
17047027	chr10:17047027:T:G	5.39012e-07	-1.21691	-1.19362
17047176	chr10:17047176:G:C	5.80967e-07	-1.192	-1.14357
17047451	chr10:17047451:C:A	1.71563e-06	-1.38946e-10	-1.25273
17047742	chr10:17047742:T:C	1.75885e-06	-1.38946e-10	-1.22785
17047943	chr10:17047943:G:A	2.58726e-06	0.286375	-1.12828
17048202	chr10:17048202:A:C	4.52956e-06	-1.38946e-10	-0.281884
17048336	chr10:17048336:A:C	5.55293e-07	-1.0886	-1.29217
17048380	chr10:17048380:C:T	6.26071e-07	-1.22715	-1.03365
17048965	chr10:17048965:T:C	1.70948e-06	-1.38946e-10	-1.25632
17049147	chr10:17049147:A:G	3.19529e-06	-1.38946e-10	-0.630831
17049222	chr10:17049222:T:C	6.88293e-07	-1.05076	-1.11529
17049294	chr10:17049294:C:T	4.36505e-07	-1.393	-1.22847
17049401	chr10:17049401:G:A	6.29582e-07	-1.21977	-1.03544
17049669	chr10:17049669:A:G	2.3804e-06	-1.38946e-10	-0.925238
17049858	chr10:17049858:A:G	3.49766e-06	-1.38946e-10	-0.540415
17050705	chr10:17050705:C:G	1.61681e-06	-1.38946e-10	-1.31205
17050827	chr10:17050827:A:G	4.37275e-06	-1.38946e-10	-0.317117
17051186	chr10:17051186:A:C	2.0468e-06	-1.38946e-10	-1.07623
17051190	chr10:17051190:T:C	2.03571e-06	-1.38946e-10	-1.08166
17051234	chr10:17051234:G:A	1.89768e-06	-0.0572318	-1.09464
17051302	chr10:17051302:G:A	2.05666e-06	-1.38946e-10	-1.07143
17051470	chr10:17051470:T:C	1.72175e-06	-1.38946e-10	-1.24917
17051771	chr10:17051771:C:T	7.18239e-06	-1.38946e-10	0.179124
17051851	chr10:17051851:A:G	2.06662e-06	-1.38946e-10	-1.0666
17051879	chr10:17051879:G:A	1.21044e-05	-0.965226	1.66629
17051892	chr10:17051892:G:A	3.59588e-07	-1.52983	-1.28548
17051894	chr10:17051894:G:A	2.04473e-06	-1.38946e-10	-1.07724
17052485	chr10:17052485:G:A	1.41418e-06	-1.44596	-3.25898e-10
17052554	chr10:17052554:C:T	3.01939e-06	-0.687454	-3.25898e-10
17052650	chr10:17052650:C:T	1.62437e-06	-1.38946e-10	-1.30739
17052676	chr10:17052676:C:A	2.11605e-06	-1.38946e-10	-1.04296
17052828	chr10:17052828:A:G	3.43225e-07	-1.57148	-1.2904
17052907	chr10:17052907:T:G	2.19277e-06	-1.38946e-10	-1.00734
17053046	chr10:17053046:A:G	2.45181e-06	-0.895681	-3.25898e-10
17053300	chr10:17053300:T:C	9.81881e-07	-0.752393	-1.0584
17053333	chr10:17053333:T:C	2.50114e-06	-1.38946e-10	-0.875761
17053674	chr10:17053674:A:G	1.80137e-06	-1.38946e-10	-1.20396
17053726	chr10:17053726:C:T	1.71688e-06	-1.38946e-10	-1.252
17053768	chr10:17053768:A:G	5.43183e-06	-1.38946e-10	-0.100232
17054058	chr10:17054058:C:T	6.13697e-06	-1.38946e-10	0.0218234
17054073	chr10:17054073:C:T	1.12697e-06	-1.67298	-3.25898e-10
17054146	chr10:17054146:T:C	1.03945e-06	-1.49464	-0.259171
17054431	chr10:17054431:G:GA	1.30761e-06	-1.52431	-3.25898e-10
17055091	chr10:17055091:G:C	1.98319e-06	-1.38946e-10	-1.1078
17055134	chr10:17055134:A:G	2.59224e-06	-1.38946e-10	-0.839985
17055264	chr10:17055264:C:A	5.83397e-07	-1.67266	-0.658733
17055281	chr10:17055281:C:T	1.70079e-06	-1.38946e-10	-1.26142
17055306	chr10:17055306:A:G	1.8279e-06	-1.38946e-10	-1.18934
17055439	chr10:17055439:A:G	2.80153e-06	-1.38946e-10	-0.762344
17055599	chr10:17055599:C:T	2.61777e-05	-1.38946e-10	1.4724
17055818	chr10:17055818:G:A	6.27996e-06	-1.38946e-10	0.0448559
17055854	chr10:17055854:T:G	1.72381e-06	-1.38946e-10	-1.24797
17055977	chr10:17055977:C:T	2.80612e-06	-1.38946e-10	-0.760704
17056107	chr10:17056107:C:T	1.60429e-06	-1.38946e-10	-1.31982
17056110	chr10:17056110:A:T	1.23223e-06	-1.58368	-3.25898e-10
17056175	chr10:17056175:G:C	2.83586e-06	-0.750162	-3.25898e-10
17056451	chr10:17056451:T:C	2.62435e-06	-1.38946e-10	-0.827675
17056552	chr10:17056552:T:C	1.75691e-06	-1.38946e-10	-1.22895
17056566	chr10:17056566:A:G	3.04052e-06	-1.38946e-10	-0.680479
17056862	chr10:17056862:GAAAC:G	6.18084e-07	-1.25842	-1.01522
17056936	chr10:17056936:C:T	5.07917e-06	-0.322137	0.154777
17057017	chr10:17057017:T:C	3.84872e-06	-0.42757	-0.0171987
17057488	chr10:17057488:C:T	3.72959e-07	-1.47855	-1.30024
17057606	chr10:17057606:C:T	1.60555e-06	-1.38946e-10	-1.31904
17057839	chr10:17057839:C:A	4.02172e-06	-1.38946e-10	-0.400798
17058190	chr10:17058190:T:A	3.00989e-06	-1.38946e-10	-0.690605
17058219	chr10:17058219:GGT:G	1.83404e-06	-1.38946e-10	-1.18599
17058248	chr10:17058248:G:A	2.19922e-06	-1.38946e-10	-1.0044
17058433	chr10:17058433:C:T	1.97179e-06	-1.38946e-10	-1.11357
17058614	chr10:17058614:C:T	3.34278e-06	-0.585706	-3.25898e-10
17058717	chr10:17058717:A:G	3.75812e-07	-1.45601	-1.31517
17058721	chr10:17058721:C:T	4.42306e-06	-0.305677	-3.25898e-10
17058791	chr10:17058791:C:T	1.32745e-05	-1.38946e-10	0.793338
17059169	chr10:17059169:G:A	2.24341e-06	-1.38946e-10	-0.984512
17059253	chr10:17059253:T:C	1.61524e-06	-1.38946e-10	-1.31303
17059499	chr10:17059499:C:A	2.41175e-06	-1.38946e-10	-0.912154
17059907	chr10:17059907:A:G	6.17069e-07	-0.987236	-1.28805
17059953	chr10:17059953:C:T	2.08958e-06	-1.38946e-10	-1.05554
17059962	chr10:17059962:A:T	1.60652e-06	-1.38946e-10	-1.31844
17060096	chr10:17060096:CT:C	3.31627e-07	-1.67184	-1.22441
17060120	chr10:17060120:TTTTC:T	6.10955e-07	-0.991564	-1.29368
17060441	chr10:17060441:A:C	7.37847e-06	-1.38946e-10	0.206057
17060540	chr10:17060540:C:T	2.34744e-06	-1.38946e-10	-0.939185
17060553	chr10:17060553:C:T	5.74044e-06	-0.221429	0.176456
17060598	chr10:17060598:T:C	6.20741e-07	-0.981246	-1.2881
17060717	chr10:17060717:C:T	1.34108e-06	-1.49903	-3.25898e-10
17060726	chr10:17060726:T:C	2.51187e-06	-0.871479	-3.25898e-10
17060822	chr10:17060822:G:A	3.18964e-07	-1.67172	-1.26347
17060842	chr10:17060842:G:A	6.62639e-07	-1.18846	-1.01557
17061037	chr10:17061037:G:A	5.74269e-07	-1.06395	-1.28321
17061062	chr10:17061062:A:G	2.39626e-06	-1.38946e-10	-0.9186
17061089	chr10:17061089:A:C	5.46782e-07	-1.16866	-1.22756
17061226	chr10:17061226:A:C	2.82659e-06	-1.38946e-10	-0.753439
17061638	chr10:17061638:G:A	4.9738e-07	-1.19987	-1.29104
17061741	chr10:17061741:C:A	1.09602e-06	-1.51618	-0.184644
17062172	chr10:17062172:T:C	1.54698e-06	-0.304226	-1.05198
17062174	chr10:17062174:G:A	5.0685e-07	-1.15352	-1.31853
17062352	chr10:17062352:A:T	7.48842e-07	-0.84469	-1.23705
17062558	chr10:17062558:C:A	5.40854e-06	-1.38946e-10	-0.10453
17063101	chr10:17063101:A:C	5.09902e-07	-1.22601	-1.24003
17063541	chr10:17063541:A:G	2.86337e-06	-1.38946e-10	-0.740508
17063615	chr10:17063615:T:A	3.45147e-07	-1.63969	-1.21661
17063669	chr10:17063669:C:T	3.34301e-07	-1.6541	-1.23412
17063770	chr10:17063770:T:C	1.87291e-06	-1.16502	-3.25898e-10
17063819	chr10:17063819:T:G	4.24328e-07	-1.57674	-1.07302
17063856	chr10:17063856:G:A	1.60974e-06	-1.38946e-10	-1.31643
17064105	chr10:17064105:A:G	2.60862e-06	-1.38946e-10	-0.833687
17064130	chr10:17064130:C:T	1.62464e-05	-1.38946e-10	0.995363
17064798	chr10:17064798:G:A	1.63492e-06	-1.38946e-10	-1.30091
17066351	chr10:17066351:G:A	4.28122e-06	-1.38946e-10	-0.33827
17067178	chr10:17067178:A:G	1.76746e-06	-1.38946e-10	-1.22296
17067193	chr10:17067193:G:A	4.28297e-06	-1.38946e-10	-0.337861
17067516	chr10:17067516:G:A	1.64743e-06	-1.38946e-10	-1.29329
17067527	chr10:17067527:A:G	2.05275e-06	-1.38946e-10	-1.07333
17067731	chr10:17067731:G:A	4.05134e-06	-0.212123	-0.181338
17067903	chr10:17067903:CA:C	5.1165e-06	-0.2349	0.0748617
17067975	chr10:17067975:AAC:A	3.14638e-07	-1.64485	-1.30399
17067989	chr10:17067989:A:G	1.85875e-06	-1.38946e-10	-1.17261
17068298	chr10:17068298:A:T	2.5171e-06	-1.04338	0.173982
17068397	chr10:17068397:C:T	1.12658e-06	-1.67332	-3.25898e-10
17068437	chr10:17068437:CAATT:C	1.60521e-06	-1.38946e-10	-1.31926
17068475	chr10:17068475:C:T	5.14759e-06	-0.22604	0.0720609
17068591	chr10:17068591:G:A	3.16114e-06	-1.38946e-10	-0.641575
17068596	chr10:17068596:G:A	4.57561e-05	-0.191603	2.22242
17069078	chr10:17069078:T:C	1.81383e-06	-1.38946e-10	-1.19707
17069079	chr10:17069079:G:A	1.60992e-06	-1.38946e-10	-1.31632
17069240	chr10:17069240:T:A	3.27566e-07	-1.67198	-1.23659
17069377	chr10:17069377:T:C	2.15033e-06	-1.38946e-10	-1.02688
17069433	chr10:17069433:G:T	2.97097e-06	-0.165321	-0.538298
17069447	chr10:17069447:CAGGAGTGTATAA:C	3.39182e-07	-1.66779	-1.20593
17069532	chr10:17069532:G:A	2.64471e-06	-1.38946e-10	-0.819946
17069882	chr10:17069882:T:G	2.8116e-06	-1.38946e-10	-0.758753
17070075	chr10:17070075:C:T	2.85682e-06	-0.7428	-3.25898e-10
17070193	chr10:17070193:C:T	1.64021e-06	-1.38946e-10	-1.29768
17070212	chr10:17070212:G:A	3.38017e-07	-1.62351	-1.25366
17070233	chr10:17070233:A:G	1.64843e-06	-1.29268	-3.25898e-10
17070407	chr10:17070407:C:T	3.47116e-07	-1.59821	-1.25239
17070634	chr10:17070634:G:A	3.61571e-06	-0.507221	-3.25898e-10
17070676	chr10:17070676:T:C	1.95325e-06	-1.38946e-10	-1.12301
17070779	chr10:17070779:C:T	1.67392e-06	-1.38946e-10	-1.27734
17070825	chr10:17070825:G:A	1.70121e-06	-1.38946e-10	-1.26117
17071231	chr10:17071231:A:G	2.59625e-06	-1.38946e-10	-0.838439
17071480	chr10:17071480:G:A	1.69041e-06	-1.26754	-3.25898e-10
17071564	chr10:17071564:C:T	3.41138e-07	-1.58802	-1.27996
17071722	chr10:17071722:A:AT	1.9279e-06	-1.38946e-10	-1.13608
17071828	chr10:17071828:G:A	1.14664e-05	-1.38946e-10	0.646909
17072430	chr10:17072430:CAACTTAAA:C	1.82472e-06	-1.38946e-10	-1.19108
17072431	chr10:17072431:A:G	4.83525e-06	-1.38946e-10	-0.216574
17072789	chr10:17072789:T:C	5.49828e-07	-1.6305	-0.760156
17072913	chr10:17072913:A:G	2.53728e-06	-1.38946e-10	-0.861414
17073172	chr10:17073172:T:C	3.14096e-07	-1.6334	-1.31716
17073349	chr10:17073349:A:T	1.72386e-06	-1.38946e-10	-1.24794
17073699	chr10:17073699:GACT:G	7.24876e-07	-0.837122	-1.27714
17073777	chr10:17073777:G:A	5.5558e-06	-1.38946e-10	-0.0776661
17073797	chr10:17073797:G:C	1.60996e-06	-1.38946e-10	-1.3163
17073950	chr10:17073950:A:T	7.51877e-07	-1.45465	-0.623035
17074243	chr10:17074243:G:A	3.79906e-06	-1.38946e-10	-0.457754
17074267	chr10:17074267:A:G	8.01943e-07	-1.45555	-0.557671
17074286	chr10:17074286:A:G	1.64043e-06	-1.38946e-10	-1.29755
17074496	chr10:17074496:T:G	3.9057e-05	-1.38946e-10	1.87251
17074580	chr10:17074580:G:A	5.43628e-06	-1.38946e-10	-0.0994131
17075211	chr10:17075211:A:G	3.66418e-07	-1.63927	-1.15722
17075460	chr10:17075460:G:A	4.88369e-06	-1.38946e-10	-0.206608
17076051	chr10:17076051:T:C	1.71299e-06	-1.38946e-10	-1.25427
17076436	chr10:17076436:T:C	3.124e-07	-1.65765	-1.29833
17076527	chr10:17076527:G:A	4.19825e-06	-0.35784	-3.25898e-10
17076711	chr10:17076711:C:A	4.70604e-06	-1.38946e-10	-0.243661
17076944	chr10:17076944:G:C	3.07881e-06	-0.667964	-3.25898e-10
17077070	chr10:17077070:G:T	2.41712e-06	-0.909933	-3.25898e-10
17077305	chr10:17077305:A:T	1.8025e-06	-1.38946e-10	-1.20334
17077729	chr10:17077729:G:C	4.15345e-07	-1.56521	-1.10595
17077843	chr10:17077843:C:T	1.78885e-06	-1.38946e-10	-1.21094
17078073	chr10:17078073:T:G	1.64851e-06	-1.38946e-10	-1.29264
17078299	chr10:17078299:C:T	8.83142e-07	-1.30879	-0.607989
17078416	chr10:17078416:A:G	2.03682e-06	-1.38946e-10	-1.08112
17078653	chr10:17078653:G:C	6.70728e-05	-1.38946e-10	2.41327
17078857	chr10:17078857:T:C	8.92713e-06	-1.38946e-10	0.396587
17079698	chr10:17079698:T:G	3.25776e-07	-1.59971	-1.31435
17079911	chr10:17079911:C:T	3.27693e-07	-1.60679	-1.3014
17080005	chr10:17080005:G:A	9.83147e-07	-0.536569	-1.27294
17080097	chr10:17080097:G:C	5.03953e-06	-1.38946e-10	-0.175196
17080326	chr10:17080326:AG:A	1.8402e-06	-1.38946e-10	-1.18263
17080962	chr10:17080962:A:G	6.23648e-07	-1.29515	-0.969527
17081352	chr10:17081352:A:G	3.15909e-07	-1.63328	-1.31153
17081464	chr10:17081464:T:C	9.42392e-07	-0.538877	-1.31297
17081579	chr10:17081579:C:T	3.23394e-07	-1.61889	-1.30251
17082042	chr10:17082042:T:C	4.64896e-05	-1.38946e-10	2.04672
17082089	chr10:17082089:A:G	2.13956e-06	-1.38946e-10	-1.03191
17082701	chr10:17082701:G:A	2.13775e-06	-1.03276	-3.25898e-10
17082714	chr10:17082714:T:C	1.63107e-06	-1.38946e-10	-1.30327
17082924	chr10:17082924:T:A	1.03735e-06	-1.3002	-0.455639
17083300	chr10:17083300:G:A	1.86533e-06	-1.38946e-10	-1.16907
17083365	chr10:17083365:C:T	1.6622e-06	-1.38946e-10	-1.28437
17083366	chr10:17083366:G:A	8.25196e-07	-1.59279	-0.391853
17083603	chr10:17083603:A:G	7.35724e-05	2.50576	-3.25898e-10
17084238	chr10:17084238:G:A	4.45585e-06	-1.38946e-10	-0.298291
17084384	chr10:17084384:G:A	1.00882e-06	-0.535848	-1.24788
17084624	chr10:17084624:G:T	1.15532e-05	-1.38946e-10	0.65445
17084667	chr10:17084667:A:G	1.87021e-06	-1.38946e-10	-1.16646
17084879	chr10:17084879:C:T	1.01643e-06	-0.56915	-1.20706
17085241	chr10:17085241:C:T	3.32327e-06	0.716927	-1.30848
17085329	chr10:17085329:C:T	1.0809e-06	-0.437299	-1.27742
17085362	chr10:17085362:T:C	9.22372e-07	-1.3263	-0.547012
17085780	chr10:17085780:A:G	1.60483e-06	-1.38946e-10	-1.31949
17086680	chr10:17086680:C:T	9.14504e-07	-0.562589	-1.31929
17087098	chr10:17087098:A:G	1.79549e-06	-1.38946e-10	-1.20723
17087136	chr10:17087136:ACT:A	3.59227e-07	-1.57456	-1.24175
17087143	chr10:17087143:T:C	2.15992e-06	-0.558093	-0.464344
17087344	chr10:17087344:A:G	6.9142e-07	-1.15158	-1.00994
17087658	chr10:17087658:T:C	1.17096e-06	-0.341161	-1.29353
17087722	chr10:17087722:A:G	8.56863e-06	-0.698108	1.05371
17087936	chr10:17087936:G:C	4.02312e-06	-1.38946e-10	-0.400451
17088317	chr10:17088317:G:A	1.76331e-06	-1.38946e-10	-1.22531
17088694	chr10:17088694:A:G	9.83971e-07	-0.531852	-1.27682
17089276	chr10:17089276:T:C	4.064e-07	-1.60781	-1.08511
17089480	chr10:17089480:T:C	1.76334e-06	-1.38946e-10	-1.2253
17089525	chr10:17089525:A:T	4.38496e-07	-1.60438	-1.01254
17089563	chr10:17089563:C:T	2.05645e-06	-1.07153	-3.25898e-10
17090053	chr10:17090053:T:C	4.5153e-07	-1.53912	-1.0485
17090081	chr10:17090081:T:C	1.52005e-05	-1.38946e-10	0.92882
17090155	chr10:17090155:G:A	9.42674e-07	-1.37647	-0.475075
17090229	chr10:17090229:T:C	1.16406e-06	-1.64059	-3.25898e-10
17090409	chr10:17090409:A:G	1.72769e-06	-1.38946e-10	-1.24572
17090534	chr10:17090534:T:C	1.72763e-06	-1.38946e-10	-1.24576
17090880	chr10:17090880:G:A	9.55348e-07	-0.734397	-1.10379
17091045	chr10:17091045:G:C	8.62281e-07	-1.18186	-0.758822
17091578	chr10:17091578:A:G	4.67069e-07	-1.53458	-1.01921
17091684	chr10:17091684:T:C	6.10818e-07	-1.09299	-1.19247
17091692	chr10:17091692:G:A	4.194e-05	1.94373	-3.25898e-10
17091711	chr10:17091711:A:T	4.06894e-06	-1.38946e-10	-0.389126
17091939	chr10:17091939:C:T	4.9632e-07	-1.53312	-0.959923
17091944	chr10:17091944:T:C	4.93384e-07	-1.53422	-0.964757
17092338	chr10:17092338:T:G	7.23532e-07	-0.894122	-1.222
17092366	chr10:17092366:G:A	5.99256e-07	-1.47951	-0.825063
17092443	chr10:17092443:G:C	1.89317e-06	-1.38946e-10	-1.15425
17092502	chr10:17092502:G:A	7.08393e-07	-1.29314	-0.844129
17092561	chr10:17092561:C:T	2.08195e-06	-1.38946e-10	-1.0592
17092686	chr10:17092686:T:C	1.12464e-06	-1.28816	-0.386883
17093123	chr10:17093123:C:T	7.63327e-07	-0.931792	-1.13078
17093165	chr10:17093165:T:C	4.96393e-07	-1.50662	-0.986279
17093212	chr10:17093212:A:G	7.54028e-06	-1.38946e-10	0.227751
17093288	chr10:17093288:A:G	5.11184e-07	-1.4702	-0.993331
17093295	chr10:17093295:C:T	5.30891e-07	-1.46576	-0.959952
17093500	chr10:17093500:G:A	1.64042e-06	-1.38946e-10	-1.29756
17093509	chr10:17093509:T:A	1.83747e-06	-1.38946e-10	-1.18412
17093627	chr10:17093627:G:A	6.72416e-07	-1.40643	-0.782957
17093756	chr10:17093756:C:T	8.1677e-06	-1.27091	1.57859
17093836	chr10:17093836:C:T	2.80665e-06	-1.38946e-10	-0.760518
17093868	chr10:17093868:G:A	3.44988e-06	0.511214	-1.06538
17093896	chr10:17093896:A:T	1.85071e-06	-1.38946e-10	-1.17694
17093909	chr10:17093909:A:G	5.03324e-07	-1.50091	-0.978121
17094106	chr10:17094106:T:C	3.58885e-06	-1.38946e-10	-0.514677
17094170	chr10:17094170:T:G	4.49805e-06	0.63135	-0.920216
17094734	chr10:17094734:C:G	5.04457e-07	-1.49953	-0.977254
17095294	chr10:17095294:C:T	6.59472e-07	-1.37464	-0.834183
17095501	chr10:17095501:A:G	1.00225e-06	-0.844984	-0.945278
17095553	chr10:17095553:G:A	5.82514e-07	-1.41467	-0.918243
17096965	chr10:17096965:A:T	1.00796e-06	-1.33782	-0.446764
17097255	chr10:17097255:C:T	8.95507e-07	-1.04129	-0.861587
17097339	chr10:17097339:G:A	4.97831e-07	-1.38376	-1.10624
17097675	chr10:17097675:C:A	1.10944e-06	-0.857088	-0.831567
17097719	chr10:17097719:AAATC:A	0.000209959	-1.38946e-10	3.5544
17097932	chr10:17097932:G:A	5.64895e-07	-1.21976	-1.14386
17097938	chr10:17097938:A:C	1.73047e-06	-1.38946e-10	-1.24412
17098235	chr10:17098235:A:T	9.76562e-07	-0.911924	-0.904301
17098802	chr10:17098802:T:G	2.09533e-06	-1.38946e-10	-1.0528
17098857	chr10:17098857:T:C	5.04204e-07	-1.22418	-1.2531
17098936	chr10:17098936:G:T	7.14949e-07	-1.47628	-0.651768
17099251	chr10:17099251:CT:C	1.21577e-06	-1.59713	-3.25898e-10
17099534	chr10:17099534:A:C	9.3945e-07	-0.771598	-1.08337
17099789	chr10:17099789:TTTCAGTGAGCCGTGATCAGGCCAC:T	1.26954e-06	-1.55386	-3.25898e-10
17100527	chr10:17100527:G:T	9.89714e-07	-0.954366	-0.848482
17100703	chr10:17100703:G:T	9.35818e-07	-0.91277	-0.946073
17101001	chr10:17101001:C:T	1.04564e-05	1.53761	-0.982901
17101104	chr10:17101104:T:A	5.84779e-07	-1.55877	-0.770258
17101190	chr10:17101190:C:T	5.72004e-07	-1.4122	-0.938914
17101311	chr10:17101311:G:A	6.96773e-07	-1.5992	-0.554601
17101487	chr10:17101487:T:A	1.85153e-06	-1.38946e-10	-1.1765
17101654	chr10:17101654:C:T	1.74381e-06	-1.38946e-10	-1.23644
17101997	chr10:17101997:C:T	4.40275e-07	-1.63992	-0.972941
17102181	chr10:17102181:C:A	2.1217e-06	-1.38946e-10	-1.04029
17102676	chr10:17102676:T:C	3.95784e-07	-1.42298	-1.29641
17102711	chr10:17102711:A:G	1.61677e-06	-1.38946e-10	-1.31208
17102769	chr10:17102769:G:C	1.63729e-06	-1.38946e-10	-1.29947
17102814	chr10:17102814:C:T	3.25304e-07	-1.65448	-1.26102
17103556	chr10:17103556:T:A	1.88744e-06	-1.38946e-10	-1.15729
17103666	chr10:17103666:T:C	5.14327e-07	-1.3975	-1.0599
17103749	chr10:17103749:G:A	4.87798e-06	-1.38946e-10	-0.207778
17103806	chr10:17103806:A:G	1.88933e-06	-1.38946e-10	-1.15629
17103898	chr10:17103898:C:T	5.80379e-07	-1.06137	-1.27522
17103929	chr10:17103929:T:G	5.93136e-07	-1.49985	-0.814994
17104251	chr10:17104251:T:G	1.73339e-06	-1.38946e-10	-1.24243
17104591	chr10:17104591:A:G	7.98028e-06	-1.01973	1.30419
17104668	chr10:17104668:C:T	1.13758e-06	-1.2744	-0.389203
17105049	chr10:17105049:C:T	1.5225e-05	0.930427	-3.25898e-10
17105109	chr10:17105109:T:C	8.31146e-06	-1.38946e-10	0.325127
17105271	chr10:17105271:A:G	1.77686e-06	-1.21766	-3.25898e-10
17105611	chr10:17105611:TCTC:T	4.38912e-06	-1.38946e-10	-0.313379
17105802	chr10:17105802:G:A	3.44202e-06	-1.08447	0.528022
17106170	chr10:17106170:A:C	2.37168e-06	-1.38946e-10	-0.928908
17106201	chr10:17106201:C:T	6.36207e-07	-1.56519	-0.679547
17106224	chr10:17106224:G:A	0.00010785	4.04659	-1.15836
17106280	chr10:17106280:A:G	4.97644e-07	-1.60781	-0.882571
17106365	chr10:17106365:GC:G	5.9036e-07	-1.09738	-1.22215
17106481	chr10:17106481:C:T	1.60428e-06	-1.38946e-10	-1.31983
17106893	chr10:17106893:C:T	2.76637e-06	-1.02843	0.253453
17106983	chr10:17106983:A:G	1.75504e-06	-1.38946e-10	-1.23002
17107012	chr10:17107012:A:T	5.17849e-07	-1.14643	-1.30415
17107146	chr10:17107146:A:T	5.81086e-07	-1.12893	-1.20644
17107294	chr10:17107294:T:C	3.62446e-07	-1.48803	-1.31936
17107319	chr10:17107319:T:C	2.69053e-06	-1.38946e-10	-0.80277
17107374	chr10:17107374:C:A	3.23809e-06	-1.38946e-10	-0.617525
17107847	chr10:17107847:C:T	4.6375e-05	3.33779	-1.29354
17108509	chr10:17108509:AG:A	2.38978e-06	-1.38946e-10	-0.921306
17108519	chr10:17108519:C:T	5.15691e-07	-1.21848	-1.23627
17108951	chr10:17108951:T:C	1.76806e-06	-1.38946e-10	-1.22262
17108986	chr10:17108986:G:A	7.96404e-06	1.5834	-1.30097
17109984	chr10:17109984:T:C	2.83197e-06	-1.38946e-10	-0.751534
17110061	chr10:17110061:A:G	5.40292e-07	-1.09828	-1.30987
17110158	chr10:17110158:T:C	1.72783e-06	-1.25866	0.0130179
17110193	chr10:17110193:T:C	3.94606e-07	-1.46854	-1.25383
17110856	chr10:17110856:G:A	4.37766e-07	-1.55736	-1.06122
17110971	chr10:17110971:G:A	1.60956e-06	-1.38946e-10	-1.31655
17110995	chr10:17110995:G:A	4.31616e-07	-1.61355	-1.01918
17111248	chr10:17111248:C:T	1.6277e-06	-1.38946e-10	-1.30534
17112211	chr10:17112211:A:C	8.15477e-07	-1.09397	-0.902516
17112296	chr10:17112296:C:T	5.28766e-07	-1.51757	-0.912149
17112688	chr10:17112688:A:G	3.79074e-07	-1.53994	-1.22259
17113340	chr10:17113340:T:C	5.71778e-07	-1.48121	-0.870304
17113378	chr10:17113378:C:A	3.83634e-06	-1.38946e-10	-0.447991
17113551	chr10:17113551:T:C	2.7396e-06	-1.38946e-10	-0.784695
17113652	chr10:17113652:T:C	1.65593e-06	-1.38946e-10	-1.28815
17113655	chr10:17113655:G:A	3.68401e-07	-1.47252	-1.31857
17113842	chr10:17113842:C:T	3.7248e-07	-1.46064	-1.31944
17113886	chr10:17113886:G:A	1.60944e-06	-1.38946e-10	-1.31662
17113888	chr10:17113888:C:T	3.13854e-06	-1.38946e-10	-0.648751
17114152	chr10:17114152:A:G	6.0244e-06	1.31431	-1.31101
17114528	chr10:17114528:C:T	3.30342e-07	-1.58323	-1.3169
17114755	chr10:17114755:C:T	1.61812e-06	-1.38946e-10	-1.31124
17114912	chr10:17114912:G:A	1.54912e-06	-1.35482	-3.25898e-10
17114926	chr10:17114926:A:T	4.03713e-07	-1.47009	-1.22947
17114928	chr10:17114928:A:T	8.32737e-07	-1.07801	-0.897532
17114979	chr10:17114979:C:T	2.96945e-06	-1.38946e-10	-0.704132
17115046	chr10:17115046:T:C	5.2166e-07	-1.51147	-0.931776
17115315	chr10:17115315:G:C	9.46361e-07	-1.10003	-0.74761
17115403	chr10:17115403:G:A	4.16959e-07	-1.44071	-1.22657
17115534	chr10:17115534:C:T	1.91112e-06	-1.38946e-10	-1.14482
17115573	chr10:17115573:G:A	4.01053e-07	-1.48465	-1.22152
17115631	chr10:17115631:C:T	6.31396e-07	-1.29258	-0.959753
17115945	chr10:17115945:C:A	1.91317e-06	-1.38946e-10	-1.14375
17115968	chr10:17115968:A:G	1.21971e-06	-1.5939	-3.25898e-10
17116133	chr10:17116133:G:T	4.18246e-07	-1.48651	-1.17768
17116380	chr10:17116380:G:A	7.79788e-07	-1.09369	-0.947554
17116463	chr10:17116463:C:T	4.23068e-06	-1.38946e-10	-0.350145
17116719	chr10:17116719:C:A	4.69888e-07	-1.52424	-1.02353
17116729	chr10:17116729:C:T	4.71253e-07	-1.5251	-1.01977
17116905	chr10:17116905:A:T	3.99794e-07	-1.38947	-1.31984
17116974	chr10:17116974:G:A	4.22269e-07	-1.64479	-1.00983
17117052	chr10:17117052:G:A	4.40253e-06	-1.38946e-10	-0.310328
17117130	chr10:17117130:A:G	1.65592e-06	-1.38946e-10	-1.28815
17117193	chr10:17117193:T:G	1.52873e-05	2.17903	-1.24452
17117303	chr10:17117303:A:G	4.47102e-07	-1.59435	-1.00312
17117460	chr10:17117460:C:T	1.61664e-06	-1.38946e-10	-1.31216
17117500	chr10:17117500:G:A	3.21029e-07	-1.65968	-1.26905
17117924	chr10:17117924:G:A	4.86069e-06	-1.38946e-10	-0.211328
17117933	chr10:17117933:G:A	1.91317e-06	-1.38946e-10	-1.14375
17117949	chr10:17117949:C:T	3.21712e-07	-1.63087	-1.29574
17117997	chr10:17117997:C:T	1.91323e-06	-1.38946e-10	-1.14372
17118064	chr10:17118064:T:C	1.54427e-06	-1.41729	0.0593405
17118240	chr10:17118240:C:T	1.89573e-06	-1.38946e-10	-1.1529
17118360	chr10:17118360:A:G	3.93792e-07	-1.51221	-1.21224
17118451	chr10:17118451:C:T	4.91822e-07	-1.55576	-0.946387
17118515	chr10:17118515:C:A	4.96517e-07	-1.55244	-0.940209
17118689	chr10:17118689:G:A	2.40277e-06	-1.38946e-10	-0.915886
17118703	chr10:17118703:C:T	8.58769e-07	-1.31792	-0.626846
17118846	chr10:17118846:T:C	1.62607e-06	-1.38946e-10	-1.30634
17118860	chr10:17118860:T:C	2.69295e-06	-1.38946e-10	-0.801873
17118994	chr10:17118994:C:G	2.23215e-05	1.31304	-3.25898e-10
17119078	chr10:17119078:T:C	5.23425e-06	-1.38946e-10	-0.137286
17119241	chr10:17119241:T:C	4.75128e-07	-1.57936	-0.957318
17119301	chr10:17119301:A:C	1.91814e-06	-1.38946e-10	-1.14115
17119387	chr10:17119387:C:T	1.81982e-06	-1.38946e-10	-1.19377
17119625	chr10:17119625:A:T	4.30171e-07	-1.60837	-1.02771
17119752	chr10:17119752:A:G	4.67275e-07	-1.35211	-1.20124
17119957	chr10:17119957:T:G	8.42379e-07	-1.30654	-0.657498
17120007	chr10:17120007:G:T	7.63188e-07	-1.26167	-0.801089
17120194	chr10:17120194:A:G	4.56181e-07	-1.39472	-1.18265
17120315	chr10:17120315:T:C	5.38836e-07	-1.16422	-1.24664
17120493	chr10:17120493:C:T	1.98501e-06	-1.38946e-10	-1.10688
17120504	chr10:17120504:C:T	5.46297e-07	-1.14706	-1.25004
17120736	chr10:17120736:G:A	4.81058e-06	-1.38946e-10	-0.22169
17120742	chr10:17120742:G:A	5.54489e-07	-1.1495	-1.23271
17120954	chr10:17120954:G:A	5.12693e-07	-1.20559	-1.255
17121439	chr10:17121439:C:T	1.60863e-06	-1.38946e-10	-1.31712
17121488	chr10:17121488:C:T	4.85366e-07	-1.25038	-1.26498
17121613	chr10:17121613:A:G	5.45878e-07	-1.32499	-1.07288
17121873	chr10:17121873:T:C	7.53013e-07	-1.09943	-0.976753
17122070	chr10:17122070:G:T	4.81065e-07	-1.29854	-1.22572
17122288	chr10:17122288:CTTCA:C	1.15049e-06	-1.26213	-0.390192
17122329	chr10:17122329:G:A	1.09341e-05	-1.20421	1.80358
17122480	chr10:17122480:G:A	1.62811e-06	-1.38946e-10	-1.30509
17122515	chr10:17122515:G:C	2.096e-06	-1.38946e-10	-1.05248
17122570	chr10:17122570:G:A	1.12634e-06	-1.67354	-3.25898e-10
17123546	chr10:17123546:G:A	3.68419e-07	-1.60362	-1.18742
17123552	chr10:17123552:C:T	2.879e-06	-1.38946e-10	-0.735064
17123899	chr10:17123899:AC:A	1.88393e-06	-1.38946e-10	-1.15915
17124026	chr10:17124026:G:A	3.71916e-06	-1.38946e-10	-0.47901
17124044	chr10:17124044:G:A	1.8955e-06	-1.38946e-10	-1.15302
17124121	chr10:17124121:G:A	1.89507e-06	-1.38946e-10	-1.15325
17124144	chr10:17124144:G:A	1.27764e-06	-1.5475	-3.25898e-10
17124512	chr10:17124512:G:T	5.49106e-07	-1.60977	-0.782201
17124717	chr10:17124717:C:T	1.67654e-06	-1.38946e-10	-1.27577
17124824	chr10:17124824:G:A	7.12052e-07	-1.39669	-0.735423
17124901	chr10:17124901:A:G	6.696e-07	-1.32282	-0.870766
17124935	chr10:17124935:G:A	1.44284e-06	-1.29541	-0.130489
17125004	chr10:17125004:C:G	2.14673e-06	-1.38946e-10	-1.02856
17125142	chr10:17125142:C:T	3.68845e-07	-1.50059	-1.28929
17125283	chr10:17125283:G:A	1.31158e-06	-1.52128	-3.25898e-10
17125733	chr10:17125733:A:G	1.88268e-06	0.148628	-1.30844
17125922	chr10:17125922:C:T	1.72472e-06	-1.38946e-10	-1.24744
17125924	chr10:17125924:A:T	1.61734e-06	-1.38946e-10	-1.31173
17126307	chr10:17126307:T:C	1.12625e-06	-1.67362	-3.25898e-10
17126335	chr10:17126335:A:G	1.88134e-06	-1.38946e-10	-1.16053
17126408	chr10:17126408:T:G	1.63017e-06	-1.38946e-10	-1.30382
17126616	chr10:17126616:T:C	1.78086e-06	-1.38946e-10	-1.21541
17127062	chr10:17127062:T:C	1.72873e-06	-1.38946e-10	-1.24512
17127084	chr10:17127084:T:C	1.62782e-06	-1.38946e-10	-1.30527
17127210	chr10:17127210:CTT:C	9.65786e-07	-1.14582	-0.6815
17127592	chr10:17127592:C:T	1.67342e-06	-1.38946e-10	-1.27764
17127973	chr10:17127973:A:G	1.77003e-06	-1.38946e-10	-1.22151
17128399	chr10:17128399:A:C	2.25997e-06	-1.38946e-10	-0.977156
17128550	chr10:17128550:C:T	1.60907e-06	-1.38946e-10	-1.31685
17128626	chr10:17128626:G:A	1.83453e-06	-1.38946e-10	-1.18572
17129177	chr10:17129177:C:T	2.12662e-06	-1.38946e-10	-1.03797
17129496	chr10:17129496:C:A	1.96972e-06	-1.38946e-10	-1.11462
17130222	chr10:17130222:T:A	1.63902e-06	-1.38946e-10	-1.29841
17130689	chr10:17130689:C:T	1.72897e-06	-1.38946e-10	-1.24498
17130714	chr10:17130714:A:G	1.70038e-06	-1.38946e-10	-1.26166
17130953	chr10:17130953:C:A	1.47287e-06	-0.60179	-0.803503
17131346	chr10:17131346:A:C	1.65763e-06	-1.38946e-10	-1.28712
17131462	chr10:17131462:T:C	2.18097e-06	-1.38946e-10	-1.01274
17131850	chr10:17131850:C:T	1.78275e-06	-1.38946e-10	-1.21435
17132005	chr10:17132005:CTGAT:C	1.67164e-06	-1.38946e-10	-1.27871
17132298	chr10:17132298:C:T	1.61316e-06	-1.38946e-10	-1.31432
17132895	chr10:17132895:G:C	1.71701e-06	-1.38946e-10	-1.25192
17133007	chr10:17133007:C:T	1.61974e-06	-1.38946e-10	-1.31024
17133008	chr10:17133008:T:C	1.13428e-06	-1.66651	-3.25898e-10
17133064	chr10:17133064:A:G	3.35311e-07	-1.67175	-1.21345
17133080	chr10:17133080:C:G	1.67595e-06	-1.38946e-10	-1.27613
17133104	chr10:17133104:C:A	1.66599e-06	-1.38946e-10	-1.28209
17133285	chr10:17133285:T:C	2.18025e-06	-1.38946e-10	-1.01307
17133360	chr10:17133360:C:CA	2.12186e-06	-1.38946e-10	-1.04022
17133408	chr10:17133408:T:C	1.60572e-06	-1.38946e-10	-1.31894
17133485	chr10:17133485:A:C	4.80579e-05	2.72073	-0.640828
17133617	chr10:17133617:T:C	1.64207e-06	-1.38946e-10	-1.29655
17133874	chr10:17133874:G:A	3.91685e-06	-1.38946e-10	-0.427219
17133882	chr10:17133882:G:A	3.79031e-07	-1.67193	-1.09071
17134322	chr10:17134322:GC:G	8.54294e-05	3.44278	-0.787602
17134826	chr10:17134826:C:T	7.73197e-07	-1.22139	-0.828341
17135350	chr10:17135350:T:C	1.6708e-06	-1.38946e-10	-1.27921
17135530	chr10:17135530:C:T	1.60927e-06	-1.31673	-3.25898e-10
17135708	chr10:17135708:T:C	1.89995e-06	-1.38946e-10	-1.15068
17136784	chr10:17136784:C:T	1.61195e-06	-1.38946e-10	-1.31506
17137196	chr10:17137196:T:C	0.000308828	4.55282	-0.612543
17138101	chr10:17138101:T:C	0.00024433	4.77816	-1.07215
17138170	chr10:17138170:A:C	0.000413641	4.89203	-0.659546
17138174	chr10:17138174:T:C	1.7826e-05	-1.38946e-10	1.08815
17138257	chr10:17138257:A:G	1.60456e-06	-1.38946e-10	-1.31966
17138330	chr10:17138330:C:T	6.57945e-05	-1.38946e-10	2.39403
17138650	chr10:17138650:G:A	0.000104226	3.65103	-0.796976
17138676	chr10:17138676:A:C	0.000487413	5.36717	-0.970565
17138687	chr10:17138687:G:A	1.73879e-06	-1.38946e-10	-1.23932
17138829	chr10:17138829:G:A	0.000107564	3.55416	-0.668576
17139085	chr10:17139085:C:G	1.62947e-06	-1.38946e-10	-1.30426
17139164	chr10:17139164:C:T	1.71312e-06	-1.38946e-10	-1.25419
17139178	chr10:17139178:C:T	0.000133676	3.86068	-0.757767
17139453	chr10:17139453:A:G	1.72954e-06	-1.38946e-10	-1.24465
17139547	chr10:17139547:AC:A	1.79071e-06	-1.38946e-10	-1.2099
17139553	chr10:17139553:T:G	1.79807e-06	-1.38946e-10	-1.2058
17139607	chr10:17139607:G:A	2.15835e-06	-1.38946e-10	-1.02316
17139980	chr10:17139980:C:T	1.2935e-06	-1.53516	-3.25898e-10
17140374	chr10:17140374:C:A	5.57668e-06	-1.33309	1.25917
17141073	chr10:17141073:G:A	0.000144617	4.26941	-1.08783
17141132	chr10:17141132:G:A	1.36934e-05	-1.33187	2.15627
17141452	chr10:17141452:G:A	3.94954e-05	3.1634	-1.27972
17141514	chr10:17141514:AT:A	0.00011093	3.93937	-1.02298
17141646	chr10:17141646:C:T	1.68504e-06	-1.38946e-10	-1.27072
17141675	chr10:17141675:G:A	1.61855e-06	-1.38946e-10	-1.31098
17142229	chr10:17142229:C:T	4.9375e-05	3.31232	-1.20538
17142695	chr10:17142695:C:T	2.63025e-06	-1.38946e-10	-0.82543
17142946	chr10:17142946:T:G	2.42233e-06	-1.38946e-10	-0.907777
17142972	chr10:17142972:A:G	1.63433e-06	-1.38946e-10	-1.30127
17143811	chr10:17143811:A:G	1.77334e-05	-1.36308	2.44602
17143913	chr10:17143913:AATTTG:A	1.76419e-05	-1.35593	2.4337
17144402	chr10:17144402:C:A	1.64768e-06	-1.38946e-10	-1.29314
17144626	chr10:17144626:T:C	1.59951e-05	-1.32693	2.3067
17144760	chr10:17144760:C:T	1.60712e-06	-1.38946e-10	-1.31806
17145021	chr10:17145021:G:A	1.7357e-06	-1.38946e-10	-1.2411
17145599	chr10:17145599:G:A	1.51395e-05	-1.32581	2.25061
17145635	chr10:17145635:G:C	5.67261e-05	3.54243	-1.2967
17145954	chr10:17145954:C:G	1.26485e-05	-1.35144	2.09647
17146024	chr10:17146024:G:A	5.18948e-06	-1.41262	1.26675
17146185	chr10:17146185:A:C	4.18568e-07	-1.54476	-1.11866
17146247	chr10:17146247:T:C	1.31579e-06	-1.51807	-3.25898e-10
17146451	chr10:17146451:C:T	3.95427e-06	-0.417712	-3.25898e-10
17146475	chr10:17146475:C:T	1.61012e-06	-1.38946e-10	-1.3162
17146515	chr10:17146515:C:T	1.6094e-06	-1.38946e-10	-1.31665
17146563	chr10:17146563:G:T	1.65469e-06	-1.38946e-10	-1.28889
17146579	chr10:17146579:C:G	1.45911e-05	-1.28388	2.17179
17146630	chr10:17146630:C:T	1.7721e-05	-1.32839	2.41063
17146642	chr10:17146642:T:C	0.00018496	4.5399	-1.11227
17146694	chr10:17146694:G:T	1.60425e-06	-1.38946e-10	-1.31985
17146785	chr10:17146785:C:T	1.60431e-06	-1.38946e-10	-1.31981
17146897	chr10:17146897:G:GT	1.58539e-05	-1.36496	2.33586
17147591	chr10:17147591:T:C	1.45758e-05	-1.32947	2.21632
17147864	chr10:17147864:T:C	1.73169e-06	-1.38946e-10	-1.24341
17147902	chr10:17147902:C:T	6.18535e-06	0.0296754	-3.25898e-10
17148138	chr10:17148138:A:G	4.77741e-05	-1.38946e-10	2.07397
17148402	chr10:17148402:T:C	1.92792e-06	-1.38946e-10	-1.13606
17148562	chr10:17148562:T:C	1.5105e-05	-1.37119	2.29371
17148668	chr10:17148668:TTTAA:T	1.39545e-05	-1.37885	2.22215
17148766	chr10:17148766:T:C	1.79141e-05	-1.33436	2.42744
17149469	chr10:17149469:T:C	1.55234e-05	-1.38062	2.33046
17149693	chr10:17149693:A:G	0.000103872	3.76904	-0.918396
17150059	chr10:17150059:T:C	1.6947e-06	-1.38946e-10	-1.265
17150363	chr10:17150363:T:C	0.000406777	4.48181	-0.266054
17150556	chr10:17150556:T:C	2.87164e-06	-1.38946e-10	-0.737624
17150626	chr10:17150626:G:C	2.44498e-06	-1.38946e-10	-0.898473
17150705	chr10:17150705:GT:G	2.01236e-06	-1.0932	-3.25898e-10
17150713	chr10:17150713:A:C	3.11181e-05	2.887	-1.24172
17151062	chr10:17151062:T:G	3.10264e-06	-1.38946e-10	-0.660253
17151270	chr10:17151270:A:G	7.85838e-07	-1.24555	-0.787959
17151633	chr10:17151633:T:A	4.0964e-05	3.19587	-1.27568
17151987	chr10:17151987:A:T	2.32239e-06	-1.38946e-10	-0.949911
17152027	chr10:17152027:A:G	1.35044e-05	-1.23211	2.04262
17152315	chr10:17152315:A:C	1.60641e-06	-1.38946e-10	-1.31851
17152541	chr10:17152541:C:T	2.15031e-06	-1.38946e-10	-1.0269
17152566	chr10:17152566:A:C	1.16559e-06	-1.63928	-3.25898e-10
17152598	chr10:17152598:C:T	2.00701e-06	-1.38946e-10	-1.09586
17152890	chr10:17152890:T:A	1.44567e-06	-1.42394	-3.25898e-10
17152930	chr10:17152930:T:C	1.72959e-06	-1.38946e-10	-1.24462
17153133	chr10:17153133:G:A	0.000277815	4.76965	-0.935206
17153282	chr10:17153282:G:T	2.42064e-06	-1.38946e-10	-0.908477
17153330	chr10:17153330:C:T	1.60725e-06	-1.38946e-10	-1.31798
17153429	chr10:17153429:G:C	0.000336035	5.32997	-1.30526
17153675	chr10:17153675:G:A	1.83282e-06	-1.18666	-3.25898e-10
17154094	chr10:17154094:T:C	1.47738e-05	-1.26124	2.16159
17155009	chr10:17155009:CAG:C	0.000405951	4.61307	-0.399349
17155101	chr10:17155101:T:C	1.88637e-06	-1.38946e-10	-1.15786
17155299	chr10:17155299:A:C	1.24431e-05	-1.23795	1.9666
17155411	chr10:17155411:C:T	1.62233e-06	-1.38946e-10	-1.30865
17155951	chr10:17155951:G:C	3.07874e-06	-1.38946e-10	-0.667988
17156016	chr10:17156016:T:C	1.38971e-05	-1.23759	2.07677
17156081	chr10:17156081:G:C	1.7885e-06	-1.38946e-10	-1.21113
17156306	chr10:17156306:C:G	2.15789e-06	-1.38946e-10	-1.02338
17156338	chr10:17156338:G:A	1.81694e-06	-1.38946e-10	-1.19535
17156675	chr10:17156675:A:T	5.89319e-05	-1.38946e-10	2.28387
17156722	chr10:17156722:C:T	1.7565e-06	-1.38946e-10	-1.22919
17157234	chr10:17157234:T:G	2.22259e-06	-1.38946e-10	-0.993837
17157781	chr10:17157781:G:A	2.01836e-06	-1.38946e-10	-1.09022
17157831	chr10:17157831:A:C	4.85534e-05	3.22185	-1.13169
17157872	chr10:17157872:A:T	0.00026373	4.7227	-0.940278
17157984	chr10:17157984:A:C	2.21221e-06	-1.38946e-10	-0.998517
17158183	chr10:17158183:C:T	1.61225e-06	-1.38946e-10	-1.31488
17158364	chr10:17158364:A:G	0.000215014	4.54749	-0.969299
17158366	chr10:17158366:T:C	1.96137e-06	-1.38946e-10	-1.11886
17158732	chr10:17158732:T:C	2.38252e-06	-1.38946e-10	-0.924348
17159064	chr10:17159064:T:C	1.16141e-06	-1.64288	-3.25898e-10
17159248	chr10:17159248:A:G	1.18071e-05	-1.25234	1.92853
17159467	chr10:17159467:A:G	1.17843e-05	-1.2326	1.90686
17159547	chr10:17159547:A:C	1.31577e-06	-0.596586	-0.921499
17159646	chr10:17159646:T:C	0.000336615	4.98646	-0.960031
17159651	chr10:17159651:T:C	1.86105e-06	-1.38946e-10	-1.17137
17159702	chr10:17159702:A:G	0.000279682	4.81161	-0.970466
17159795	chr10:17159795:C:A	1.12696e-06	-1.67298	-3.25898e-10
17160227	chr10:17160227:T:C	1.32348e-05	-1.2451	2.03544
17160533	chr10:17160533:A:G	0.000159873	4.2971	-1.01522
17160548	chr10:17160548:T:G	1.7327e-06	-1.38946e-10	-1.24282
17160557	chr10:17160557:C:T	1.73313e-06	-1.38946e-10	-1.24258
17160835	chr10:17160835:T:G	1.169e-05	-1.25241	1.91864
17160841	chr10:17160841:T:A	3.85092e-05	3.05288	-1.19449
17160866	chr10:17160866:T:C	0.000209424	4.69416	-1.1423
17160870	chr10:17160870:A:C	3.72202e-05	2.99611	-1.17176
17160910	chr10:17160910:G:C	1.32026e-05	-1.28217	2.07007
17160919	chr10:17160919:T:C	1.85107e-06	-1.38946e-10	-1.17675
17160973	chr10:17160973:G:GC	1.26729e-05	-1.22424	1.9712
17161151	chr10:17161151:A:G	2.62938e-06	-1.38946e-10	-0.82576
17161172	chr10:17161172:C:T	1.61573e-06	-1.38946e-10	-1.31272
17161635	chr10:17161635:GGTAA:G	1.63532e-06	-1.38946e-10	-1.30067
17161657	chr10:17161657:T:A	1.62067e-06	-1.38946e-10	-1.30967
17161935	chr10:17161935:A:T	6.53538e-05	3.53116	-1.14385
17162099	chr10:17162099:C:T	1.63486e-06	-1.38946e-10	-1.30095
17162140	chr10:17162140:G:A	5.89912e-05	3.40695	-1.12207
17162188	chr10:17162188:G:A	0.000657132	4.91034	-0.214968
17162493	chr10:17162493:G:C	3.32844e-06	-1.38946e-10	-0.590003
17162527	chr10:17162527:C:T	5.3045e-05	3.47465	-1.29602
17162543	chr10:17162543:C:T	4.31364e-05	3.27254	-1.30068
17162703	chr10:17162703:C:T	1.87779e-06	-1.38946e-10	-1.16241
17162859	chr10:17162859:C:T	2.28787e-05	1.3377	-3.25898e-10
17162865	chr10:17162865:T:C	1.64353e-06	-1.38946e-10	-1.29566
17162945	chr10:17162945:T:C	0.000334424	4.59325	-0.573346
17163011	chr10:17163011:G:A	2.13198e-06	-1.38946e-10	-1.03546
17163052	chr10:17163052:CA:C	1.34849e-06	-1.49353	-3.25898e-10
17163204	chr10:17163204:C:T	4.51753e-07	-1.40201	-1.18512
17163231	chr10:17163231:A:G	2.06818e-06	-1.38946e-10	-1.06584
17163465	chr10:17163465:G:C	2.04964e-06	-1.38946e-10	-1.07484
17163619	chr10:17163619:C:T	2.6554e-06	-1.38946e-10	-0.815913
17164466	chr10:17164466:G:A	2.34732e-06	-1.38946e-10	-0.939235
17164596	chr10:17164596:A:C	3.775e-06	-0.464109	-3.25898e-10
17164703	chr10:17164703:CA:C	1.61181e-06	-1.38946e-10	-1.31515
17164726	chr10:17164726:A:C	2.45624e-06	-1.38946e-10	-0.893875
17164844	chr10:17164844:C:A	1.26031e-05	-1.22885	1.97028
17164957	chr10:17164957:T:C	1.79475e-06	-1.38946e-10	-1.20764
17164992	chr10:17164992:T:C	1.70241e-06	-1.38946e-10	-1.26046
17165016	chr10:17165016:C:A	4.75214e-05	3.10021	-1.03153
17165028	chr10:17165028:T:C	2.47923e-06	-1.38946e-10	-0.884559
17165084	chr10:17165084:G:A	3.48247e-06	-1.38946e-10	-0.544766
17165371	chr10:17165371:A:C	1.60958e-06	-1.38946e-10	-1.31654
17165469	chr10:17165469:T:C	1.74861e-06	-1.38946e-10	-1.23369
17165694	chr10:17165694:T:C	1.61064e-06	-1.38946e-10	-1.31588
17165960	chr10:17165960:TG:T	4.75225e-06	-1.6054	1.37151
17166124	chr10:17166124:G:A	1.60565e-06	-1.38946e-10	-1.31898
17166181	chr10:17166181:C:T	5.51478e-05	-1.38946e-10	2.21751
17166265	chr10:17166265:C:G	3.70349e-06	-1.38946e-10	-0.483234
17166639	chr10:17166639:G:A	1.62119e-06	-1.38946e-10	-1.30935
17166919	chr10:17166919:G:A	4.00607e-05	3.19612	-1.29824
17167193	chr10:17167193:C:A	0.000583655	4.57961	-0.00281143
17167343	chr10:17167343:A:G	1.13893e-05	-1.22735	1.86752
17167465	chr10:17167465:T:C	3.81376e-05	3.07734	-1.22865
17167529	chr10:17167529:A:T	2.26724e-06	-1.38946e-10	-0.973944
17167571	chr10:17167571:C:G	0.000133415	4.12933	-1.02837
17167591	chr10:17167591:G:A	1.24856e-05	-1.18852	1.92058
17167615	chr10:17167615:T:C	1.102e-05	-1.21168	1.81888
17167641	chr10:17167641:T:A	1.65568e-06	-1.38946e-10	-1.2883
17167706	chr10:17167706:T:C	6.03092e-06	-1.38946e-10	0.0043918
17168120	chr10:17168120:T:C	1.12954e-06	-1.6707	-3.25898e-10
17168453	chr10:17168453:A:G	1.60838e-06	-1.38946e-10	-1.31728
17168592	chr10:17168592:C:G	4.08751e-05	3.15939	-1.24138
17168669	chr10:17168669:G:T	1.61788e-06	-1.38946e-10	-1.31139
17168806	chr10:17168806:G:A	1.76555e-06	-1.38946e-10	-1.22404
17168914	chr10:17168914:T:C	2.67725e-06	-1.38946e-10	-0.807718
17169776	chr10:17169776:A:G	1.98198e-06	-1.38946e-10	-1.10841
17169921	chr10:17169921:C:T	2.86313e-06	-0.740592	-3.25898e-10
17170234	chr10:17170234:T:C	1.22144e-05	-1.21683	1.92694
17170241	chr10:17170241:G:C	3.58277e-06	-1.38946e-10	-0.516373
17171002	chr10:17171002:A:AT	1.27274e-05	-1.22023	1.97148
17171316	chr10:17171316:A:T	5.78859e-05	3.37768	-1.11171
17171399	chr10:17171399:C:T	1.73212e-06	-1.38946e-10	-1.24316
17171426	chr10:17171426:A:G	1.62942e-06	-1.38946e-10	-1.30428
17171484	chr10:17171484:T:G	3.19484e-07	-1.61395	-1.31961
17171937	chr10:17171937:G:A	1.63221e-06	-1.38946e-10	-1.30258
17172061	chr10:17172061:T:G	1.6873e-06	-1.38946e-10	-1.26938
17172074	chr10:17172074:G:A	8.57124e-06	-1.38946e-10	0.355904
17172155	chr10:17172155:C:A	4.04282e-05	3.13804	-1.23102
17172601	chr10:17172601:C:A	2.12484e-06	-1.38946e-10	-1.03881
17172646	chr10:17172646:T:C	1.16814e-05	-1.25826	1.92375
17172976	chr10:17172976:C:A	1.94572e-06	-1.38946e-10	-1.12688
17173658	chr10:17173658:A:G	2.30838e-06	-1.38946e-10	-0.955964
17173803	chr10:17173803:C:T	1.72686e-06	-1.38946e-10	-1.2462
17173831	chr10:17173831:C:T	1.60751e-06	-1.38946e-10	-1.31782
17173938	chr10:17173938:T:C	1.66264e-06	-1.38946e-10	-1.2841
17174053	chr10:17174053:G:A	1.82112e-06	-1.38946e-10	-1.19306
17174266	chr10:17174266:G:A	8.13723e-06	-1.38946e-10	0.303942
17174420	chr10:17174420:T:C	0.000216707	4.42822	-0.842182
17174557	chr10:17174557:C:T	0.000334301	4.39946	-0.379927
17174635	chr10:17174635:C:T	1.64836e-06	-1.38946e-10	-1.29273
17174798	chr10:17174798:C:G	1.63292e-06	-1.38946e-10	-1.30214
17174804	chr10:17174804:A:G	0.000377343	4.535	-0.394354
17174876	chr10:17174876:A:G	1.60674e-06	-1.38946e-10	-1.3183
17174965	chr10:17174965:A:G	4.7382e-06	-1.38946e-10	-0.236852
17175444	chr10:17175444:T:G	1.84484e-06	-1.38946e-10	-1.18011
17175458	chr10:17175458:C:T	1.13056e-06	-1.66979	-3.25898e-10
17175804	chr10:17175804:A:G	3.78599e-05	3.09166	-1.25028
17176215	chr10:17176215:T:C	1.90666e-06	-1.38946e-10	-1.14715
17176253	chr10:17176253:G:C	1.47422e-06	-1.40438	-3.25898e-10
17176429	chr10:17176429:T:C	1.64056e-06	-1.38946e-10	-1.29747
17176502	chr10:17176502:T:C	1.68516e-06	-1.38946e-10	-1.27065
17176555	chr10:17176555:T:C	0.000253748	4.75259	-1.00876
17176687	chr10:17176687:A:C	1.64748e-06	-1.38946e-10	-1.29326
17177398	chr10:17177398:C:G	4.74718e-05	3.19457	-1.12695
17177454	chr10:17177454:A:G	1.65503e-06	-1.38946e-10	-1.28869
17177583	chr10:17177583:T:C	2.42749e-06	-1.38946e-10	-0.905649
17177625	chr10:17177625:G:C	1.13932e-06	-1.66208	-3.25898e-10
17177657	chr10:17177657:T:C	0.000257982	4.70283	-0.942446
17177726	chr10:17177726:A:ACG	1.53049e-06	-1.36692	-3.25898e-10
17178242	chr10:17178242:A:G	2.40992e-06	-1.38946e-10	-0.912916
17178304	chr10:17178304:C:T	1.60491e-06	-1.38946e-10	-1.31944
17178451	chr10:17178451:A:G	1.34314e-05	-1.2221	2.02718
17178466	chr10:17178466:C:T	1.63873e-06	-1.38946e-10	-1.29858
17178528	chr10:17178528:T:A	3.76015e-05	3.03452	-1.19998
17178661	chr10:17178661:A:G	1.60431e-06	-1.38946e-10	-1.31981
17179431	chr10:17179431:G:A	1.43011e-05	-1.19362	2.06145
17180391	chr10:17180391:A:C	1.60564e-06	-1.38946e-10	-1.31898
17180573	chr10:17180573:C:T	1.86697e-06	-1.38946e-10	-1.16819
17180674	chr10:17180674:T:C	0.000275205	4.79268	-0.967673
17180866	chr10:17180866:T:A	1.60635e-06	-1.38946e-10	-1.31855
17181074	chr10:17181074:T:C	1.68871e-06	-1.38946e-10	-1.26854
17181079	chr10:17181079:TCACTGTGGCAATG:T	1.41114e-05	-1.21889	2.07337
17181245	chr10:17181245:A:G	4.11853e-05	3.02569	-1.10012
17181277	chr10:17181277:G:A	1.02119e-05	-1.23191	1.76296
17181314	chr10:17181314:C:T	1.03646e-05	-1.22408	1.76997
17181626	chr10:17181626:T:C	0.000526483	4.95684	-0.483125
17181717	chr10:17181717:T:A	7.30402e-05	3.34444	-0.845935
17182223	chr10:17182223:C:T	1.6533e-06	-1.38946e-10	-1.28973
17182257	chr10:17182257:G:A	2.51911e-06	-1.38946e-10	-0.868603
17182427	chr10:17182427:A:T	0.000202036	4.25633	-0.740396
17182496	chr10:17182496:A:G	2.49764e-06	-1.38946e-10	-0.877161
17182818	chr10:17182818:A:G	1.60614e-06	-1.38946e-10	-1.31867
17182997	chr10:17182997:CT:C	3.86084e-05	1.86096	-3.25898e-10
17183121	chr10:17183121:T:A	1.49519e-05	-1.17554	2.08786
17183949	chr10:17183949:T:C	2.46777e-06	-1.38946e-10	-0.889193
17183997	chr10:17183997:GA:G	1.60499e-06	-1.38946e-10	-1.31939
17184164	chr10:17184164:A:G	1.42961e-05	-1.12884	1.99632
17184358	chr10:17184358:T:C	1.47853e-05	-1.14685	2.04797
17184458	chr10:17184458:A:C	1.61888e-06	-1.38946e-10	-1.31077
17184768	chr10:17184768:T:C	4.76781e-05	3.29317	-1.22121
17184871	chr10:17184871:TTTTTA:T	1.68814e-06	-1.38946e-10	-1.26888
17185000	chr10:17185000:C:T	1.01491e-05	-1.24637	1.77124
17185075	chr10:17185075:A:G	1.56827e-05	-1.14352	2.10357
17185262	chr10:17185262:G:A	1.69877e-06	-1.38946e-10	-1.26261
17185409	chr10:17185409:G:C	3.02224e-05	-1.38946e-10	1.61608
17185412	chr10:17185412:AG:A	1.53626e-05	-1.20478	2.14421
17185620	chr10:17185620:C:T	1.14078e-06	-1.6608	-3.25898e-10
17185674	chr10:17185674:T:C	1.71733e-06	-1.38946e-10	-1.25174
17185707	chr10:17185707:C:A	1.72501e-06	-1.38946e-10	-1.24728
17185710	chr10:17185710:C:T	1.42287e-05	-1.20434	2.06709
17185721	chr10:17185721:G:A	0.000165513	4.33786	-1.02132
17185991	chr10:17185991:A:T	4.121e-05	3.1621	-1.23592
17186088	chr10:17186088:T:TAA	1.60456e-06	-1.38946e-10	-1.31966
17186644	chr10:17186644:T:C	1.61358e-06	-1.38946e-10	-1.31405
17186952	chr10:17186952:G:C	1.63301e-06	-1.38946e-10	-1.30208
17187005	chr10:17187005:A:G	5.16332e-05	3.36186	-1.21021
17187014	chr10:17187014:T:C	1.28934e-05	-1.25185	2.01605
17187018	chr10:17187018:T:C	1.36904e-05	-1.23489	2.05908
17187105	chr10:17187105:A:G	1.63958e-06	-1.38946e-10	-1.29807
17187461	chr10:17187461:G:A	2.22758e-06	-1.38946e-10	-0.991593
17187515	chr10:17187515:C:T	1.91917e-06	-1.38946e-10	-1.14062
17187688	chr10:17187688:A:G	1.60569e-06	-1.38946e-10	-1.31896
17188151	chr10:17188151:A:G	0.000235403	4.62008	-0.951288
17188540	chr10:17188540:G:C	2.20192e-06	-1.38946e-10	-1.00318
17188676	chr10:17188676:C:A	1.73414e-06	-1.38946e-10	-1.242
17188832	chr10:17188832:C:G	1.61017e-06	-1.38946e-10	-1.31617
17188837	chr10:17188837:A:T	0.00035712	5.01394	-0.92838
17189000	chr10:17189000:G:A	0.000292384	5.18604	-1.30048
17189046	chr10:17189046:C:T	1.76294e-06	-1.38946e-10	-1.22552
17189570	chr10:17189570:T:C	1.32469e-05	-1.326	2.11726
17189613	chr10:17189613:A:T	1.22919e-05	-1.32547	2.0419
17189624	chr10:17189624:C:T	2.51515e-06	-1.38946e-10	-0.870176
17189647	chr10:17189647:T:C	1.24861e-05	-1.3397	2.07181
17189956	chr10:17189956:C:T	1.13993e-05	-1.38946e-10	0.641044
17190141	chr10:17190141:T:G	1.18418e-05	-1.32853	2.00766
17190145	chr10:17190145:C:T	1.13263e-05	-1.31447	1.94909
17190174	chr10:17190174:T:C	1.76696e-06	-1.38946e-10	-1.22325
17190624	chr10:17190624:C:A	1.90839e-06	-1.38946e-10	-1.14625
17191451	chr10:17191451:C:T	5.23229e-05	3.47913	-1.3142
17191510	chr10:17191510:G:A	1.84044e-06	-1.38946e-10	-1.18251
17191729	chr10:17191729:T:C	1.61968e-06	-1.38946e-10	-1.31028
17191766	chr10:17191766:T:C	1.70119e-06	-1.38946e-10	-1.26118
17191917	chr10:17191917:C:T	8.38696e-05	3.45336	-0.816602
17192176	chr10:17192176:A:G	1.55794e-05	-1.16011	2.11355
17192271	chr10:17192271:T:C	9.41297e-06	-1.38946e-10	0.44958
17192393	chr10:17192393:T:C	1.84281e-06	-1.38946e-10	-1.18122
17192613	chr10:17192613:A:G	8.91265e-06	-1.58302	1.97799
17192706	chr10:17192706:T:C	1.35362e-05	-1.15272	1.96558
17192766	chr10:17192766:G:A	1.06594e-05	-1.1264	1.70034
17192893	chr10:17192893:A:G	1.60833e-06	-1.38946e-10	-1.31731
17193129	chr10:17193129:T:C	1.20703e-05	-1.21811	1.91635
17193131	chr10:17193131:G:A	9.78992e-06	-1.20713	1.69597
17193234	chr10:17193234:A:G	4.662e-05	3.15725	-1.10773
17193261	chr10:17193261:G:T	7.91306e-06	-1.38946e-10	0.276006
17193545	chr10:17193545:T:A	3.48814e-06	-0.54314	-3.25898e-10
17193624	chr10:17193624:G:A	1.06511e-05	-1.1747	1.74786
17193630	chr10:17193630:T:C	1.02864e-05	-1.16465	1.70296
17193731	chr10:17193731:T:G	1.61008e-06	-1.38946e-10	-1.31623
17193832	chr10:17193832:T:C	1.01033e-05	-1.18072	1.70107
17193879	chr10:17193879:C:T	1.77549e-06	-1.38946e-10	-1.21843
17194613	chr10:17194613:A:C	1.60425e-06	-1.38946e-10	-1.31985
17194651	chr10:17194651:A:G	4.51923e-05	3.17705	-1.15864
17194858	chr10:17194858:G:A	2.61637e-06	-1.38946e-10	-0.830722
17194985	chr10:17194985:C:T	1.60657e-06	-1.38946e-10	-1.31841
17195056	chr10:17195056:G:A	1.89002e-06	-1.38946e-10	-1.15592
17195099	chr10:17195099:C:G	1.60539e-06	-1.38946e-10	-1.31914
17195618	chr10:17195618:T:C	0.000220477	4.69123	-1.08794
17195955	chr10:17195955:G:A	1.21491e-06	-1.21968	-0.37816
17195970	chr10:17195970:C:T	1.63558e-06	-1.38946e-10	-1.30051
17196140	chr10:17196140:A:G	2.83374e-06	-1.38946e-10	-0.750912
17196644	chr10:17196644:T:C	2.00716e-06	-1.38946e-10	-1.09579
17197593	chr10:17197593:G:A	1.60439e-06	-1.38946e-10	-1.31976
17197710	chr10:17197710:AG:A	1.69766e-06	-1.26326	-3.25898e-10
17197949	chr10:17197949:G:A	0.000255723	4.79244	-1.04085
17197959	chr10:17197959:G:A	1.65575e-06	-1.38946e-10	-1.28825
17198135	chr10:17198135:A:G	5.18047e-05	3.2688	-1.11383
17198142	chr10:17198142:T:C	1.3268e-06	-1.25246	-0.257277
17198276	chr10:17198276:T:C	1.84085e-06	-1.38946e-10	-1.18228
17198368	chr10:17198368:C:T	1.45011e-06	-1.17962	-0.241252
17198636	chr10:17198636:A:G	1.39132e-06	-1.18705	-0.275199
17198714	chr10:17198714:T:C	1.60601e-06	-1.38946e-10	-1.31875
17198858	chr10:17198858:CA:C	1.17909e-06	-1.62777	-3.25898e-10
17198919	chr10:17198919:C:A	4.27011e-05	3.27352	-1.3118
17199706	chr10:17199706:C:T	1.44767e-06	-1.19261	-0.229944
17200463	chr10:17200463:A:G	8.64933e-07	-1.39724	-0.540367
17200864	chr10:17200864:A:G	1.7718e-06	-1.38946e-10	-1.22051
17201047	chr10:17201047:G:T	1.26457e-06	-1.1935	-0.364271
17201120	chr10:17201120:T:C	2.11458e-06	-1.29733	0.253673
17201149	chr10:17201149:G:T	2.1473e-06	-1.38946e-10	-1.0283
17201212	chr10:17201212:A:G	1.63885e-06	-1.38946e-10	-1.29851
17201352	chr10:17201352:C:T	8.46873e-05	3.54701	-0.900555
17201687	chr10:17201687:C:T	1.8438e-06	-1.38946e-10	-1.18068
17202049	chr10:17202049:T:C	2.26683e-05	2.62986	-1.3014
17202125	chr10:17202125:C:T	0.000124369	4.04613	-1.01539
17202254	chr10:17202254:T:C	0.000129106	4.02695	-0.958821
17202308	chr10:17202308:G:T	2.46061e-05	2.71158	-1.30109
17202751	chr10:17202751:G:C	2.071e-06	-1.38946e-10	-1.06448
17202899	chr10:17202899:C:T	1.62172e-06	-1.38946e-10	-1.30902
17202916	chr10:17202916:T:C	2.12227e-05	2.55101	-1.28845
17203121	chr10:17203121:A:G	2.39859e-05	2.66314	-1.27818
17203330	chr10:17203330:T:C	2.03828e-05	2.4967	-1.27452
17203484	chr10:17203484:A:G	6.92813e-07	-1.33084	-0.828659
17203865	chr10:17203865:T:G	1.60716e-06	-1.38946e-10	-1.31804
17204119	chr10:17204119:A:G	8.06719e-07	-1.31723	-0.690055
17204285	chr10:17204285:T:C	1.82325e-06	-1.38946e-10	-1.19189
17204334	chr10:17204334:C:T	0.000152767	4.38559	-1.14919
17204586	chr10:17204586:G:A	7.19108e-07	-1.32543	-0.79682
17204696	chr10:17204696:A:G	1.52955e-06	-1.36754	-3.25898e-10
17205339	chr10:17205339:A:G	1.61764e-06	-1.38946e-10	-1.31154
17205574	chr10:17205574:A:G	2.54159e-05	2.74289	-1.30002
17205730	chr10:17205730:T:G	8.04611e-07	-1.34219	-0.667717
17205810	chr10:17205810:G:A	1.60549e-06	-1.38946e-10	-1.31908
17206023	chr10:17206023:C:T	4.59448e-06	-1.38946e-10	-0.267654
17206145	chr10:17206145:A:T	0.000256678	4.62861	-0.873293
17206173	chr10:17206173:G:A	6.52744e-07	-1.49925	-0.719825
17206206	chr10:17206206:T:A	8.39326e-07	-1.34322	-0.624449
17206288	chr10:17206288:C:T	1.02815e-06	-0.582762	-1.18199
17206323	chr10:17206323:G:C	1.60428e-06	-1.38946e-10	-1.31984
17206525	chr10:17206525:T:A	8.83754e-07	-1.28951	-0.626577
17206530	chr10:17206530:A:G	1.61291e-06	-1.38946e-10	-1.31447
17206668	chr10:17206668:G:C	1.62548e-05	2.29433	-1.29845
17206829	chr10:17206829:G:C	0.000101082	3.96187	-1.13844
17207016	chr10:17207016:G:A	1.64102e-06	-1.38946e-10	-1.29719
17207364	chr10:17207364:T:C	4.14646e-07	-1.40338	-1.26946
17207488	chr10:17207488:C:A	2.25146e-05	2.62213	-1.30047
17207546	chr10:17207546:C:T	2.6198e-05	2.77409	-1.30091
17207869	chr10:17207869:T:C	1.63667e-06	-1.38946e-10	-1.29984
17208182	chr10:17208182:A:G	1.78637e-06	-1.38946e-10	-1.21232
17208196	chr10:17208196:A:G	1.63234e-06	-1.38946e-10	-1.30249
17208201	chr10:17208201:GATCATGA:G	3.09401e-05	2.94871	-1.30917
17208231	chr10:17208231:C:G	0.00030252	4.87948	-0.959841
17208329	chr10:17208329:C:A	7.00839e-07	-1.27396	-0.874025
17208901	chr10:17208901:G:T	2.48526e-05	2.71535	-1.2949
17208961	chr10:17208961:C:T	1.66182e-06	-1.38946e-10	-1.2846
17208979	chr10:17208979:C:T	2.78969e-05	2.82745	-1.29144
17208989	chr10:17208989:T:G	1.60922e-06	-1.38946e-10	-1.31676
17209094	chr10:17209094:T:C	1.6073e-06	-1.38946e-10	-1.31795
17209399	chr10:17209399:A:G	1.62016e-06	-1.38946e-10	-1.30998
17209458	chr10:17209458:C:T	1.81173e-06	-1.38946e-10	-1.19823
17210103	chr10:17210103:A:G	1.60486e-06	-1.38946e-10	-1.31947
17210159	chr10:17210159:T:C	2.38953e-05	2.66953	-1.28836
17210242	chr10:17210242:T:C	2.18261e-05	2.57193	-1.28133
17210297	chr10:17210297:G:A	2.32609e-05	2.66864	-1.31438
17210672	chr10:17210672:A:G	1.78908e-06	-1.38946e-10	-1.21081
17210709	chr10:17210709:A:G	1.69693e-06	-1.38946e-10	-1.26369
17210728	chr10:17210728:C:T	1.61353e-06	-1.38946e-10	-1.31408
17210817	chr10:17210817:A:G	1.62589e-06	-1.38946e-10	-1.30645
17210911	chr10:17210911:C:T	1.3132e-05	2.08045	-1.2979
17211502	chr10:17211502:T:C	1.73335e-06	-1.38946e-10	-1.24245
17211882	chr10:17211882:T:A	2.60398e-06	-1.38946e-10	-0.835469
17211958	chr10:17211958:T:C	3.9373e-06	-1.38946e-10	-0.422012
17212302	chr10:17212302:T:C	6.97555e-06	-1.38946e-10	0.149902
17212432	chr10:17212432:G:A	4.18331e-07	-1.54918	-1.11481
17212833	chr10:17212833:C:T	5.46579e-06	1.21942	-1.31342
17212999	chr10:17212999:G:C	3.0427e-06	-1.38946e-10	-0.679764
17213096	chr10:17213096:G:A	3.48247e-05	2.15154	-0.393718
17213535	chr10:17213535:C:A	1.6102e-06	-1.38946e-10	-1.31615
17213690	chr10:17213690:C:T	4.01498e-06	-0.402476	-3.25898e-10
17214134	chr10:17214134:A:G	1.07627e-06	-1.64793	-0.0710785
17214447	chr10:17214447:G:A	1.68447e-06	-1.38946e-10	-1.27106
17214932	chr10:17214932:C:T	1.60569e-06	-1.38946e-10	-1.31895
17215306	chr10:17215306:GC:G	2.15461e-05	2.56465	-1.28696
17215397	chr10:17215397:ACTCATTGC:A	1.78025e-06	-1.38946e-10	-1.21576
17215558	chr10:17215558:A:G	1.83821e-06	-1.38946e-10	-1.18371
17215608	chr10:17215608:C:T	1.60749e-06	-1.38946e-10	-1.31784
17215959	chr10:17215959:C:T	5.90361e-06	-1.38946e-10	-0.0169443
17216123	chr10:17216123:T:C	2.03315e-06	-1.38946e-10	-1.08292
17216317	chr10:17216317:T:C	1.68164e-06	-1.38946e-10	-1.27274
17216794	chr10:17216794:T:C	1.63028e-06	-1.38946e-10	-1.30376
17216800	chr10:17216800:C:T	3.01201e-05	2.84384	-1.23116
17217168	chr10:17217168:A:G	1.68546e-06	-1.27047	-3.25898e-10
17217491	chr10:17217491:C:G	1.68067e-06	-1.38946e-10	-1.27332
17217568	chr10:17217568:C:T	3.47818e-05	3.066	-1.30941
17217643	chr10:17217643:C:G	3.36551e-05	3.03254	-1.30889
17217767	chr10:17217767:T:A	3.37943e-05	3.0377	-1.30992
17217773	chr10:17217773:C:T	3.48997e-05	3.07166	-1.31169
17217864	chr10:17217864:T:C	3.25104e-05	2.99645	-1.3074
17218047	chr10:17218047:A:G	5.06173e-06	-1.38946e-10	-0.170801
17218142	chr10:17218142:T:G	2.12945e-06	-1.38946e-10	-1.03665
17218291	chr10:17218291:A:G	4.77871e-05	3.28336	-1.20912
17218420	chr10:17218420:T:A	4.63966e-05	2.04472	-3.25898e-10
17218569	chr10:17218569:G:A	1.60752e-06	-1.38946e-10	-1.31782
17218574	chr10:17218574:C:G	4.29054e-07	-1.3709	-1.26778
17218744	chr10:17218744:G:C	4.34818e-05	3.18985	-1.21001
17218749	chr10:17218749:T:C	1.95877e-06	-1.38946e-10	-1.12019
17218874	chr10:17218874:G:A	2.75476e-06	-1.38946e-10	-0.779176
17219437	chr10:17219437:T:A	1.6095e-06	-1.38946e-10	-1.31659
17219443	chr10:17219443:T:G	1.61375e-06	-1.38946e-10	-1.31395
17219788	chr10:17219788:C:T	1.61978e-06	-1.38946e-10	-1.31022
17219814	chr10:17219814:T:C	1.60685e-06	-1.38946e-10	-1.31824
17220025	chr10:17220025:G:A	2.38786e-06	-1.38946e-10	-0.922109
17220639	chr10:17220639:A:C	2.02413e-06	-1.38946e-10	-1.08737
17220882	chr10:17220882:T:A	1.60941e-06	-1.38946e-10	-1.31664
17221107	chr10:17221107:G:A	1.71962e-06	-1.38946e-10	-1.2504
17221141	chr10:17221141:T:C	7.22813e-05	3.28683	-0.798769
17221495	chr10:17221495:C:T	4.66562e-06	-1.38946e-10	-0.252287
17221608	chr10:17221608:G:T	2.40793e-06	-1.38946e-10	-0.91374
17221720	chr10:17221720:C:T	2.99974e-06	-0.693984	-3.25898e-10
17221744	chr10:17221744:C:CGTCT	4.70511e-06	-1.38946e-10	-0.243859
17221933	chr10:17221933:T:C	1.7896e-06	-1.38946e-10	-1.21051
17222298	chr10:17222298:G:A	1.60767e-06	-1.38946e-10	-1.31772
17222487	chr10:17222487:T:C	9.45446e-07	-1.56701	-0.281598
17222534	chr10:17222534:G:A	2.0844e-06	-1.38946e-10	-1.05803
17222698	chr10:17222698:T:C	4.14035e-07	-1.62606	-1.04825
17223448	chr10:17223448:T:C	4.87222e-05	2.99964	-0.906017
17223724	chr10:17223724:C:T	1.64129e-06	-1.38946e-10	-1.29702
17223928	chr10:17223928:A:C	1.7246e-06	-1.38946e-10	-1.24751
17224032	chr10:17224032:C:T	2.04753e-06	-1.38946e-10	-1.07587
17224390	chr10:17224390:C:A	3.17431e-05	2.9711	-1.30593
17224971	chr10:17224971:C:T	6.08606e-06	0.013492	-3.25898e-10
17224996	chr10:17224996:T:C	1.66109e-06	-1.38946e-10	-1.28503
17225070	chr10:17225070:G:T	6.64513e-05	3.46148	-1.05751
17225103	chr10:17225103:C:T	1.61474e-06	-1.38946e-10	-1.31333
17225387	chr10:17225387:C:T	2.36488e-06	-1.38946e-10	-0.93178
17225493	chr10:17225493:A:G	1.60795e-06	-1.38946e-10	-1.31755
17225510	chr10:17225510:GAA:G	1.62403e-06	-1.38946e-10	-1.3076
17225717	chr10:17225717:C:T	2.61685e-06	-1.38946e-10	-0.830535
17226045	chr10:17226045:G:A	1.3226e-06	-1.51291	-3.25898e-10
17226151	chr10:17226151:C:T	1.60643e-06	-1.38946e-10	-1.31849
17226840	chr10:17226840:T:C	3.00163e-05	2.88466	-1.27543
17227227	chr10:17227227:A:G	4.27783e-06	-1.38946e-10	-0.339062
17227448	chr10:17227448:C:A	1.64323e-06	-1.38946e-10	-1.29585
17227763	chr10:17227763:A:G	1.10442e-05	0.609395	-3.25898e-10
17228075	chr10:17228075:T:G	3.86887e-07	-1.61898	-1.12315
17228160	chr10:17228160:G:C	4.01247e-06	-1.38946e-10	-0.403101
17228410	chr10:17228410:T:C	6.2461e-07	-1.43573	-0.827404
17228633	chr10:17228633:T:G	1.45796e-05	-1.38946e-10	0.887117
17228668	chr10:17228668:T:C	3.11409e-07	-1.65217	-1.30699
17228913	chr10:17228913:A:G	1.3338e-05	1.92451	-1.1264
17230107	chr10:17230107:C:G	1.65237e-06	-1.38946e-10	-1.2903
17230511	chr10:17230511:C:T	1.28188e-05	-1.38946e-10	0.758404
17231338	chr10:17231338:AT:A	1.63699e-05	2.18322	-1.18028
17231779	chr10:17231779:T:C	4.14683e-06	-1.38946e-10	-0.370165
17232298	chr10:17232298:G:A	0.000750664	4.85946	-0.0310081
17232440	chr10:17232440:G:A	5.28549e-07	-1.34047	-1.08966
17232687	chr10:17232687:A:G	2.06689e-06	-1.38946e-10	-1.06646
17233543	chr10:17233543:A:G	4.74546e-06	-1.38946e-10	-0.23532
17233928	chr10:17233928:C:G	4.21855e-06	-1.38946e-10	-0.353018
17234067	chr10:17234067:C:T	1.15884e-05	1.86019	-1.20269
17234406	chr10:17234406:C:T	5.77227e-07	-1.60742	-0.734606
17234868	chr10:17234868:T:C	1.99384e-06	-1.38946e-10	-1.10245
17235133	chr10:17235133:A:G	2.79709e-06	-1.38946e-10	-0.763931
17235478	chr10:17235478:C:G	1.6227e-06	-1.38946e-10	-1.30842
17235504	chr10:17235504:G:A	1.881e-06	-1.38946e-10	-1.1607
17235638	chr10:17235638:T:C	2.27741e-06	-1.38946e-10	-0.969469
17236172	chr10:17236172:C:G	0.00065939	3.3101	1.38871
17236868	chr10:17236868:A:G	1.60997e-06	-1.38946e-10	-1.31629
17237030	chr10:17237030:G:A	4.46827e-06	-1.38946e-10	-0.295507
17237518	chr10:17237518:C:T	6.36426e-06	1.37715	-1.31897
17237689	chr10:17237689:G:C	3.91101e-06	-1.38946e-10	-0.428713
17238133	chr10:17238133:C:T	1.87172e-06	-1.38946e-10	-1.16565
17238244	chr10:17238244:T:A	5.51641e-06	-1.38946e-10	-0.0847808
17238316	chr10:17238316:C:T	1.80394e-06	-1.38946e-10	-1.20254
17238433	chr10:17238433:T:C	1.69927e-06	-1.38946e-10	-1.26231
17238951	chr10:17238951:C:T	7.47004e-07	-1.34414	-0.740049
17239437	chr10:17239437:G:C	2.79486e-06	-1.38946e-10	-0.764726
17239525	chr10:17239525:G:A	2.09383e-05	-1.38946e-10	1.24907
17239757	chr10:17239757:A:C	5.41035e-07	-1.34677	-1.06001
17240088	chr10:17240088:G:A	1.85268e-06	-1.38946e-10	-1.17587
17240289	chr10:17240289:A:G	2.44668e-06	-1.38946e-10	-0.897776
17240390	chr10:17240390:AGAG:A	2.83497e-06	-1.38946e-10	-0.750476
17240449	chr10:17240449:A:G	2.09103e-05	2.35556	-1.10782
17240737	chr10:17240737:A:G	4.87969e-06	-1.38946e-10	-0.207427
17241124	chr10:17241124:G:A	1.88495e-06	-1.38946e-10	-1.15861
17241297	chr10:17241297:C:G	2.41061e-06	-1.38946e-10	-0.912627
17241390	chr10:17241390:C:T	2.42574e-06	-1.38946e-10	-0.906374
17241430	chr10:17241430:A:C	1.79617e-06	-1.38946e-10	-1.20685
17241517	chr10:17241517:A:T	2.17757e-06	-1.38946e-10	-1.0143
17241638	chr10:17241638:A:G	2.20678e-06	-1.38946e-10	-1.00097
17241799	chr10:17241799:G:A	8.87932e-07	-0.744671	-1.1667
17241951	chr10:17241951:G:T	2.23454e-06	-1.38946e-10	-0.988474
17242071	chr10:17242071:C:G	2.21469e-06	-1.38946e-10	-0.997396
17242109	chr10:17242109:T:C	2.24512e-06	-1.38946e-10	-0.983748
17242179	chr10:17242179:A:C	2.139e-06	-1.38946e-10	-1.03217
17242224	chr10:17242224:C:T	2.19314e-06	-1.38946e-10	-1.00718
17242227	chr10:17242227:CT:C	2.15621e-06	-1.38946e-10	-1.02416
17242299	chr10:17242299:T:A	1.93229e-06	-1.38946e-10	-1.1338
17242461	chr10:17242461:G:A	6.84673e-06	-1.38946e-10	0.131262
17242513	chr10:17242513:A:G	2.17261e-06	-1.38946e-10	-1.01658
17242734	chr10:17242734:G:A	6.84759e-06	-1.38946e-10	0.131388
17242772	chr10:17242772:G:T	7.78567e-06	-1.38946e-10	0.259776
17243017	chr10:17243017:C:T	1.20611e-06	-1.60511	-3.25898e-10
17243208	chr10:17243208:C:G	7.30311e-07	-1.26793	-0.83886
17243290	chr10:17243290:T:C	3.37111e-05	2.83015	-1.10483
17243334	chr10:17243334:T:A	2.16749e-06	-1.38946e-10	-1.01894
17243407	chr10:17243407:T:C	4.53939e-06	-1.38946e-10	-0.279715
17243423	chr10:17243423:A:G	2.21588e-06	-1.38946e-10	-0.996858
17243554	chr10:17243554:C:G	2.18544e-06	-1.38946e-10	-1.01069
17245327	chr10:17245327:A:G	1.94609e-06	-1.38946e-10	-1.12669
17245359	chr10:17245359:T:C	4.45706e-06	-1.38946e-10	-0.298018
17245649	chr10:17245649:G:A	2.06308e-06	-1.38946e-10	-1.06831
17245764	chr10:17245764:G:A	3.2212e-06	-1.38946e-10	-0.622755
17246298	chr10:17246298:T:G	2.70028e-06	-1.38946e-10	-0.799151
17246371	chr10:17246371:A:G	2.03856e-06	-1.38946e-10	-1.08027
17246445	chr10:17246445:A:G	9.12899e-07	-0.868404	-1.01523
17246808	chr10:17246808:G:A	7.00362e-07	-1.1114	-1.03727
17246898	chr10:17246898:G:A	2.65743e-06	-1.38946e-10	-0.815148
17246971	chr10:17246971:G:A	4.00704e-06	-1.38946e-10	-0.404457
17247116	chr10:17247116:G:T	2.08363e-06	-1.38946e-10	-1.0584
17247907	chr10:17247907:A:C	1.43323e-06	-0.765604	-0.666972
17248213	chr10:17248213:G:A	3.77651e-07	-1.50896	-1.25733
17248255	chr10:17248255:C:G	1.3705e-06	-0.768356	-0.708973
17248598	chr10:17248598:G:A	3.2976e-06	-1.38946e-10	-0.599315
17248664	chr10:17248664:CA:C	4.67445e-06	-1.38946e-10	-0.250396
17248748	chr10:17248748:G:A	1.60903e-06	-1.38946e-10	-1.31688
17248756	chr10:17248756:C:T	1.62009e-06	-1.38946e-10	-1.31003
17249626	chr10:17249626:A:G	1.63158e-06	-1.38946e-10	-1.30296
17249693	chr10:17249693:T:C	1.89896e-06	-1.38946e-10	-1.1512
17249776	chr10:17249776:G:A	1.1551e-05	1.964	-1.30974
17250506	chr10:17250506:A:G	2.1701e-06	-1.38946e-10	-1.01773
17250513	chr10:17250513:T:C	1.70107e-06	-1.38946e-10	-1.26125
17250514	chr10:17250514:G:A	1.60611e-06	-1.38946e-10	-1.31869
17250536	chr10:17250536:G:A	1.62169e-06	-1.38946e-10	-1.30904
17250553	chr10:17250553:T:C	9.15954e-06	-1.38946e-10	0.422288
17250715	chr10:17250715:C:T	1.61986e-06	-1.38946e-10	-1.31017
17250737	chr10:17250737:A:G	9.08862e-06	-1.38946e-10	0.414515
17250893	chr10:17250893:T:C	1.75038e-06	-1.38946e-10	-1.23267
17251117	chr10:17251117:C:T	2.60471e-06	-1.38946e-10	-0.835188
17251156	chr10:17251156:A:G	1.02802e-05	0.537708	-3.25898e-10
17251282	chr10:17251282:G:A	1.02285e-05	-1.38946e-10	0.532673
17251294	chr10:17251294:G:A	8.61863e-07	-0.791783	-1.14939
17251669	chr10:17251669:T:C	7.2657e-06	-1.38946e-10	0.190656
17252465	chr10:17252465:C:T	1.73469e-06	-1.38946e-10	-1.24168
17252469	chr10:17252469:C:T	1.84379e-06	-1.38946e-10	-1.18068
17252745	chr10:17252745:G:C	1.04976e-06	-0.604019	-1.13993
17252932	chr10:17252932:G:C	9.92447e-07	-0.651934	-1.14816
17253046	chr10:17253046:C:T	2.34069e-06	-1.38946e-10	-0.942062
17253543	chr10:17253543:C:G	4.79772e-06	-1.38946e-10	-0.224368
17253998	chr10:17253998:A:C	1.77075e-05	-1.38946e-10	1.08148
17254128	chr10:17254128:T:C	1.76133e-06	-1.38946e-10	-1.22644
17254210	chr10:17254210:T:C	3.14159e-07	-1.66202	-1.28834
17254578	chr10:17254578:T:C	2.21557e-06	-1.38946e-10	-0.996999
17254661	chr10:17254661:C:T	1.74197e-06	-1.38946e-10	-1.23749
17254975	chr10:17254975:G:A	1.99136e-06	-1.10369	-3.25898e-10
17255015	chr10:17255015:C:T	1.71666e-06	-1.38946e-10	-1.25213
17255053	chr10:17255053:G:A	1.84812e-06	-1.17834	-3.25898e-10
17255077	chr10:17255077:T:C	4.36557e-06	-1.38946e-10	-0.318759
17255493	chr10:17255493:G:A	1.63888e-06	-1.38946e-10	-1.2985
17255556	chr10:17255556:C:T	1.91812e-05	2.28347	-1.12205
17255587	chr10:17255587:C:T	1.96237e-05	2.33815	-1.15392
17255595	chr10:17255595:A:C	5.46551e-06	-1.38946e-10	-0.0940515
17255641	chr10:17255641:C:T	1.0749e-06	-0.53139	-1.18889
17255749	chr10:17255749:G:A	1.52205e-05	2.21766	-1.28752
17255760	chr10:17255760:T:C	1.65747e-06	-1.38946e-10	-1.28722
17256169	chr10:17256169:C:T	1.81955e-05	-1.38946e-10	1.10867
17256778	chr10:17256778:C:T	3.0843e-06	-1.38946e-10	-0.666183
17257010	chr10:17257010:G:A	2.58088e-06	-1.17474	0.330365
17257499	chr10:17257499:T:A	2.1997e-06	-1.38946e-10	-1.00419
17257707	chr10:17257707:G:A	1.62293e-06	-1.38946e-10	-1.30827
17258191	chr10:17258191:G:T	1.60706e-06	-1.38946e-10	-1.3181
17258229	chr10:17258229:T:G	0.000476621	4.51062	-0.136401
17258249	chr10:17258249:C:T	6.39672e-06	-1.38946e-10	0.0632766
17258322	chr10:17258322:A:T	7.97995e-06	-1.38946e-10	0.284424
17258552	chr10:17258552:C:T	1.64598e-06	-1.38946e-10	-1.29417
17258973	chr10:17258973:T:C	1.65557e-06	-1.38946e-10	-1.28836
17259220	chr10:17259220:T:A	3.10125e-07	-1.64365	-1.31964
17259351	chr10:17259351:C:T	1.62253e-06	-0.779793	-0.528726
17259498	chr10:17259498:A:C	2.43199e-06	-1.38946e-10	-0.903797
17259525	chr10:17259525:C:G	2.43262e-06	-1.38946e-10	-0.903538
17259629	chr10:17259629:G:A	3.39301e-06	-1.38946e-10	-0.57079
17259728	chr10:17259728:T:C	3.68298e-06	-1.38946e-10	-0.488787
17260082	chr10:17260082:A:G	1.12972e-06	-1.67054	-3.25898e-10
17260101	chr10:17260101:A:G	1.64568e-06	-1.38946e-10	-1.29435
17260106	chr10:17260106:T:C	3.23621e-06	-1.38946e-10	-0.618106
17260159	chr10:17260159:A:G	1.64919e-06	-1.38946e-10	-1.29223
17260219	chr10:17260219:A:G	1.64331e-06	-1.38946e-10	-1.2958
17260220	chr10:17260220:A:G	1.64379e-06	-1.38946e-10	-1.2955
17260300	chr10:17260300:A:C	1.66447e-06	-1.38946e-10	-1.283
17260457	chr10:17260457:C:T	1.66125e-06	-1.38946e-10	-1.28494
17260458	chr10:17260458:G:A	9.6719e-06	-1.38946e-10	0.476716
17260570	chr10:17260570:C:T	1.60995e-06	-1.38946e-10	-1.31631
17260593	chr10:17260593:G:C	2.53445e-06	-1.38946e-10	-0.862533
17260677	chr10:17260677:G:A	1.54423e-05	2.18092	-1.23632
17260734	chr10:17260734:A:G	1.65867e-06	-1.38946e-10	-1.28649
17260749	chr10:17260749:T:C	1.66359e-06	-1.38946e-10	-1.28353
17260790	chr10:17260790:T:C	1.66506e-06	-1.38946e-10	-1.28265
17260799	chr10:17260799:C:T	2.60321e-06	-1.38946e-10	-0.835761
17260809	chr10:17260809:A:G	1.6606e-06	-1.38946e-10	-1.28533
17260892	chr10:17260892:G:A	1.47623e-05	2.13116	-1.23159
17260913	chr10:17260913:G:A	1.66453e-06	-1.38946e-10	-1.28297
17261002	chr10:17261002:T:C	1.66098e-06	-1.38946e-10	-1.2851
17261067	chr10:17261067:G:A	3.92439e-06	-1.38946e-10	-0.425298
17261099	chr10:17261099:T:C	2.56299e-06	-1.38946e-10	-0.851334
17261113	chr10:17261113:G:A	1.64419e-06	-1.38946e-10	-1.29526
17261168	chr10:17261168:C:A	1.66111e-06	-1.38946e-10	-1.28502
17261174	chr10:17261174:T:C	1.66725e-06	-1.38946e-10	-1.28133
17261175	chr10:17261175:A:G	1.66741e-06	-1.38946e-10	-1.28124
17261190	chr10:17261190:T:A	1.73447e-06	-1.38946e-10	-1.24181
17261199	chr10:17261199:G:A	1.66125e-06	-1.38946e-10	-1.28494
17261203	chr10:17261203:T:A	1.66302e-06	-1.38946e-10	-1.28388
17261562	chr10:17261562:G:A	2.53445e-06	-1.38946e-10	-0.862533
17261632	chr10:17261632:G:A	1.79589e-06	-1.38946e-10	-1.20701
17261762	chr10:17261762:G:T	1.65903e-06	-1.38946e-10	-1.28628
17262101	chr10:17262101:C:G	1.69849e-06	-1.38946e-10	-1.26277
17262121	chr10:17262121:A:T	1.63421e-06	-0.772619	-0.528726
17262607	chr10:17262607:A:G	6.4644e-07	-1.40621	-0.822569
17263115	chr10:17263115:C:T	5.66136e-06	-1.38946e-10	-0.0588449
17263124	chr10:17263124:G:C	8.11429e-06	-1.38946e-10	0.301118
17263185	chr10:17263185:C:T	9.56264e-06	-1.38946e-10	0.465356
17263271	chr10:17263271:T:C	1.65574e-06	-1.38946e-10	-1.28826
17263283	chr10:17263283:C:G	1.18877e-06	-1.61959	-3.25898e-10
17263794	chr10:17263794:G:A	1.85105e-06	-1.38946e-10	-1.17675
17263860	chr10:17263860:C:G	2.74075e-06	-1.38946e-10	-0.784276
17264094	chr10:17264094:G:T	3.03534e-06	-1.38946e-10	-0.682184
17264207	chr10:17264207:G:A	1.64144e-06	-1.38946e-10	-1.29693
17264277	chr10:17264277:A:C	1.71205e-06	-1.38946e-10	-1.25482
17264527	chr10:17264527:A:T	6.03933e-06	-1.38946e-10	0.00578523
17264629	chr10:17264629:T:C	1.61893e-06	-1.38946e-10	-1.31074
17264652	chr10:17264652:G:A	1.62719e-06	-1.38946e-10	-1.30565
17264928	chr10:17264928:C:T	1.62678e-06	-1.38946e-10	-1.3059
17265100	chr10:17265100:T:C	1.79947e-05	2.15271	-1.05514
17265170	chr10:17265170:G:A	1.611e-06	-1.38946e-10	-1.31565
17265238	chr10:17265238:T:C	1.62251e-06	-1.38946e-10	-1.30854
17265239	chr10:17265239:G:A	1.78948e-06	-1.38946e-10	-1.21058
17265480	chr10:17265480:A:G	1.63078e-06	-1.38946e-10	-1.30345
17265481	chr10:17265481:T:C	3.09889e-05	-1.38946e-10	1.64112
17265890	chr10:17265890:A:G	2.49174e-06	-1.38946e-10	-0.879529
17265987	chr10:17265987:G:A	1.27681e-05	-1.38946e-10	0.754443
17266046	chr10:17266046:C:T	1.67038e-06	-1.38946e-10	-1.27946
17266106	chr10:17266106:A:T	2.56299e-06	-1.38946e-10	-0.851333
17266177	chr10:17266177:C:T	1.60439e-06	-1.38946e-10	-1.31976
17266489	chr10:17266489:C:T	2.57563e-06	-1.38946e-10	-0.846415
17266550	chr10:17266550:G:A	2.04462e-06	-1.38946e-10	-1.07729
17266562	chr10:17266562:T:A	2.67483e-06	-1.38946e-10	-0.808621
17266780	chr10:17266780:A:C	1.81344e-06	-1.38946e-10	-1.19728
17266805	chr10:17266805:A:G	3.95618e-06	-1.38946e-10	-0.417229
17266957	chr10:17266957:C:T	3.16865e-06	-1.38946e-10	-0.639201
17267049	chr10:17267049:T:C	1.82841e-06	-1.38946e-10	-1.18906
17267059	chr10:17267059:T:A	1.82862e-06	-1.38946e-10	-1.18895
17267388	chr10:17267388:T:C	1.67451e-06	-1.38946e-10	-1.27699
17267905	chr10:17267905:C:T	1.24723e-05	1.91522	-1.18422
17268116	chr10:17268116:G:T	2.53463e-06	-1.38946e-10	-0.862462
17268417	chr10:17268417:G:A	2.60982e-06	-1.38946e-10	-0.833228
17268439	chr10:17268439:C:T	5.28247e-06	-1.38946e-10	-0.128115
17268460	chr10:17268460:T:C	2.64965e-06	-1.38946e-10	-0.818081
17268482	chr10:17268482:C:G	5.27005e-06	-1.38946e-10	-0.130468
17268553	chr10:17268553:A:G	7.59079e-06	-1.38946e-10	0.234428
17268878	chr10:17268878:T:C	6.57645e-06	-1.38946e-10	0.0909861
17269141	chr10:17269141:C:G	1.88515e-06	-1.38946e-10	-1.1585
17269344	chr10:17269344:T:A	2.00613e-06	-1.38946e-10	-1.0963
17269540	chr10:17269540:A:G	1.77399e-06	-1.38946e-10	-1.21928
17269549	chr10:17269549:C:T	1.88972e-06	-1.38946e-10	-1.15608
17269721	chr10:17269721:A:G	2.00666e-06	-1.38946e-10	-1.09604
17270333	chr10:17270333:TTC:T	2.07426e-06	-1.38946e-10	-1.0629
17270495	chr10:17270495:G:T	1.91046e-06	-1.38946e-10	-1.14516
17270536	chr10:17270536:C:T	2.00718e-06	-1.38946e-10	-1.09578
17270583	chr10:17270583:C:T	1.98799e-06	-1.38946e-10	-1.10538
17270625	chr10:17270625:G:A	8.4527e-06	-1.38946e-10	0.341977
17270691	chr10:17270691:T:C	2.32006e-06	-1.38946e-10	-0.950914
17270837	chr10:17270837:ATCT:A	8.80129e-06	-1.38946e-10	0.38239
17271007	chr10:17271007:T:C	1.60657e-06	-1.38946e-10	-1.3184
17271219	chr10:17271219:C:A	2.98724e-06	-1.38946e-10	-0.69816
17271286	chr10:17271286:CAAAT:C	2.07517e-06	-1.38946e-10	-1.06246
17271304	chr10:17271304:G:A	3.32042e-06	-1.38946e-10	-0.592417
17271358	chr10:17271358:C:T	2.08259e-06	-1.38946e-10	-1.05889
17271380	chr10:17271380:G:A	2.53491e-06	-1.38946e-10	-0.862349
17272391	chr10:17272391:T:C	2.23673e-06	-1.38946e-10	-0.987495
17272410	chr10:17272410:T:C	2.29236e-06	-1.38946e-10	-0.962925
17272875	chr10:17272875:C:T	6.51116e-05	-1.38946e-10	2.38359
17272926	chr10:17272926:T:C	2.21671e-06	-1.38946e-10	-0.996483
17272963	chr10:17272963:T:G	3.22628e-06	-1.38946e-10	-0.621179
17273618	chr10:17273618:C:T	1.31505e-06	-1.51863	-3.25898e-10
17274232	chr10:17274232:A:C	6.94618e-06	-1.38946e-10	0.145684
17274267	chr10:17274267:C:T	2.80462e-06	-1.38946e-10	-0.761241
17274268	chr10:17274268:G:A	7.45801e-06	-1.38946e-10	0.21678
17274385	chr10:17274385:C:A	2.88972e-06	-1.38946e-10	-0.731349
17274386	chr10:17274386:C:T	2.88972e-06	-1.38946e-10	-0.731349
17274585	chr10:17274585:AC:A	3.10375e-06	-1.38946e-10	-0.659897
17275312	chr10:17275312:C:G	5.83598e-06	-1.38946e-10	-0.0284661
17275646	chr10:17275646:T:C	1.08986e-05	-1.38946e-10	0.596123
17275733	chr10:17275733:G:C	1.74244e-06	-1.38946e-10	-1.23722
17276076	chr10:17276076:G:A	1.90633e-06	-1.38946e-10	-1.14733
17276126	chr10:17276126:T:C	2.32373e-06	-1.38946e-10	-0.949335
17276342	chr10:17276342:A:C	1.60824e-06	-1.38946e-10	-1.31737
17276365	chr10:17276365:C:T	1.61632e-06	-1.38946e-10	-1.31235
17276750	chr10:17276750:A:T	2.34151e-06	-1.38946e-10	-0.941712
17276913	chr10:17276913:G:A	2.706e-06	-0.797035	-3.25898e-10
17277116	chr10:17277116:G:A	2.36859e-05	1.20623	0.16614
17277515	chr10:17277515:G:A	2.26898e-06	-1.38946e-10	-0.973178
17277708	chr10:17277708:C:T	3.35796e-05	1.79944	-0.0780328
17277712	chr10:17277712:T:C	2.17127e-06	-1.38946e-10	-1.0172
17277847	chr10:17277847:A:G	2.27794e-06	-1.38946e-10	-0.969235
17277881	chr10:17277881:G:C	2.25078e-06	-1.38946e-10	-0.981234
17278223	chr10:17278223:A:T	1.61433e-06	-1.38946e-10	-1.31359
17278430	chr10:17278430:A:C	6.56268e-06	-1.38946e-10	0.0888914
17278485	chr10:17278485:T:C	2.59074e-06	-1.38946e-10	-0.840563
17278524	chr10:17278524:G:A	3.65394e-06	-1.38946e-10	-0.496702
17278660	chr10:17278660:T:TG	2.27251e-06	-1.38946e-10	-0.971624
17278727	chr10:17278727:C:T	1.86428e-06	-1.16964	-3.25898e-10
17279252	chr10:17279252:A:C	2.08193e-06	-1.38946e-10	-1.05921
17279576	chr10:17279576:C:T	9.56566e-06	-1.38946e-10	0.465671
17279585	chr10:17279585:G:T	2.33442e-06	-1.38946e-10	-0.944745
17279836	chr10:17279836:G:A	2.27303e-05	1.40343	-0.072241
17280189	chr10:17280189:T:C	2.54998e-06	-1.38946e-10	-0.856422
17280352	chr10:17280352:T:C	2.29031e-06	-1.38946e-10	-0.963822
17280389	chr10:17280389:G:A	7.38788e-06	-1.38946e-10	0.207332
17280433	chr10:17280433:A:T	3.03691e-06	0.362792	-1.04446
17280703	chr10:17280703:G:A	2.1161e-06	-1.38946e-10	-1.04293
17280932	chr10:17280932:C:G	3.0547e-06	-1.38946e-10	-0.675827
17281026	chr10:17281026:G:A	2.12016e-06	-1.04102	-3.25898e-10
17281085	chr10:17281085:G:A	5.02774e-06	1.04701	-1.22455
17281211	chr10:17281211:G:A	2.24289e-06	-1.38946e-10	-0.984744
17281296	chr10:17281296:TAGTC:T	1.26975e-06	-1.55369	-3.25898e-10
17281389	chr10:17281389:ATAGT:A	8.35702e-06	-1.38946e-10	0.330594
17281750	chr10:17281750:C:T	2.05736e-06	-1.38946e-10	-1.07109
17281813	chr10:17281813:G:A	1.60452e-06	-1.38946e-10	-1.31969
17281952	chr10:17281952:T:G	1.19004e-06	-1.61852	-3.25898e-10
17281992	chr10:17281992:G:A	2.26936e-06	-1.38946e-10	-0.973009
17282003	chr10:17282003:A:AGAAAG	2.84184e-06	-1.38946e-10	-0.748058
17282487	chr10:17282487:C:T	2.13238e-06	-1.38946e-10	-1.03527
17282791	chr10:17282791:G:A	6.59754e-07	-0.962598	-1.2458
17283009	chr10:17283009:G:A	2.09845e-06	-1.38946e-10	-1.05131
17283113	chr10:17283113:T:C	2.16108e-06	-1.38946e-10	-1.0219
17283282	chr10:17283282:G:A	0.000127978	4.3393	-1.27995
17283374	chr10:17283374:T:G	2.03814e-06	-1.38946e-10	-1.08047
17283484	chr10:17283484:A:G	2.17142e-06	-1.38946e-10	-1.01712
17283556	chr10:17283556:T:C	6.71977e-06	-1.38946e-10	0.112546
17283557	chr10:17283557:C:T	6.29204e-06	-1.38946e-10	0.0467772
17283570	chr10:17283570:A:G	2.11727e-06	-1.38946e-10	-1.04238
17283751	chr10:17283751:A:G	1.88122e-06	-1.38946e-10	-1.16059
17284137	chr10:17284137:C:G	2.05138e-06	-1.38946e-10	-1.07399
17284199	chr10:17284199:C:T	4.13274e-05	-1.38946e-10	1.92902
17284671	chr10:17284671:T:C	1.60801e-06	-1.38946e-10	-1.31751
17284999	chr10:17284999:TG:T	1.93992e-06	-1.38946e-10	-1.12986
17285061	chr10:17285061:C:T	1.99417e-06	-1.38946e-10	-1.10228
17285080	chr10:17285080:CT:C	9.27407e-06	-1.38946e-10	0.434714
17285085	chr10:17285085:G:A	4.85731e-07	-1.57844	-0.93617
17285273	chr10:17285273:A:G	1.90842e-06	-1.38946e-10	-1.14623
17285382	chr10:17285382:T:C	1.93412e-06	-1.38946e-10	-1.13286
17285718	chr10:17285718:A:G	0.000136317	4.35138	-1.2289
17285792	chr10:17285792:A:T	0.000129467	4.14881	-1.07789
17285827	chr10:17285827:C:T	1.16665e-06	-1.63837	-3.25898e-10
17286041	chr10:17286041:A:G	1.97717e-06	-1.38946e-10	-1.11084
17286043	chr10:17286043:A:G	1.97486e-06	-1.38946e-10	-1.11201
17286121	chr10:17286121:C:T	1.13121e-05	-1.38946e-10	0.633368
17286608	chr10:17286608:A:G	7.76031e-05	3.17315	-0.614054
17287442	chr10:17287442:T:A	4.52099e-05	2.73072	-0.711914
17287629	chr10:17287629:G:C	7.13333e-06	-1.38946e-10	0.172269
17287682	chr10:17287682:G:A	7.23044e-06	-1.38946e-10	0.185792
17287936	chr10:17287936:T:A	1.15683e-05	-1.38946e-10	0.655758
17288039	chr10:17288039:T:C	3.53239e-06	-1.38946e-10	-0.530535
17288251	chr10:17288251:C:T	8.64022e-06	-1.38946e-10	0.36392
17288485	chr10:17288485:T:G	1.61084e-06	-1.38946e-10	-1.31575
17288536	chr10:17288536:G:A	7.21554e-06	-1.38946e-10	0.183729
17288889	chr10:17288889:C:T	4.94686e-05	2.85786	-0.749034
17289116	chr10:17289116:G:A	0.000212114	4.85264	-1.28803
17289253	chr10:17289253:A:G	2.1419e-06	-1.38946e-10	-1.03081
17289454	chr10:17289454:C:G	4.57098e-05	-1.38946e-10	2.0298
17289683	chr10:17289683:G:A	0.000180549	4.67375	-1.27025
17289766	chr10:17289766:CTCGTT:C	0.000219258	4.88512	-1.28738
17290917	chr10:17290917:T:A	0.000313631	5.16459	-1.20888
17290994	chr10:17290994:C:T	2.78906e-06	-0.964211	0.197408
17291045	chr10:17291045:AGAGT:A	2.77575e-06	-1.38946e-10	-0.771586
17291279	chr10:17291279:C:G	2.75894e-06	-1.38946e-10	-0.777662
17291311	chr10:17291311:A:G	1.26666e-06	-1.41716	-0.138968
17291515	chr10:17291515:A:G	4.0455e-07	-1.39166	-1.30583
17292177	chr10:17292177:G:A	0.000106953	3.98382	-1.10394
17292379	chr10:17292379:G:A	9.71782e-05	3.9981	-1.21406
17292746	chr10:17292746:C:T	5.22966e-06	1.16528	-1.30344
17292899	chr10:17292899:G:A	1.61121e-06	-1.38946e-10	-1.31552
17292936	chr10:17292936:A:G	0.000120807	4.20322	-1.20153
17293055	chr10:17293055:T:A	1.30553e-05	1.43593	-0.659241
17293157	chr10:17293157:G:A	3.94413e-07	-1.43209	-1.29078
17293225	chr10:17293225:G:A	2.74386e-06	-1.38946e-10	-0.783144
17293261	chr10:17293261:C:T	1.93756e-06	-1.38946e-10	-1.13108
17293974	chr10:17293974:C:G	0.000135827	4.2547	-1.13582
17294177	chr10:17294177:G:A	4.61744e-07	-1.26473	-1.30052
17294206	chr10:17294206:T:C	5.02099e-05	3.38725	-1.26355
17294207	chr10:17294207:G:A	1.42062e-05	0.861172	-3.25898e-10
17294415	chr10:17294415:A:G	1.55038e-06	-1.35401	-3.25898e-10
17294559	chr10:17294559:A:G	2.248e-06	-1.38946e-10	-0.982468
17294616	chr10:17294616:A:G	1.66292e-06	-1.38946e-10	-1.28393
17294869	chr10:17294869:C:T	1.60455e-06	-1.38946e-10	-1.31966
17294981	chr10:17294981:G:A	1.93915e-06	-1.38946e-10	-1.13026
17295063	chr10:17295063:A:AT	1.6108e-06	-1.38946e-10	-1.31578
17295339	chr10:17295339:A:G	3.68637e-06	-1.38946e-10	-0.487865
17295380	chr10:17295380:C:T	1.9967e-06	-1.38946e-10	-1.10101
17295407	chr10:17295407:T:C	1.61148e-06	-1.38946e-10	-1.31536
17295621	chr10:17295621:G:A	5.2379e-05	2.166	-3.25898e-10
17295922	chr10:17295922:G:A	1.63727e-06	-1.38946e-10	-1.29948
17296010	chr10:17296010:C:T	7.52367e-06	0.833405	-0.607859
17296017	chr10:17296017:T:C	2.69562e-06	-1.38946e-10	-0.800878
17296426	chr10:17296426:T:C	1.6057e-05	2.30252	-1.31889
17296497	chr10:17296497:A:T	1.82746e-06	-1.38946e-10	-1.18958
17296661	chr10:17296661:T:C	2.54022e-06	-1.38946e-10	-0.860257
17296797	chr10:17296797:C:T	1.28316e-06	-1.54319	-3.25898e-10
17296956	chr10:17296956:C:T	4.84876e-06	-0.213786	-3.25898e-10
17296975	chr10:17296975:A:C	5.83454e-06	-0.502529	0.473817
17296992	chr10:17296992:T:C	6.97088e-05	-1.38946e-10	2.45182
17297132	chr10:17297132:C:G	1.60648e-06	-1.38946e-10	-1.31846
17297317	chr10:17297317:G:A	1.62202e-06	-1.38946e-10	-1.30884
17297584	chr10:17297584:C:T	1.21678e-06	-1.5963	-3.25898e-10
17297726	chr10:17297726:T:C	8.55361e-06	1.40482	-1.05097
17297863	chr10:17297863:A:C	6.98662e-06	-1.38946e-10	0.151488
17297956	chr10:17297956:A:T	1.74573e-06	-1.38946e-10	-1.23534
17298094	chr10:17298094:G:A	1.59862e-06	-1.44325	0.119879
17298128	chr10:17298128:A:T	2.05138e-06	-1.38946e-10	-1.074
17298522	chr10:17298522:A:C	1.65596e-06	-1.38946e-10	-1.28812
17298801	chr10:17298801:A:G	1.16979e-06	-1.63568	-3.25898e-10
17299119	chr10:17299119:T:C	1.66349e-06	-1.38946e-10	-1.28359
17299143	chr10:17299143:C:T	2.04861e-06	-1.38946e-10	-1.07535
17299360	chr10:17299360:A:G	1.60599e-06	-1.38946e-10	-1.31876
17299366	chr10:17299366:A:G	1.6514e-06	-1.38946e-10	-1.29089
17299515	chr10:17299515:A:G	1.12632e-06	-1.67356	-3.25898e-10
17299565	chr10:17299565:A:G	5.92804e-05	-1.38946e-10	2.28977
17299722	chr10:17299722:T:C	7.24399e-05	-1.38946e-10	2.49025
17299847	chr10:17299847:A:C	1.26154e-05	-1.38946e-10	0.742409
17300032	chr10:17300032:A:G	1.63915e-06	-1.38946e-10	-1.29833
17300199	chr10:17300199:A:G	4.07244e-06	-1.38946e-10	-0.388266
17300201	chr10:17300201:C:G	1.44916e-05	-1.38946e-10	0.88106
17300303	chr10:17300303:G:A	3.1179e-05	-1.38946e-10	1.64724
17300408	chr10:17300408:T:C	1.66201e-06	-1.38946e-10	-1.28448
17300490	chr10:17300490:T:C	3.28414e-06	-1.38946e-10	-0.603404
17300529	chr10:17300529:A:G	1.60412e-05	-1.38946e-10	0.982655
17300732	chr10:17300732:C:T	1.12669e-06	-1.67322	-3.25898e-10
17300778	chr10:17300778:C:T	1.1277e-06	-1.67233	-3.25898e-10
17301309	chr10:17301309:C:T	2.09057e-06	-1.38946e-10	-1.05507
17301365	chr10:17301365:A:G	3.77816e-06	0.755347	-1.21862
17301435	chr10:17301435:T:C	2.92139e-06	-1.38946e-10	-0.720448
17301438	chr10:17301438:C:G	4.1831e-06	-1.38946e-10	-0.361456
17301567	chr10:17301567:G:A	1.82879e-06	-1.38946e-10	-1.18885
17301707	chr10:17301707:G:A	2.73982e-06	-1.38946e-10	-0.784617
17301983	chr10:17301983:C:T	2.78864e-06	-1.38946e-10	-0.766954
17302116	chr10:17302116:C:A	1.12658e-06	-1.67332	-3.25898e-10
17302240	chr10:17302240:TTTAC:T	2.98381e-05	-1.38946e-10	1.60328
17302979	chr10:17302979:G:A	1.98507e-06	-1.38946e-10	-1.10686
17303159	chr10:17303159:C:G	1.12702e-06	-1.67293	-3.25898e-10
17303269	chr10:17303269:A:C	6.51797e-05	-1.38946e-10	2.38464
17303348	chr10:17303348:TATC:T	1.93803e-06	-1.38946e-10	-1.13083
17303384	chr10:17303384:A:T	5.72638e-06	-1.38946e-10	-0.047424
17303440	chr10:17303440:A:T	1.66637e-06	-1.38946e-10	-1.28186
17303491	chr10:17303491:A:C	4.18081e-06	-1.38946e-10	-0.362003
17303819	chr10:17303819:A:T	4.29049e-06	0.507542	-0.84365
17303959	chr10:17303959:T:C	1.18351e-06	-1.62403	-3.25898e-10
17304200	chr10:17304200:C:T	1.26704e-06	-1.55583	-3.25898e-10
17304267	chr10:17304267:A:G	9.29992e-06	-1.38946e-10	0.437498
17304430	chr10:17304430:T:C	1.6202e-06	-1.38946e-10	-1.30996
17304446	chr10:17304446:C:A	2.05453e-06	-1.38946e-10	-1.07246
17304944	chr10:17304944:G:C	2.97968e-06	-1.38946e-10	-0.700692
17305301	chr10:17305301:C:T	1.15856e-06	-1.64533	-3.25898e-10
17305405	chr10:17305405:C:T	8.79572e-07	-1.64659	-0.274243
17305437	chr10:17305437:C:T	3.71559e-05	1.82261	-3.25898e-10
17305545	chr10:17305545:A:T	1.63829e-06	-1.38946e-10	-1.29886
17305573	chr10:17305573:T:A	1.72843e-06	-1.38946e-10	-1.24529
17305738	chr10:17305738:G:A	1.0276e-05	1.84537	-1.30807
17305989	chr10:17305989:G:A	1.61201e-06	-1.38946e-10	-1.31503
17306249	chr10:17306249:A:G	1.63804e-06	-1.38946e-10	-1.29901
17306475	chr10:17306475:C:T	5.47669e-07	-1.67103	-0.723559
17306497	chr10:17306497:G:T	3.89857e-07	-1.415	-1.31948
17306599	chr10:17306599:C:T	2.64544e-06	-1.38946e-10	-0.819672
17306627	chr10:17306627:C:T	1.61656e-06	-1.38946e-10	-1.31221
17306735	chr10:17306735:A:T	1.62698e-06	-1.38946e-10	-1.30579
17306989	chr10:17306989:TC:T	2.25336e-05	1.3225	-3.25898e-10
17307066	chr10:17307066:C:G	5.34428e-07	-1.66707	-0.751996
17307220	chr10:17307220:T:G	4.93488e-07	-1.64188	-0.856882
17307363	chr10:17307363:T:G	4.79813e-07	-1.6688	-0.858065
17307575	chr10:17307575:A:G	1.95316e-06	-1.38946e-10	-1.12306
17307846	chr10:17307846:A:C	3.65127e-07	-1.65243	-1.14759
17307859	chr10:17307859:C:T	4.07526e-07	-1.67248	-1.01768
17308200	chr10:17308200:G:A	1.64133e-06	-1.38946e-10	-1.297
17308243	chr10:17308243:A:G	4.01405e-07	-1.65617	-1.04912
17308318	chr10:17308318:CA:C	4.19663e-07	-1.65058	-1.01023
17308467	chr10:17308467:A:C	2.2771e-06	-1.38946e-10	-0.969604
17308670	chr10:17308670:CTG:C	1.61116e-06	-1.38946e-10	-1.31555
17308760	chr10:17308760:T:C	1.8139e-06	-1.19703	-3.25898e-10
17308781	chr10:17308781:A:G	3.0498e-07	-1.6729	-1.30712
17309081	chr10:17309081:T:C	3.25839e-07	-1.59631	-1.31755
17309127	chr10:17309127:T:G	3.92265e-07	-1.49511	-1.23322
17309284	chr10:17309284:G:C	1.4004e-06	-1.45575	-3.25898e-10
17309448	chr10:17309448:ATTGTT:A	5.61493e-06	-1.38946e-10	-0.0670793
17309758	chr10:17309758:T:C	4.78419e-07	-1.5907	-0.939081
17309795	chr10:17309795:A:G	5.01408e-07	-1.57551	-0.907333
17309825	chr10:17309825:A:G	5.11576e-07	-1.53833	-0.924437
17310051	chr10:17310051:T:C	6.08727e-07	-1.41671	-0.872182
17310258	chr10:17310258:C:T	1.12385e-06	-1.67352	-0.00223317
17310342	chr10:17310342:TA:T	4.28325e-06	0.909464	-1.24726
17310514	chr10:17310514:C:G	3.93042e-07	-1.5161	-1.21025
17310569	chr10:17310569:T:A	1.69233e-06	-1.38946e-10	-1.2664
17310631	chr10:17310631:T:A	4.27566e-07	-1.38492	-1.25724
17310758	chr10:17310758:T:A	1.30446e-06	-1.52672	-3.25898e-10
17310862	chr10:17310862:G:A	4.13553e-06	0.946842	-1.31974
17310931	chr10:17310931:T:C	8.84495e-07	-1.34571	-0.569533
17311152	chr10:17311152:T:C	4.13461e-07	-1.6659	-1.0098
17311177	chr10:17311177:C:T	1.90735e-06	-1.38946e-10	-1.14679
17311271	chr10:17311271:A:G	3.90299e-07	-1.6666	-1.06675
17311362	chr10:17311362:A:G	1.32378e-06	-0.339318	-1.1727
17311474	chr10:17311474:T:C	1.9165e-06	-1.38946e-10	-1.14201
17311588	chr10:17311588:T:A	3.35793e-07	-1.66987	-1.2139
17311617	chr10:17311617:C:A	1.33749e-06	-0.344014	-1.1577
17311668	chr10:17311668:T:C	1.28145e-06	-0.372592	-1.17192
17311678	chr10:17311678:G:T	1.81426e-06	-1.38946e-10	-1.19683
17311683	chr10:17311683:TA:T	1.31982e-06	-0.339898	-1.17511
17311749	chr10:17311749:G:A	1.1884e-06	-0.454191	-1.16571
17312089	chr10:17312089:A:G	2.0899e-06	-1.38946e-10	-1.05539
17312422	chr10:17312422:G:A	1.15431e-06	-0.500493	-1.14851
17312462	chr10:17312462:G:A	1.82938e-06	-1.18853	-3.25898e-10
17312582	chr10:17312582:G:A	7.50772e-07	-1.0055	-1.07366
17312739	chr10:17312739:G:C	3.60024e-07	-1.66917	-1.14492
17312748	chr10:17312748:C:A	1.06705e-06	-1.29471	-0.432901
17312928	chr10:17312928:C:T	1.24042e-06	-0.42474	-1.15232
17312946	chr10:17312946:C:T	1.12842e-06	-1.67169	-3.25898e-10
17312950	chr10:17312950:T:C	1.16838e-06	-1.31277	-0.324116
17312962	chr10:17312962:G:A	1.75405e-06	-1.38946e-10	-1.23058
17313489	chr10:17313489:A:G	1.3979e-05	0.845044	-3.25898e-10
17313504	chr10:17313504:G:A	1.75042e-06	-1.38946e-10	-1.23265
17313679	chr10:17313679:G:A	2.5491e-06	-0.750382	-0.106386
17313909	chr10:17313909:G:A	1.26336e-06	-0.407131	-1.15161
17313931	chr10:17313931:A:G	1.19039e-06	-1.61823	-3.25898e-10
17314006	chr10:17314006:G:T	2.41684e-06	-0.910049	-3.25898e-10
17314266	chr10:17314266:A:G	1.29618e-06	-0.37052	-1.16257
17314448	chr10:17314448:A:G	1.32461e-06	-0.841038	-0.670355
17314540	chr10:17314540:G:T	6.50208e-07	-0.903696	-1.31928
17314580	chr10:17314580:T:A	3.1341e-07	-1.66013	-1.29262
17314696	chr10:17314696:T:C	5.40306e-07	-1.08827	-1.31986
17314734	chr10:17314734:C:CAGT	1.13333e-06	-1.66735	-3.25898e-10
17314736	chr10:17314736:C:A	1.13606e-06	-1.66494	-3.25898e-10
17314839	chr10:17314839:G:A	3.44791e-07	-1.66434	-1.19299
17315086	chr10:17315086:C:G	4.79449e-06	1.09482	-1.31986
17315105	chr10:17315105:A:T	3.97549e-06	0.885423	-1.29778
```
