## Supplementary material for "Characterization of shared and ancestry-specific signals driving complex traits using multi-ancestry fine-mapping": susiex_nc2.cs80.cs

```
CS_ID	SNP	BP	REF_ALLELE	ALT_ALLELE	REF_FRQ	BETA	SE	-LOG10P	CS_PIP	OVRL_PIP
1	chr10:16822328:T:G	16822328	G,G	T,T	1,1	inf,inf	inf,inf	6.78535,0.313518	0.206711	0.206724
1	chr10:16832566:T:C	16832566	C,C	T,T	1,1	inf,inf	inf,inf	6.73764,0.278709	0.177929	0.177943
1	chr10:16814686:A:G	16814686	G,G	A,A	1,1	inf,inf	inf,inf	6.22608,0.937181	0.155972	0.155987
1	chr10:16815134:C:G	16815134	G,G	C,C	1,1	inf,inf	inf,inf	6.07155,0.966618	0.118116	0.118132
1	chr10:16821162:G:A	16821162	A,A	G,G	1,1	inf,inf	inf,inf	6.42071,0.420852	0.112979	0.112993
1	chr10:16811253:C:T	16811253	T,T	C,C	1,1	inf,inf	inf,inf	5.8649,0.892415	0.0704707	0.0704879
2	chr10:17162188:G:A	17162188	A,A	G,G	1,1	inf,inf	inf,inf	3.65592,0.910348	0.0228149	0.0228458
2	chr10:17167193:C:A	17167193	A,A	C,C	1,1	inf,inf	inf,inf	3.49715,1.03554	0.0204355	0.0204648
2	chr10:17236172:C:G	17236172	G,G	C,C	1,1	-inf,-inf	inf,inf	2.88275,1.80343	0.0197176	0.0198547
2	chr10:17150363:T:C	17150363	C,C	T,T	1,1	inf,inf	inf,inf	3.45011,0.879639	0.0146053	0.0146272
2	chr10:17155009:CAG:C	17155009	C,C	CAG,CAG	1,1	inf,inf	inf,inf	3.51323,0.798258	0.0145604	0.0145818
2	chr10:17174804:A:G	17174804	G,G	A,A	1,1	inf,inf	inf,inf	3.4757,0.801344	0.0134555	0.0134758
2	chr10:16555836:G:A	16555836	A,NA	G,NA	1,NA	-inf,NA	inf,NA	3.52641,NA	0.012932	0.0135924
2	chr10:17174557:C:T	17174557	T,T	C,C	1,1	inf,inf	inf,inf	3.41047,0.810239	0.011921	0.0119397
2	chr10:17012599:A:G	17012599	NA,G	NA,A	NA,1	NA,inf	NA,inf	NA,3.10219	0.00984933	0.0101082
2	chr10:17232298:G:A	17232298	A,A	G,G	1,1	-inf,inf	inf,inf	3.63152,1.01909	0.00954285	0.00989227
2	chr10:17097719:AAATC:A	17097719	NA,A	NA,AAATC	NA,1	NA,inf	NA,inf	NA,2.92254	0.00702768	0.00721921
2	chr10:17174420:T:C	17174420	C,C	T,T	1,1	inf,inf	inf,inf	3.42432,0.508016	0.00686951	0.006883
2	chr10:17138676:A:C	17138676	C,C	A,A	1,1	-inf,-inf	inf,inf	3.8745,0.413691	0.00668399	0.00671159
2	chr10:17182427:A:T	17182427	T,T	A,A	1,1	inf,inf	inf,inf	3.34149,0.578503	0.00619034	0.00620336
2	chr10:17258229:T:G	17258229	G,G	T,T	1,1	-inf,-inf	inf,inf	3.46397,0.957122	0.00589319	0.00598433
2	chr10:17138170:A:C	17138170	C,C	A,A	1,1	-inf,-inf	inf,inf	3.64714,0.632544	0.00519161	0.00521579
2	chr10:17181626:T:C	17181626	C,C	T,T	1,1	-inf,-inf	inf,inf	3.6782,0.74603	0.00514154	0.00517243
2	chr10:17139178:C:T	17139178	T,T	C,C	1,1	inf,-inf	inf,inf	3.15029,0.566685	0.00507133	0.0050888
2	chr10:17290917:T:A	17290917	A,A	T,T	1,1	inf,-inf	inf,inf	3.77766,0.204186	0.00507033	0.00513031
2	chr10:16629200:T:C	16629200	C,C	T,T	1,1	-inf,inf	inf,inf	0.445521,3.50869	0.00483379	0.00503736
2	chr10:17160533:A:G	17160533	G,G	A,A	1,1	inf,inf	inf,inf	3.36115,0.378888	0.00482373	0.00483456
2	chr10:17167571:C:G	17167571	G,G	C,C	1,1	inf,inf	inf,inf	3.28021,0.368385	0.00435059	0.00436
2	chr10:17138829:G:A	17138829	A,A	G,G	1,1	inf,-inf	inf,inf	3.00157,0.626581	0.00408049	0.00409566
2	chr10:17137196:T:C	17137196	C,C	T,T	1,1	-inf,-inf	inf,inf	3.48427,0.663315	0.00399696	0.00401673
2	chr10:17138650:G:A	17138650	A,A	G,G	1,1	inf,-inf	inf,inf	3.04863,0.539704	0.00395063	0.00396492
2	chr10:16981351:C:T	16981351	T,T	C,C	1,1	inf,-inf	inf,inf	1.6637,2.51955	0.00390392	0.00409948
2	chr10:17106224:G:A	17106224	A,A	G,G	1,1	inf,-inf	inf,inf	3.24023,0.255443	0.00388464	0.00392664
2	chr10:17286608:A:G	17286608	G,G	A,A	1,1	inf,-inf	inf,inf	2.8159,0.662333	0.0037677	0.00379467
2	chr10:17289766:CTCGTT:C	17289766	C,C	CTCGTT,CTCGTT	1,1	inf,-inf	inf,inf	3.64382,0.101604	0.00353195	0.0035762
2	chr10:17289116:G:A	17289116	A,A	G,G	1,1	inf,-inf	inf,inf	3.62825,0.100491	0.00343787	0.00348083
2	chr10:17162945:T:C	17162945	C,C	T,T	1,1	-inf,-inf	inf,inf	3.5037,0.68866	0.00338623	0.00340885
2	chr10:16941299:T:G	16941299	NA,G	NA,T	NA,1	NA,inf	NA,inf	NA,2.50508	0.00332387	0.00342164
2	chr10:17134322:GC:G	17134322	G,G	GC,GC	1,1	inf,-inf	inf,inf	2.94739,0.546196	0.00325118	0.00326359
2	chr10:17188837:A:T	17188837	T,T	A,A	1,1	-inf,-inf	inf,inf	3.70556,0.445511	0.00324798	0.00327043
2	chr10:16974963:C:A	16974963	A,A	C,C	1,1	inf,-inf	inf,inf	1.66681,2.41798	0.003204	0.00336606
2	chr10:17191917:C:T	17191917	T,T	C,C	1,1	inf,-inf	inf,inf	2.95254,0.526028	0.00320256	0.00321448
2	chr10:17153429:G:C	17153429	C,C	G,G	1,1	-inf,-inf	inf,inf	3.85672,0.0658931	0.003145	0.00316655
2	chr10:16941435:T:G	16941435	NA,G	NA,T	NA,1	NA,inf	NA,inf	NA,2.47437	0.00313347	0.00322569
2	chr10:17159646:T:C	17159646	C,C	T,T	1,1	-inf,-inf	inf,inf	3.69239,0.421724	0.0030765	0.00309791
2	chr10:17149693:A:G	17149693	G,G	A,A	1,1	inf,inf	inf,inf	3.10588,0.452912	0.00305826	0.00306652
2	chr10:17296992:T:C	17296992	NA,C	NA,T	NA,1	NA,-inf	NA,inf	NA,2.35946	0.0030353	0.00311714
2	chr10:17195618:T:C	17195618	C,C	T,T	1,1	-inf,-inf	inf,inf	3.55078,0.319009	0.00302741	0.00304211
2	chr10:16952373:G:A	16952373	NA,A	NA,G	NA,1	NA,inf	NA,inf	NA,2.44862	0.00298145	0.00306932
2	chr10:17289683:G:A	17289683	A,A	G,G	1,1	inf,-inf	inf,inf	3.54239,0.128566	0.00297536	0.003013
2	chr10:17181717:T:A	17181717	A,A	T,T	1,1	inf,-inf	inf,inf	2.89949,0.505355	0.00278586	0.00279651
2	chr10:17189000:G:A	17189000	A,A	G,G	1,1	-inf,-inf	inf,inf	3.78792,0.0767128	0.00274249	0.00276183
2	chr10:17288889:C:T	17288889	T,T	C,C	1,1	inf,inf	inf,inf	2.66149,0.572636	0.00268224	0.00269696
2	chr10:17159702:A:G	17159702	G,G	A,A	1,1	-inf,-inf	inf,inf	3.60857,0.413766	0.00262508	0.00264368
2	chr10:17294206:T:C	17294206	C,C	T,T	1,1	inf,-inf	inf,inf	2.92035,0.138088	0.00260199	0.00261718
2	chr10:17153133:G:A	17153133	A,A	G,G	1,1	-inf,-inf	inf,inf	3.58843,0.440423	0.00259867	0.00261727
2	chr10:17180674:T:C	17180674	C,C	T,T	1,1	-inf,-inf	inf,inf	3.59948,0.415902	0.0025791	0.00259749
2	chr10:17272875:C:T	17272875	NA,T	NA,C	NA,1	NA,-inf	NA,inf	NA,2.32423	0.00255596	0.00262805
2	chr10:17208231:C:G	17208231	G,G	C,C	1,1	-inf,-inf	inf,inf	3.64112,0.421869	0.00251977	0.00254056
2	chr10:16798871:A:G	16798871	NA,G	NA,A	NA,1	NA,inf	NA,inf	NA,2.42191	0.00249952	0.00259605
2	chr10:17157872:A:T	17157872	T,T	A,A	1,1	-inf,-inf	inf,inf	3.56589,0.436628	0.00248254	0.0025004
2	chr10:17161935:A:T	17161935	T,T	A,A	1,1	inf,-inf	inf,inf	2.99039,0.269139	0.00247849	0.00248748
2	chr10:17197949:G:A	17197949	A,A	G,G	1,1	-inf,-inf	inf,inf	3.59937,0.358297	0.00245268	0.00247001
2	chr10:17177657:T:C	17177657	C,C	T,T	1,1	-inf,-inf	inf,inf	3.55635,0.435003	0.00243208	0.00244965
2	chr10:17176555:T:C	17176555	C,C	T,T	1,1	-inf,-inf	inf,inf	3.58024,0.384008	0.00240749	0.00242471
2	chr10:16416637:G:T	16416637	T,T	G,G	1,1	-inf,inf	inf,inf	2.73039,0.307459	0.002406	0.00244942
2	chr10:17138101:T:C	17138101	C,C	T,T	1,1	-inf,-inf	inf,inf	3.59252,0.33242	0.00234235	0.00235919
2	chr10:17138330:C:T	17138330	NA,T	NA,C	NA,1	NA,inf	NA,inf	NA,2.32962	0.00231726	0.00239142
2	chr10:17206145:A:T	17206145	T,T	A,A	1,1	-inf,-inf	inf,inf	3.5207,0.4858	0.00227875	0.00229698
2	chr10:17078653:G:C	17078653	NA,C	NA,G	NA,1	NA,inf	NA,inf	NA,2.33956	0.00227467	0.00233968
2	chr10:17293974:C:G	17293974	G,G	C,C	1,1	inf,inf	inf,inf	3.3407,0.276572	0.00225864	0.00228956
2	chr10:17162140:G:A	17162140	A,A	G,G	1,1	inf,-inf	inf,inf	2.92994,0.289072	0.00224527	0.00225365
2	chr10:17188151:A:G	17188151	G,G	A,A	1,1	-inf,-inf	inf,inf	3.5166,0.428347	0.00224281	0.0022592
2	chr10:16637864:G:C	16637864	NA,C	NA,G	NA,1	NA,-inf	NA,inf	NA,2.22895	0.00222737	0.00229142
2	chr10:17171316:A:T	17171316	T,T	A,A	1,1	inf,-inf	inf,inf	2.91569,0.298307	0.00220547	0.00221377
2	chr10:17283282:G:A	17283282	A,A	G,G	1,1	inf,inf	inf,inf	3.38149,0.113864	0.00219958	0.00222698
2	chr10:17287442:T:A	17287442	A,A	T,T	1,1	inf,-inf	inf,inf	2.59901,0.597714	0.00215316	0.00216966
2	chr10:17285792:A:T	17285792	T,T	A,A	1,1	inf,inf	inf,inf	3.28961,0.327577	0.00214717	0.00217729
2	chr10:17160866:T:C	17160866	C,C	T,T	1,1	-inf,-inf	inf,inf	3.55219,0.27058	0.00213583	0.00215059
2	chr10:17145635:G:C	17145635	C,C	G,G	1,1	inf,-inf	inf,inf	2.99587,0.0844666	0.00209619	0.00210395
2	chr10:16416963:TG:T	16416963	T,T	TG,TG	1,1	-inf,inf	inf,inf	2.63966,0.363169	0.00209303	0.00213157
2	chr10:17158364:A:G	17158364	G,G	A,A	1,1	-inf,-inf	inf,inf	3.4817,0.41466	0.00207809	0.00209338
2	chr10:17156675:A:T	17156675	NA,T	NA,A	NA,1	NA,inf	NA,inf	NA,2.27265	0.00200894	0.00207558
2	chr10:16953103:C:T	16953103	NA,T	NA,C	NA,1	NA,inf	NA,inf	NA,2.22227	0.00197983	0.00203752
2	chr10:17292936:A:G	17292936	G,G	A,A	1,1	inf,inf	inf,inf	3.31587,0.21206	0.0019754	0.00200321
2	chr10:17285718:A:G	17285718	G,G	A,A	1,1	inf,inf	inf,inf	3.38731,0.181749	0.00197288	0.00200132
2	chr10:17191451:C:T	17191451	T,T	C,C	1,1	inf,-inf	inf,inf	2.96508,0.0399742	0.00196328	0.00197044
2	chr10:17289454:C:G	17289454	NA,G	NA,C	NA,1	NA,-inf	NA,inf	NA,2.14068	0.00194784	0.00199891
2	chr10:17187005:A:G	17187005	G,G	A,A	1,1	inf,-inf	inf,inf	2.90798,0.202745	0.0019093	0.00191673
2	chr10:17162527:C:T	17162527	T,T	C,C	1,1	inf,-inf	inf,inf	2.9629,0.0858096	0.00188962	0.00189696
2	chr10:17166181:C:T	17166181	NA,T	NA,C	NA,1	NA,inf	NA,inf	NA,2.23826	0.00187499	0.00193734
2	chr10:17277708:C:T	17277708	T,T	C,C	1,1	inf,inf	inf,inf	2.1367,0.991546	0.00186136	0.00187263
2	chr10:17146642:T:C	17146642	C,C	T,T	1,1	-inf,-inf	inf,inf	3.47805,0.297817	0.00185969	0.00187338
2	chr10:17299722:T:C	17299722	NA,C	NA,T	NA,1	NA,inf	NA,inf	NA,2.37928	0.0018554	0.00193557
2	chr10:17107847:C:T	17107847	T,T	C,C	1,1	inf,-inf	inf,inf	2.89625,0.0905547	0.00185532	0.00187598
2	chr10:16944160:A:G	16944160	NA,G	NA,A	NA,1	NA,inf	NA,inf	NA,2.19727	0.00183975	0.00189444
2	chr10:17198135:A:G	17198135	G,G	A,A	1,1	inf,-inf	inf,inf	2.8626,0.296429	0.00180625	0.00181409
2	chr10:17303269:A:C	17303269	NA,C	NA,A	NA,1	NA,inf	NA,inf	NA,2.32477	0.00180119	0.00187239
2	chr10:17157831:A:C	17157831	C,C	A,A	1,1	inf,-inf	inf,inf	2.83969,0.280352	0.0017945	0.0018018
2	chr10:17142229:C:T	17142229	T,T	C,C	1,1	inf,-inf	inf,inf	2.88383,0.207952	0.00177669	0.00178408
2	chr10:17026028:C:T	17026028	T,T	C,C	1,1	inf,-inf	inf,inf	0.227246,2.87696	0.00177611	0.00182502
2	chr10:17184768:T:C	17184768	C,C	T,T	1,1	inf,-inf	inf,inf	2.87449,0.190556	0.00176477	0.00177175
2	chr10:17292177:G:A	17292177	A,A	G,G	1,1	inf,inf	inf,inf	3.20989,0.30515	0.00173429	0.00175969
2	chr10:17193234:A:G	17193234	G,G	A,A	1,1	inf,-inf	inf,inf	2.80813,0.30182	0.00172631	0.00173347
2	chr10:17068596:G:A	17068596	A,A	G,G	1,1	-inf,-inf	inf,inf	1.09864,2.2408	0.00166871	0.0017027
2	chr10:17177398:C:G	17177398	G,G	C,C	1,1	inf,-inf	inf,inf	2.82637,0.284668	0.00166613	0.0016791
2	chr10:17148138:A:G	17148138	NA,G	NA,A	NA,1	NA,inf	NA,inf	NA,2.16368	0.0016516	0.00170565
2	chr10:17185721:G:A	17185721	A,A	G,G	1,1	-inf,-inf	inf,inf	3.3808,0.374033	0.00161897	0.00163199
2	chr10:17292379:G:A	17292379	A,A	G,G	1,1	inf,inf	inf,inf	3.21679,0.198527	0.00161503	0.0016381
2	chr10:16647223:C:T	16647223	NA,T	NA,C	NA,1	NA,inf	NA,inf	NA,2.12856	0.00160937	0.00166382
2	chr10:17198919:C:A	17198919	A,A	C,C	1,1	inf,-inf	inf,inf	2.86491,0.0480973	0.00159769	0.00160386
2	chr10:17165016:C:A	17165016	A,A	C,C	1,1	inf,-inf	inf,inf	2.78024,0.365841	0.00159413	0.00160153
2	chr10:17082042:T:C	17082042	NA,C	NA,T	NA,1	NA,inf	NA,inf	NA,2.14949	0.00159312	0.00163877
2	chr10:17202254:T:C	17202254	C,C	T,T	1,1	-inf,-inf	inf,inf	3.23074,0.422643	0.00157466	0.00158513
2	chr10:17083603:A:G	17083603	G,NA	A,NA	1,NA	inf,NA	inf,NA	2.48812,NA	0.00156207	0.00162691
2	chr10:16421311:G:A	16421311	A,A	G,G	1,1	-inf,inf	inf,inf	2.41527,0.67522	0.00155259	0.00159079
2	chr10:16601816:T:C	16601816	C,C	T,T	1,1	inf,inf	inf,inf	2.51147,1.07968	0.00154516	0.00163837
2	chr10:17162543:C:T	17162543	T,T	C,C	1,1	inf,-inf	inf,inf	2.86443,0.0762772	0.00154077	0.00154703
2	chr10:17299565:A:G	17299565	NA,G	NA,A	NA,1	NA,inf	NA,inf	NA,2.2757	0.00153429	0.00160018
2	chr10:17202125:C:T	17202125	T,T	C,C	1,1	-inf,-inf	inf,inf	3.24001,0.378756	0.00152175	0.00153187
2	chr10:17204334:C:T	17204334	T,T	C,C	1,1	-inf,-inf	inf,inf	3.40379,0.264145	0.00151826	0.00153036
2	chr10:17284199:C:T	17284199	NA,T	NA,C	NA,1	NA,inf	NA,inf	NA,2.08808	0.00150306	0.00155317
2	chr10:17221141:T:C	17221141	C,C	T,T	1,1	-inf,-inf	inf,inf	2.8714,0.53846	0.00149585	0.00151354
2	chr10:17028458:C:T	17028458	T,T	C,C	1,1	inf,-inf	inf,inf	2.85941,0.270307	0.00148741	0.00150985
2	chr10:17185991:A:T	17185991	T,T	A,A	1,1	inf,-inf	inf,inf	2.8105,0.173471	0.00146567	0.00147193
2	chr10:17168592:C:G	17168592	G,G	C,C	1,1	inf,-inf	inf,inf	2.80918,0.166877	0.00146263	0.00146883
2	chr10:17151633:T:A	17151633	A,A	T,T	1,1	inf,-inf	inf,inf	2.827,0.120489	0.00146203	0.00146815
2	chr10:16415861:C:CT	16415861	CT,CT	C,C	1,1	-inf,inf	inf,inf	2.39846,0.46363	0.0014566	0.00148372
2	chr10:17141073:G:A	17141073	A,A	G,G	1,1	-inf,-inf	inf,inf	3.3478,0.319107	0.0014528	0.00146464
2	chr10:17166919:G:A	17166919	A,A	G,G	1,1	inf,-inf	inf,inf	2.82712,0.0813855	0.00142732	0.00143326
2	chr10:17160841:T:A	17160841	A,A	T,T	1,1	inf,-inf	inf,inf	2.75708,0.219457	0.00142363	0.00142964
2	chr10:17167465:T:C	17167465	C,C	T,T	1,1	inf,-inf	inf,inf	2.76906,0.182034	0.00140656	0.00141245
2	chr10:17141452:G:A	17141452	A,A	G,G	1,1	inf,-inf	inf,inf	2.81114,0.114225	0.00140232	0.00140838
2	chr10:17160870:A:C	17160870	C,C	A,A	1,1	inf,-inf	inf,inf	2.72929,0.242431	0.00137698	0.00138289
2	chr10:17074496:T:G	17074496	NA,G	NA,T	NA,1	NA,inf	NA,inf	NA,2.05854	0.00134594	0.00138246
2	chr10:17181245:A:G	17181245	G,G	A,A	1,1	inf,-inf	inf,inf	2.74378,0.30849	0.00133574	0.00134225
2	chr10:17178528:T:A	17178528	A,A	T,T	1,1	inf,-inf	inf,inf	2.7481,0.213698	0.00133568	0.00134161
2	chr10:16409258:T:C	16409258	C,C	T,T	1,1	-inf,inf	inf,inf	2.64619,0.134327	0.00133491	0.00136565
2	chr10:17175804:A:G	17175804	G,G	A,A	1,1	inf,-inf	inf,inf	2.77606,0.155735	0.00127066	0.00127645
2	chr10:17040154:T:G	17040154	G,G	T,T	1,1	inf,-inf	inf,inf	2.71776,0.206403	0.00126978	0.00128552
2	chr10:16620031:C:T	16620031	NA,T	NA,C	NA,1	NA,-inf	NA,inf	NA,1.93139	0.00126531	0.00130169
2	chr10:17277116:G:A	17277116	A,A	G,G	1,1	inf,inf	inf,inf	1.83669,1.133	0.00125457	0.00126371
2	chr10:17206829:G:C	17206829	C,C	G,G	1,1	-inf,-inf	inf,inf	3.19927,0.274161	0.00124645	0.00125506
2	chr10:16438743:C:T	16438743	T,T	C,C	1,1	-inf,inf	inf,inf	2.42985,0.0895534	0.00123406	0.00125378
2	chr10:16934874:C:T	16934874	NA,T	NA,C	NA,1	NA,inf	NA,inf	NA,1.98048	0.00121856	0.0012551
2	chr10:17265481:T:C	17265481	NA,C	NA,T	NA,1	NA,-inf	NA,inf	NA,1.93702	0.00120321	0.00123762
2	chr10:16615302:G:A	16615302	NA,A	NA,G	NA,1	NA,-inf	NA,inf	NA,1.90421	0.00119143	0.001226
2	chr10:16419826:A:G	16419826	G,G	A,A	1,1	-inf,inf	inf,inf	2.39672,0.45568	0.0011694	0.0011962
2	chr10:17141514:AT:A	17141514	A,A	AT,AT	1,1	-inf,-inf	inf,inf	3.18838,0.372711	0.00113215	0.00114179
2	chr10:17225070:G:T	17225070	T,T	G,G	1,1	-inf,-inf	inf,inf	2.95649,0.344628	0.00112475	0.00114051
2	chr10:16954628:G:A	16954628	NA,A	NA,G	NA,1	NA,inf	NA,inf	NA,2.00209	0.00108499	0.00112203
2	chr10:16422963:G:A	16422963	A,A	G,G	1,1	-inf,inf	inf,inf	2.23473,0.669566	0.00105793	0.00108444
2	chr10:17208201:GATCATGA:G	17208201	G,G	GATCATGA,GATCATGA	1,1	inf,-inf	inf,inf	2.70606,0.0558402	0.001055	0.00106004
2	chr10:17295621:G:A	17295621	A,NA	G,NA	1,NA	-inf,NA	inf,NA	2.31974,NA	0.00104268	0.00108687
2	chr10:16443432:C:T	16443432	T,NA	C,NA	1,NA	inf,NA	inf,NA	1.98427,NA	0.00103523	0.00106711
2	chr10:17201352:C:T	17201352	T,T	C,C	1,1	-inf,-inf	inf,inf	2.9981,0.466024	0.00103401	0.00104167
2	chr10:17185409:G:C	17185409	NA,C	NA,G	NA,1	NA,inf	NA,inf	NA,1.92382	0.00103242	0.0010667
2	chr10:17227763:A:G	17227763	G,NA	A,NA	1,NA	-inf,NA	inf,NA	1.52847,NA	0.00103034	0.00104096
2	chr10:17030893:C:T	17030893	NA,T	NA,C	NA,1	NA,inf	NA,inf	NA,1.91792	0.00102711	0.00105512
2	chr10:17223448:T:C	17223448	C,C	T,T	1,1	-inf,-inf	inf,inf	2.73102,0.462025	0.00101103	0.00102381
2	chr10:17300303:G:A	17300303	NA,A	NA,G	NA,1	NA,inf	NA,inf	NA,1.94024	0.00098205	0.00102177
2	chr10:16962818:A:C	16962818	C,C	A,A	1,1	inf,-inf	inf,inf	1.66927,1.75823	0.000943391	0.000992076
2	chr10:17208979:C:T	17208979	T,T	C,C	1,1	inf,-inf	inf,inf	2.64655,0.094438	0.00094266	0.000947346
2	chr10:17302240:TTTAC:T	17302240	NA,T	NA,TTTAC	NA,1	NA,inf	NA,inf	NA,1.91707	0.000937235	0.000974731
2	chr10:17044899:G:A	17044899	NA,A	NA,G	NA,1	NA,inf	NA,inf	NA,1.86025	0.000918791	0.000944094
2	chr10:17055599:C:T	17055599	NA,T	NA,C	NA,1	NA,inf	NA,inf	NA,1.84785	0.000903421	0.000928915
2	chr10:17265100:T:C	17265100	C,C	T,T	1,1	inf,-inf	inf,inf	2.31313,0.346593	0.000901799	0.000908747
2	chr10:17205574:A:G	17205574	G,G	A,A	1,1	inf,-inf	inf,inf	2.60499,0.0776752	0.000899433	0.000903806
2	chr10:17218291:A:G	17218291	G,G	A,A	1,1	-inf,-inf	inf,inf	2.86971,0.203927	0.000896129	0.000908138
2	chr10:17218420:T:A	17218420	A,NA	T,NA	1,NA	-inf,NA	inf,NA	2.25935,NA	0.000891087	0.000930877
2	chr10:16849276:C:A	16849276	NA,A	NA,C	NA,1	NA,inf	NA,inf	NA,1.9562	0.000888991	0.00092647
2	chr10:17207546:C:T	17207546	T,T	C,C	1,1	inf,-inf	inf,inf	2.62034,0.0757751	0.000888577	0.000893031
2	chr10:17294207:G:A	17294207	A,NA	G,NA	1,NA	-inf,NA	inf,NA	1.65943,NA	0.000887368	0.000903053
2	chr10:17203121:A:G	17203121	G,G	A,A	1,1	inf,-inf	inf,inf	2.56574,0.116642	0.000868919	0.000873209
2	chr10:17202308:G:T	17202308	T,T	G,G	1,1	inf,-inf	inf,inf	2.58959,0.0753912	0.0008583	0.000862534
2	chr10:17208901:G:T	17208901	T,T	G,G	1,1	inf,-inf	inf,inf	2.59145,0.0879769	0.000841225	0.000845518
2	chr10:17231338:AT:A	17231338	A,A	AT,AT	1,1	inf,-inf	inf,inf	2.3283,0.233962	0.000837342	0.000843454
2	chr10:17255749:G:A	17255749	A,A	G,G	1,1	inf,inf	inf,inf	2.34542,0.101367	0.000836918	0.00084269
2	chr10:17210159:T:C	17210159	C,C	T,T	1,1	inf,-inf	inf,inf	2.56889,0.0999188	0.000834624	0.000838919
2	chr10:17213096:G:A	17213096	A,A	G,G	1,1	-inf,-inf	inf,inf	2.31255,0.801736	0.000833015	0.000843345
2	chr10:16967620:C:G	16967620	G,NA	C,NA	1,NA	-inf,NA	inf,NA	2.06191,NA	0.000829158	0.000865047
2	chr10:16393031:A:G	16393031	NA,G	NA,A	NA,1	NA,-inf	NA,inf	NA,1.73367	0.000824488	0.000850295
2	chr10:17218744:G:C	17218744	C,C	G,G	1,1	-inf,-inf	inf,inf	2.82406,0.202953	0.000821266	0.000832377
2	chr10:16599457:A:C	16599457	C,C	A,A	1,1	inf,inf	inf,inf	2.3352,0.846585	0.000813861	0.000858303
2	chr10:16973406:G:A	16973406	A,A	G,G	1,1	inf,-inf	inf,inf	1.68626,1.61677	0.000811248	0.000849179
2	chr10:16625900:T:A	16625900	NA,A	NA,T	NA,1	NA,inf	NA,inf	NA,1.82746	0.000794764	0.000823515
2	chr10:17202049:T:C	17202049	C,C	T,T	1,1	inf,-inf	inf,inf	2.54934,0.0747292	0.000792189	0.000796174
2	chr10:17239525:G:A	17239525	NA,A	NA,G	NA,1	NA,-inf	NA,inf	NA,1.72899	0.000790277	0.00081617
2	chr10:17025229:A:G	17025229	NA,G	NA,A	NA,1	NA,inf	NA,inf	NA,1.73492	0.000788164	0.000811801
2	chr10:17305437:C:T	17305437	T,NA	C,NA	1,NA	-inf,NA	inf,NA	2.14832,NA	0.000775093	0.000808653
2	chr10:16624922:T:C	16624922	NA,C	NA,T	NA,1	NA,inf	NA,inf	NA,1.81107	0.000773294	0.000801201
2	chr10:17224390:C:A	17224390	A,A	C,C	1,1	inf,inf	inf,inf	2.71703,0.0642591	0.000773272	0.000782796
2	chr10:17013459:G:T	17013459	NA,T	NA,G	NA,1	NA,-inf	NA,inf	NA,1.69116	0.000772027	0.000794979
2	chr10:16868152:G:A	16868152	NA,A	NA,G	NA,1	NA,inf	NA,inf	NA,1.77387	0.000768679	0.000791463
2	chr10:17091692:G:A	17091692	A,NA	G,NA	1,NA	-inf,NA	inf,NA	2.20894,NA	0.000766696	0.000804745
2	chr10:17207488:C:A	17207488	A,A	C,C	1,1	inf,-inf	inf,inf	2.54553,0.0767255	0.000764958	0.000768942
2	chr10:17210297:G:A	17210297	A,A	G,G	1,1	inf,-inf	inf,inf	2.56845,0.0393321	0.00076003	0.000764139
2	chr10:17210242:T:C	17210242	C,C	T,T	1,1	inf,-inf	inf,inf	2.52078,0.111663	0.00075535	0.000759356
2	chr10:16629913:A:T	16629913	NA,T	NA,A	NA,1	NA,-inf	NA,inf	NA,1.68662	0.000751177	0.000774614
2	chr10:17202916:T:C	17202916	C,C	T,T	1,1	inf,-inf	inf,inf	2.51046,0.0997581	0.000745479	0.000749326
2	chr10:17203330:T:C	17203330	C,C	T,T	1,1	inf,-inf	inf,inf	2.48364,0.122253	0.000740357	0.000744173
2	chr10:17216800:C:T	17216800	T,T	C,C	1,1	inf,inf	inf,inf	2.65461,0.179114	0.000731461	0.000740553
2	chr10:16890745:G:A	16890745	NA,A	NA,G	NA,1	NA,inf	NA,inf	NA,1.72879	0.000728175	0.000750385
2	chr10:16996260:C:T	16996260	NA,T	NA,C	NA,1	NA,inf	NA,inf	NA,1.73103	0.000724518	0.000750451
2	chr10:16627350:G:A	16627350	NA,A	NA,G	NA,1	NA,inf	NA,inf	NA,1.77826	0.000724116	0.000750448
2	chr10:17300529:A:G	17300529	NA,G	NA,A	NA,1	NA,-inf	NA,inf	NA,1.58575	0.000718666	0.000737792
2	chr10:17182997:CT:C	17182997	C,NA	CT,NA	1,NA	-inf,NA	inf,NA	2.16753,NA	0.000715567	0.000746269
2	chr10:16865833:T:C	16865833	NA,C	NA,T	NA,1	NA,-inf	NA,inf	NA,1.66245	0.000714881	0.000738674
2	chr10:17133485:A:C	17133485	C,C	A,A	1,1	-inf,inf	inf,inf	2.59409,0.64485	0.00071264	0.000721668
2	chr10:17148766:T:C	17148766	C,C	T,T	1,1	inf,inf	inf,inf	0.39605,2.34688	0.000701563	0.00071271
2	chr10:17260677:G:A	17260677	A,A	G,G	1,1	inf,-inf	inf,inf	2.32716,0.173002	0.000700872	0.000706644
2	chr10:17143811:A:G	17143811	G,G	A,A	1,1	inf,inf	inf,inf	0.374256,2.35647	0.000694167	0.000705312
2	chr10:17146630:C:T	17146630	T,T	C,C	1,1	inf,inf	inf,inf	0.400515,2.3382	0.00069293	0.000704035
2	chr10:17023711:T:C	17023711	NA,C	NA,T	NA,1	NA,inf	NA,inf	NA,1.66661	0.000692544	0.000713195
2	chr10:17143913:AATTTG:A	17143913	A,A	AATTTG,AATTTG	1,1	inf,inf	inf,inf	0.37973,2.35011	0.000690796	0.000701862
2	chr10:16903502:A:T	16903502	T,T	A,A	1,1	inf,inf	inf,inf	0.741072,1.85254	0.000689143	0.00070278
2	chr10:17217773:C:T	17217773	T,T	C,C	1,1	-inf,-inf	inf,inf	2.76628,0.0484529	0.000688492	0.000697605
2	chr10:17217568:C:T	17217568	T,T	C,C	1,1	-inf,-inf	inf,inf	2.76351,0.0551521	0.000686918	0.000696008
2	chr10:17194651:A:G	17194651	G,G	A,A	1,1	-inf,inf	inf,inf	2.81781,0.255175	0.000685867	0.000693583
2	chr10:16904724:A:ATGAT	16904724	ATGAT,ATGAT	A,A	1,1	inf,inf	inf,inf	0.7451,1.81957	0.000681222	0.000694137
2	chr10:16860623:C:T	16860623	NA,T	NA,C	NA,1	NA,inf	NA,inf	NA,1.70227	0.000673564	0.000698003
2	chr10:17260892:G:A	17260892	A,A	G,G	1,1	inf,-inf	inf,inf	2.30241,0.178612	0.000670185	0.000675755
2	chr10:17217767:T:A	17217767	A,A	T,T	1,1	-inf,-inf	inf,inf	2.74966,0.0537225	0.000668803	0.000677678
2	chr10:17217643:C:G	17217643	G,G	C,C	1,1	-inf,-inf	inf,inf	2.74713,0.0566083	0.00066695	0.000675802
2	chr10:17256169:C:T	17256169	NA,T	NA,C	NA,1	NA,-inf	NA,inf	NA,1.65371	0.000664027	0.000684878
2	chr10:16941422:G:A	16941422	NA,A	NA,G	NA,1	NA,-inf	NA,inf	NA,1.59455	0.000651266	0.000670433
2	chr10:17300201:C:G	17300201	NA,G	NA,C	NA,1	NA,-inf	NA,inf	NA,1.53066	0.000647065	0.000664363
2	chr10:17296426:T:C	17296426	C,C	T,T	1,1	inf,inf	inf,inf	2.38753,0.01621	0.000646605	0.000656389
2	chr10:17253998:A:C	17253998	NA,C	NA,A	NA,1	NA,-inf	NA,inf	NA,1.63908	0.000646511	0.00066681
2	chr10:17217864:T:C	17217864	C,C	T,T	1,1	-inf,-inf	inf,inf	2.72946,0.0605563	0.000646142	0.000654741
2	chr10:16444288:C:T	16444288	T,T	C,C	1,1	-inf,inf	inf,inf	2.13248,0.117924	0.000642356	0.000653481
2	chr10:16411095:C:T	16411095	T,T	C,C	1,1	-inf,inf	inf,inf	2.06497,0.234893	0.000641904	0.000652864
2	chr10:17051879:G:A	17051879	A,A	G,G	1,1	inf,-inf	inf,inf	0.646574,1.95028	0.000631767	0.000646108
2	chr10:16969778:G:A	16969778	NA,A	NA,G	NA,1	NA,-inf	NA,inf	NA,1.6403	0.000628574	0.000649841
2	chr10:17144626:T:C	17144626	C,C	T,T	1,1	inf,inf	inf,inf	0.401608,2.28447	0.000625252	0.00063527
2	chr10:17146897:G:GT	17146897	GT,GT	G,G	1,1	inf,inf	inf,inf	0.372814,2.29956	0.000621294	0.000631352
2	chr10:17138174:T:C	17138174	NA,C	NA,T	NA,1	NA,inf	NA,inf	NA,1.64267	0.000619542	0.000640016
2	chr10:16744911:C:G	16744911	NA,G	NA,C	NA,1	NA,-inf	NA,inf	NA,1.50199	0.00061925	0.000635936
2	chr10:17185075:A:G	17185075	G,G	A,A	1,1	inf,inf	inf,inf	0.530808,2.17908	0.000609592	0.000618969
2	chr10:17149469:T:C	17149469	C,C	T,T	1,1	inf,inf	inf,inf	0.360677,2.29676	0.000606983	0.000616884
2	chr10:17192176:A:G	17192176	G,G	A,A	1,1	inf,inf	inf,inf	0.519627,2.18427	0.000603048	0.000612416
2	chr10:17249776:G:A	17249776	A,A	G,G	1,1	inf,inf	inf,inf	2.21906,0.0542432	0.000602186	0.000606639
2	chr10:16519066:T:A	16519066	NA,A	NA,T	NA,1	NA,inf	NA,inf	NA,1.64127	0.000599621	0.000620348
2	chr10:17172155:C:A	17172155	A,A	C,C	1,1	-inf,inf	inf,inf	2.79874,0.179273	0.000597274	0.000604242
2	chr10:17185412:AG:A	17185412	A,A	AG,AG	1,1	inf,inf	inf,inf	0.489092,2.2002	0.000597077	0.000606412
2	chr10:17145599:G:A	17145599	A,A	G,G	1,1	inf,inf	inf,inf	0.402437,2.25542	0.00059145	0.000600964
2	chr10:16934038:G:A	16934038	A,NA	G,NA	1,NA	-inf,NA	inf,NA	1.85746,NA	0.000591223	0.000617418
2	chr10:17148562:T:C	17148562	C,C	T,T	1,1	inf,inf	inf,inf	0.368002,2.27775	0.000590518	0.000600142
2	chr10:17028190:T:C	17028190	NA,C	NA,T	NA,1	NA,inf	NA,inf	NA,1.65608	0.000590004	0.000609098
2	chr10:17267905:C:T	17267905	T,T	C,C	1,1	inf,-inf	inf,inf	2.19468,0.229992	0.000586888	0.000591812
2	chr10:16849138:G:T	16849138	T,NA	G,NA	1,NA	-inf,NA	inf,NA	2.30549,NA	0.000586107	0.000650899
2	chr10:16551316:G:T	16551316	NA,T	NA,G	NA,1	NA,inf	NA,inf	NA,1.62428	0.000582979	0.00060416
2	chr10:17183121:T:A	17183121	A,A	T,T	1,1	inf,inf	inf,inf	0.509154,2.17091	0.000581047	0.000590085
2	chr10:16605185:G:A	16605185	A,A	G,G	1,1	inf,inf	inf,inf	2.21388,0.796151	0.00057872	0.000611206
2	chr10:16827204:A:T	16827204	NA,T	NA,A	NA,1	NA,-inf	NA,inf	NA,1.49236	0.000575816	0.00059229
2	chr10:17184358:T:C	17184358	C,C	T,T	1,1	inf,inf	inf,inf	0.52857,2.15014	0.000574774	0.000583658
2	chr10:17154094:T:C	17154094	C,C	T,T	1,1	inf,inf	inf,inf	0.449468,2.20924	0.000574418	0.000583553
2	chr10:17146579:C:G	17146579	G,G	C,C	1,1	inf,inf	inf,inf	0.43321,2.21453	0.000570788	0.000579868
2	chr10:17147591:T:C	17147591	C,C	T,T	1,1	inf,inf	inf,inf	0.399709,2.23764	0.000569139	0.000578333
2	chr10:17293055:T:A	17293055	A,A	T,T	1,1	inf,-inf	inf,inf	1.95348,0.632745	0.000568247	0.000574195
2	chr10:16968548:G:C	16968548	C,C	G,G	1,1	inf,-inf	inf,inf	1.49969,1.58126	0.000566787	0.000592221
2	chr10:17064130:C:T	17064130	NA,T	NA,C	NA,1	NA,inf	NA,inf	NA,1.59263	0.000561172	0.00057692
2	chr10:17206668:G:C	17206668	C,C	G,G	1,1	inf,-inf	inf,inf	2.38347,0.0809423	0.000558376	0.000561554
2	chr10:17299847:A:C	17299847	NA,C	NA,A	NA,1	NA,-inf	NA,inf	NA,1.455	0.000556955	0.00057205
2	chr10:16977005:A:C	16977005	NA,C	NA,A	NA,1	NA,inf	NA,inf	NA,1.5678	0.000555973	0.000573301
2	chr10:17179431:G:A	17179431	A,A	G,G	1,1	inf,inf	inf,inf	0.496782,2.15716	0.000555796	0.000564505
2	chr10:17184164:A:G	17184164	G,G	A,A	1,1	inf,inf	inf,inf	0.540631,2.12322	0.000555336	0.000563913
2	chr10:16400311:G:C	16400311	NA,C	NA,G	NA,1	NA,-inf	NA,inf	NA,1.51817	0.000554336	0.000571681
2	chr10:17185710:C:T	17185710	T,T	C,C	1,1	inf,inf	inf,inf	0.489398,2.1601	0.000552825	0.000561519
2	chr10:16968406:T:C	16968406	C,C	T,T	1,1	inf,-inf	inf,inf	1.4174,1.6406	0.000548523	0.000573028
2	chr10:17181079:TCACTGTGGCAATG:T	17181079	T,T	TCACTGTGGCAATG,TCACTGTGGCAATG	1,1	inf,inf	inf,inf	0.479302,2.16336	0.000548364	0.000557019
2	chr10:17230511:C:T	17230511	NA,T	NA,C	NA,1	NA,-inf	NA,inf	NA,1.46376	0.000545635	0.000561159
2	chr10:17148668:TTTAA:T	17148668	T,T	TTTAA,TTTAA	1,1	inf,inf	inf,inf	0.362056,2.24066	0.000545378	0.000554341
2	chr10:16659617:C:T	16659617	T,T	C,C	1,1	-inf,inf	inf,inf	0.219261,2.39115	0.000540964	0.000559449
2	chr10:17156016:T:C	17156016	C,C	T,T	1,1	inf,inf	inf,inf	0.466218,2.16513	0.000540654	0.000549231
2	chr10:16683452:T:C	16683452	C,NA	T,NA	1,NA	-inf,NA	inf,NA	1.37993,NA	0.000540617	0.000550883
2	chr10:16634552:T:C	16634552	C,C	T,T	1,1	-inf,inf	inf,inf	0.0930064,2.60193	0.000540133	0.000564723
2	chr10:16603913:T:C	16603913	C,C	T,T	1,1	inf,inf	inf,inf	2.01844,0.992599	0.000539809	0.000570056
2	chr10:16956048:G:A	16956048	A,A	G,G	1,1	inf,-inf	inf,inf	1.55495,1.60747	0.000538897	0.000568967
2	chr10:16737922:G:C	16737922	NA,C	NA,G	NA,1	NA,-inf	NA,inf	NA,1.4283	0.00053788	0.000552444
2	chr10:16972299:C:T	16972299	T,T	C,C	1,1	inf,-inf	inf,inf	1.67405,1.36509	0.000536686	0.000559972
2	chr10:17141132:G:A	17141132	A,A	G,G	1,1	inf,inf	inf,inf	0.397917,2.20647	0.000534263	0.000542942
2	chr10:16644486:G:A	16644486	NA,A	NA,G	NA,1	NA,inf	NA,inf	NA,1.59502	0.000534199	0.000553276
2	chr10:17187018:T:C	17187018	C,C	T,T	1,1	inf,inf	inf,inf	0.468119,2.15593	0.000532174	0.000540628
2	chr10:17192706:T:C	17192706	C,C	T,T	1,1	inf,inf	inf,inf	0.524617,2.10718	0.000526113	0.000534324
2	chr10:17090081:T:C	17090081	NA,C	NA,T	NA,1	NA,inf	NA,inf	NA,1.5566	0.000525577	0.000541491
2	chr10:17152027:A:G	17152027	G,G	A,A	1,1	inf,inf	inf,inf	0.47007,2.14735	0.000524675	0.000533011
2	chr10:16972600:G:A	16972600	A,A	G,G	1,1	inf,-inf	inf,inf	1.24673,1.7954	0.000524375	0.000548475
2	chr10:17228633:T:G	17228633	NA,G	NA,T	NA,1	NA,-inf	NA,inf	NA,1.53395	0.000524046	0.000541992
2	chr10:17215306:GC:G	17215306	G,G	GC,GC	1,1	inf,inf	inf,inf	2.51719,0.102325	0.000522613	0.000529463
2	chr10:17178451:A:G	17178451	G,G	A,A	1,1	inf,inf	inf,inf	0.477067,2.13931	0.000521746	0.000530021
2	chr10:16972557:C:T	16972557	T,T	C,C	1,1	inf,-inf	inf,inf	1.19245,1.82722	0.000517018	0.000540283
2	chr10:17160227:T:C	17160227	C,C	T,T	1,1	inf,inf	inf,inf	0.460926,2.14361	0.000514846	0.000523057
2	chr10:17160910:G:C	17160910	C,C	G,G	1,1	inf,inf	inf,inf	0.434451,2.16165	0.000514649	0.000522929
2	chr10:17189570:T:C	17189570	C,C	T,T	1,1	inf,inf	inf,inf	0.402295,2.1862	0.00051348	0.000521889
2	chr10:17162859:C:T	17162859	T,NA	C,NA	1,NA	-inf,NA	inf,NA	1.90364,NA	0.000512918	0.000531591
2	chr10:17226840:T:C	17226840	C,C	T,T	1,1	-inf,-inf	inf,inf	2.67465,0.120872	0.000504551	0.000512664
2	chr10:16515870:C:A	16515870	A,NA	C,NA	1,NA	inf,NA	inf,NA	1.70167,NA	0.000504282	0.000523258
2	chr10:17187014:T:C	17187014	C,C	T,T	1,1	inf,inf	inf,inf	0.456152,2.13351	0.000501253	0.000509285
2	chr10:16703812:T:C	16703812	NA,C	NA,T	NA,1	NA,-inf	NA,inf	NA,1.44076	0.000500014	0.0005156
2	chr10:16972985:G:A	16972985	A,A	G,G	1,1	inf,-inf	inf,inf	1.1582,1.83556	0.000499385	0.000521671
2	chr10:17171002:A:AT	17171002	AT,AT	A,A	1,1	inf,inf	inf,inf	0.478371,2.11026	0.000498434	0.000506342
2	chr10:16807465:T:C	16807465	NA,C	NA,T	NA,1	NA,-inf	NA,inf	NA,1.41037	0.000494571	0.000508765
2	chr10:17145954:C:G	17145954	G,G	C,C	1,1	inf,inf	inf,inf	0.383152,2.17539	0.000494132	0.000502245
2	chr10:17160973:G:GC	17160973	GC,GC	G,G	1,1	inf,inf	inf,inf	0.475577,2.11011	0.000492211	0.000500057
2	chr10:17150713:A:C	17150713	C,C	A,A	1,1	-inf,inf	inf,inf	2.67579,0.166457	0.000491702	0.000497365
2	chr10:16496803:G:A	16496803	NA,A	NA,G	NA,1	NA,-inf	NA,inf	NA,1.4807	0.000491045	0.000507407
2	chr10:17306989:TC:T	17306989	T,NA	TC,NA	1,NA	-inf,NA	inf,NA	1.89591,NA	0.000490058	0.000511151
2	chr10:17189956:C:T	17189956	NA,T	NA,C	NA,1	NA,-inf	NA,inf	NA,1.3993	0.000489898	0.000503952
2	chr10:17164844:C:A	17164844	A,A	C,C	1,1	inf,inf	inf,inf	0.472355,2.10963	0.000489787	0.000497601
2	chr10:16446057:G:A	16446057	A,A	G,G	1,1	-inf,inf	inf,inf	2.00666,0.056989	0.000486969	0.000495427
2	chr10:16442043:C:T	16442043	T,T	C,C	1,1	-inf,inf	inf,inf	1.89064,0.333074	0.000486055	0.000494519
2	chr10:16468578:G:A	16468578	NA,A	NA,G	NA,1	NA,-inf	NA,inf	NA,1.47372	0.00048579	0.000501971
2	chr10:16315680:G:A	16315680	NA,A	NA,G	NA,1	NA,inf	NA,inf	NA,1.50792	0.000485699	0.000502908
2	chr10:17167591:G:A	17167591	A,A	G,G	1,1	inf,inf	inf,inf	0.500284,2.08368	0.000484265	0.000491944
2	chr10:16972691:G:A	16972691	A,A	G,G	1,1	inf,-inf	inf,inf	1.14855,1.82547	0.000484238	0.000505745
2	chr10:17155299:A:C	17155299	C,C	A,A	1,1	inf,inf	inf,inf	0.465968,2.10771	0.000484126	0.000491866
2	chr10:17189647:T:C	17189647	C,C	T,T	1,1	inf,inf	inf,inf	0.392037,2.16255	0.000483983	0.000491975
2	chr10:16868051:A:G	16868051	NA,G	NA,A	NA,1	NA,-inf	NA,inf	NA,1.44525	0.000483255	0.000499129
2	chr10:17265987:G:A	17265987	NA,A	NA,G	NA,1	NA,-inf	NA,inf	NA,1.46159	0.000478314	0.00049309
2	chr10:16745239:A:G	16745239	NA,G	NA,A	NA,1	NA,inf	NA,inf	NA,1.4836	0.000476819	0.000493284
2	chr10:17189613:A:T	17189613	T,T	A,A	1,1	inf,inf	inf,inf	0.402692,2.14698	0.000476494	0.000484337
2	chr10:16644968:G:T	16644968	NA,T	NA,G	NA,1	NA,inf	NA,inf	NA,1.52992	0.000475673	0.000492615
2	chr10:17170234:T:C	17170234	C,C	T,T	1,1	inf,inf	inf,inf	0.48074,2.087	0.000473458	0.000481032
2	chr10:17193129:T:C	17193129	C,C	T,T	1,1	inf,inf	inf,inf	0.479848,2.08146	0.00046879	0.000476318
2	chr10:16510473:G:A	16510473	A,A	G,G	1,1	-inf,inf	inf,inf	1.96357,0.571458	0.000465249	0.00048032
2	chr10:16436393:A:G	16436393	G,G	A,A	1,1	-inf,inf	inf,inf	1.94671,0.215737	0.000461838	0.000470148
2	chr10:16579972:CCT:C	16579972	NA,C	NA,CCT	NA,1	NA,-inf	NA,inf	NA,1.41228	0.000459413	0.00047341
2	chr10:17058791:C:T	17058791	NA,T	NA,C	NA,1	NA,inf	NA,inf	NA,1.48286	0.000459292	0.000472592
2	chr10:16475693:A:G	16475693	NA,G	NA,A	NA,1	NA,inf	NA,inf	NA,1.46919	0.000459077	0.00047492
2	chr10:17159248:A:G	17159248	G,G	A,A	1,1	inf,inf	inf,inf	0.455805,2.08783	0.000459057	0.000466457
2	chr10:17190141:T:G	17190141	G,G	T,T	1,1	inf,inf	inf,inf	0.400408,2.12913	0.000458767	0.00046635
2	chr10:17159467:A:G	17159467	G,G	A,A	1,1	inf,inf	inf,inf	0.469727,2.0765	0.000458343	0.000465693
2	chr10:16874485:T:C	16874485	NA,C	NA,T	NA,1	NA,-inf	NA,inf	NA,1.41821	0.000457071	0.000471484
2	chr10:16868747:C:G	16868747	NA,G	NA,C	NA,1	NA,-inf	NA,inf	NA,1.33578	0.000455199	0.000467975
2	chr10:17160835:T:G	17160835	G,G	T,T	1,1	inf,inf	inf,inf	0.45575,2.08266	0.000454472	0.000461805
2	chr10:17172646:T:C	17172646	C,C	T,T	1,1	inf,inf	inf,inf	0.451595,2.08533	0.000452654	0.000459996
2	chr10:16466054:A:G	16466054	NA,G	NA,A	NA,1	NA,-inf	NA,inf	NA,1.40068	0.000450629	0.000464726
2	chr10:16771404:G:C	16771404	NA,C	NA,G	NA,1	NA,inf	NA,inf	NA,1.48898	0.000448812	0.000463369
2	chr10:17243290:T:C	17243290	C,C	T,T	1,1	inf,inf	inf,inf	2.64788,0.304367	0.000442759	0.000454915
2	chr10:17167343:A:G	17167343	G,G	A,A	1,1	inf,inf	inf,inf	0.473403,2.05592	0.000441471	0.000448588
2	chr10:16887130:G:A	16887130	NA,A	NA,G	NA,1	NA,-inf	NA,inf	NA,1.40315	0.000440515	0.000454246
2	chr10:16673826:A:C	16673826	NA,C	NA,A	NA,1	NA,inf	NA,inf	NA,1.44352	0.000439777	0.000454861
2	chr10:17118994:C:G	17118994	G,NA	C,NA	1,NA	-inf,NA	inf,NA	1.8911,NA	0.000438777	0.000459651
2	chr10:17190145:C:T	17190145	T,T	C,C	1,1	inf,inf	inf,inf	0.410853,2.09857	0.000438586	0.000445836
2	chr10:16359515:T:TA	16359515	NA,TA	NA,T	NA,1	NA,-inf	NA,inf	NA,1.38963	0.000434904	0.000448608
2	chr10:16967524:T:C	16967524	C,C	T,T	1,1	inf,-inf	inf,inf	1.42725,1.49998	0.000433134	0.000452414
2	chr10:16599826:C:A	16599826	A,A	C,C	1,1	inf,inf	inf,inf	2.05006,0.7511	0.000430324	0.000451897
2	chr10:16827725:C:T	16827725	NA,T	NA,C	NA,1	NA,inf	NA,inf	NA,1.64903	0.000429891	0.000452657
2	chr10:17117193:T:G	17117193	G,G	T,T	1,1	inf,-inf	inf,inf	2.32622,0.163003	0.000429003	0.000438565
2	chr10:17167615:T:C	17167615	C,C	T,T	1,1	inf,inf	inf,inf	0.484314,2.03045	0.0004272	0.000434076
2	chr10:17287936:T:A	17287936	NA,A	NA,T	NA,1	NA,inf	NA,inf	NA,1.40741	0.000424367	0.000438551
2	chr10:17210911:C:T	17210911	T,T	C,C	1,1	inf,-inf	inf,inf	2.27716,0.0820582	0.00042325	0.000425996
2	chr10:16743203:C:A	16743203	NA,A	NA,C	NA,1	NA,inf	NA,inf	NA,1.43593	0.000422096	0.000436846
2	chr10:16651594:C:T	16651594	NA,T	NA,C	NA,1	NA,inf	NA,inf	NA,1.45711	0.000420633	0.000435486
2	chr10:16608661:T:C	16608661	C,C	T,T	1,1	inf,inf	inf,inf	2.18644,0.614455	0.000419555	0.00044282
2	chr10:16520388:G:C	16520388	NA,C	NA,G	NA,1	NA,inf	NA,inf	NA,1.44096	0.000418699	0.000433152
2	chr10:17286121:C:T	17286121	NA,T	NA,C	NA,1	NA,-inf	NA,inf	NA,1.39507	0.00041843	0.000431514
2	chr10:16830744:T:C	16830744	NA,C	NA,T	NA,1	NA,-inf	NA,inf	NA,1.32183	0.000417977	0.00043009
2	chr10:17087722:A:G	17087722	G,G	A,A	1,1	-inf,-inf	inf,inf	0.809482,1.62412	0.000415882	0.000428024
2	chr10:16513863:T:A	16513863	A,A	T,T	1,1	-inf,inf	inf,inf	2.07864,0.0976575	0.000414137	0.000425175
2	chr10:17192766:G:A	17192766	A,A	G,G	1,1	inf,inf	inf,inf	0.542256,1.9682	0.000413319	0.000419861
2	chr10:17193624:G:A	17193624	A,A	G,G	1,1	inf,inf	inf,inf	0.509721,1.99318	0.000413232	0.000419838
2	chr10:16541656:A:G	16541656	NA,G	NA,A	NA,1	NA,-inf	NA,inf	NA,1.35336	0.000412476	0.000425521
2	chr10:17260458:G:A	17260458	NA,A	NA,G	NA,1	NA,-inf	NA,inf	NA,1.30823	0.000408973	0.000419954
2	chr10:17071828:G:A	17071828	NA,A	NA,G	NA,1	NA,inf	NA,inf	NA,1.40253	0.000408834	0.000423231
2	chr10:16318172:G:A	16318172	NA,A	NA,G	NA,1	NA,-inf	NA,inf	NA,1.32169	0.000408337	0.000420516
2	chr10:16359257:A:G	16359257	NA,G	NA,A	NA,1	NA,-inf	NA,inf	NA,1.35518	0.000408332	0.000421214
2	chr10:16359233:T:C	16359233	NA,C	NA,T	NA,1	NA,-inf	NA,inf	NA,1.35518	0.000408332	0.000421214
2	chr10:16743557:G:T	16743557	NA,T	NA,G	NA,1	NA,inf	NA,inf	NA,1.40006	0.000405382	0.000419205
2	chr10:16743145:T:C	16743145	NA,C	NA,T	NA,1	NA,inf	NA,inf	NA,1.41202	0.000404325	0.000418452
2	chr10:16673786:C:T	16673786	T,T	C,C	1,1	-inf,inf	inf,inf	1.70426,0.538501	0.000404151	0.000412741
2	chr10:17275646:T:C	17275646	NA,C	NA,T	NA,1	NA,-inf	NA,inf	NA,1.3745	0.000403389	0.000416001
2	chr10:17181314:C:T	17181314	T,T	C,C	1,1	inf,inf	inf,inf	0.475684,2.00479	0.000402468	0.000408986
2	chr10:17084624:G:T	17084624	NA,T	NA,G	NA,1	NA,inf	NA,inf	NA,1.40669	0.000401785	0.000413192
2	chr10:17181277:G:A	17181277	A,A	G,G	1,1	inf,inf	inf,inf	0.470206,2.00111	0.000400006	0.000406448
2	chr10:17193630:T:C	17193630	C,C	T,T	1,1	inf,inf	inf,inf	0.516555,1.96958	0.000399096	0.000405477
2	chr10:16684889:C:T	16684889	NA,T	NA,C	NA,1	NA,-inf	NA,inf	NA,1.32209	0.000392809	0.000405152
2	chr10:17193832:T:C	17193832	C,C	T,T	1,1	inf,inf	inf,inf	0.505622,1.96858	0.000391549	0.000397848
2	chr10:16827994:C:A	16827994	NA,A	NA,C	NA,1	NA,-inf	NA,inf	NA,1.28551	0.00039076	0.00040211
2	chr10:16769206:A:G	16769206	NA,G	NA,A	NA,1	NA,inf	NA,inf	NA,1.4108	0.000390412	0.000403084
2	chr10:16771118:G:A	16771118	NA,A	NA,G	NA,1	NA,inf	NA,inf	NA,1.41023	0.000390018	0.000402678
2	chr10:16408789:C:T	16408789	NA,T	NA,C	NA,1	NA,inf	NA,inf	NA,1.37786	0.000388368	0.000401819
2	chr10:16513488:AG:A	16513488	A,A	AG,AG	1,1	-inf,-inf	inf,inf	2.15241,0.128055	0.000384663	0.00039799
2	chr10:16743553:CA:C	16743553	NA,C	NA,CA	NA,1	NA,-inf	NA,inf	NA,1.33835	0.000383909	0.000396567
2	chr10:16743213:C:T	16743213	NA,T	NA,C	NA,1	NA,inf	NA,inf	NA,1.38269	0.000383829	0.00039723
2	chr10:17185000:C:T	17185000	T,T	C,C	1,1	inf,inf	inf,inf	0.460032,2.00546	0.000381583	0.000388315
2	chr10:17251282:G:A	17251282	NA,A	NA,G	NA,1	NA,-inf	NA,inf	NA,1.33936	0.000381132	0.000392948
2	chr10:17193131:G:A	17193131	A,A	G,G	1,1	inf,inf	inf,inf	0.487467,1.96591	0.000379476	0.000385635
2	chr10:16692632:T:C	16692632	NA,C	NA,T	NA,1	NA,-inf	NA,inf	NA,1.3487	0.000378324	0.000391335
2	chr10:16743087:T:A	16743087	NA,A	NA,T	NA,1	NA,inf	NA,inf	NA,1.37382	0.000377942	0.000391136
2	chr10:16861844:A:G	16861844	NA,G	NA,A	NA,1	NA,inf	NA,inf	NA,1.38597	0.000377772	0.000391466
2	chr10:16500842:G:A	16500842	NA,A	NA,G	NA,1	NA,inf	NA,inf	NA,1.36007	0.000376497	0.000389669
2	chr10:16512255:T:C	16512255	C,C	T,T	1,1	-inf,inf	inf,inf	1.99514,0.261348	0.000376475	0.000387089
2	chr10:16479406:G:A	16479406	NA,A	NA,G	NA,1	NA,inf	NA,inf	NA,1.35239	0.000372405	0.000385231
2	chr10:16688637:A:G	16688637	NA,G	NA,A	NA,1	NA,-inf	NA,inf	NA,1.31914	0.000372026	0.000384461
2	chr10:16994322:CAT:C	16994322	NA,C	NA,CAT	NA,1	NA,-inf	NA,inf	NA,1.3017	0.000371148	0.000383156
2	chr10:16835226:C:T	16835226	NA,T	NA,C	NA,1	NA,-inf	NA,inf	NA,1.30845	0.000371077	0.00038305
2	chr10:16516291:C:T	16516291	T,T	C,C	1,1	-inf,inf	inf,inf	1.9283,0.358295	0.000370222	0.00038056
2	chr10:16391459:C:G	16391459	NA,G	NA,C	NA,1	NA,-inf	NA,inf	NA,1.29912	0.000369304	0.000380975
2	chr10:17122329:G:A	17122329	A,A	G,G	1,1	inf,-inf	inf,inf	0.489488,2.02243	0.00036891	0.00038135
2	chr10:16764317:C:A	16764317	NA,A	NA,C	NA,1	NA,inf	NA,inf	NA,1.30121	0.000367047	0.00037816
2	chr10:16761218:T:C	16761218	NA,C	NA,T	NA,1	NA,inf	NA,inf	NA,1.37279	0.000365087	0.000376946
2	chr10:17279836:G:A	17279836	A,A	G,G	1,1	inf,inf	inf,inf	1.93701,0.994947	0.000363657	0.000375354
2	chr10:16762804:A:G	16762804	NA,G	NA,A	NA,1	NA,inf	NA,inf	NA,1.3691	0.000362733	0.000374516
2	chr10:16995404:T:C	16995404	NA,C	NA,T	NA,1	NA,-inf	NA,inf	NA,1.298	0.00036244	0.000374349
2	chr10:16348033:T:C	16348033	NA,C	NA,T	NA,1	NA,-inf	NA,inf	NA,1.28583	0.000360839	0.000372267
2	chr10:16631254:G:A	16631254	A,A	G,G	1,1	inf,-inf	inf,inf	1.71951,0.782576	0.000359391	0.000371589
2	chr10:16574606:A:C	16574606	NA,C	NA,A	NA,1	NA,-inf	NA,inf	NA,1.29983	0.000358797	0.000370414
2	chr10:16920791:T:C	16920791	C,C	T,T	1,1	inf,inf	inf,inf	0.410464,1.75715	0.000357909	0.00036491
2	chr10:17192613:A:G	17192613	G,G	A,A	1,1	inf,inf	inf,inf	0.177315,2.11365	0.00035427	0.000360816
2	chr10:16892482:T:C	16892482	NA,C	NA,T	NA,1	NA,inf	NA,inf	NA,1.3487	0.000354145	0.000365294
2	chr10:17279576:C:T	17279576	NA,T	NA,C	NA,1	NA,-inf	NA,inf	NA,1.30208	0.000353723	0.000364826
2	chr10:16416884:C:G	16416884	NA,G	NA,C	NA,1	NA,-inf	NA,inf	NA,1.26336	0.00035171	0.000362872
2	chr10:16827975:A:AT	16827975	NA,AT	NA,A	NA,1	NA,-inf	NA,inf	NA,1.22688	0.000348569	0.000358797
2	chr10:16555944:A:T	16555944	NA,T	NA,A	NA,1	NA,-inf	NA,inf	NA,1.20741	0.000348405	0.000358304
2	chr10:17078857:T:C	17078857	NA,C	NA,T	NA,1	NA,-inf	NA,inf	NA,1.26344	0.000346052	0.000357008
2	chr10:16448753:G:C	16448753	NA,C	NA,G	NA,1	NA,-inf	NA,inf	NA,1.26129	0.000345309	0.000356233
2	chr10:16895331:A:G	16895331	G,NA	A,NA	1,NA	-inf,NA	inf,NA	1.59398,NA	0.000345141	0.000362186
2	chr10:16390334:C:T	16390334	NA,T	NA,C	NA,1	NA,-inf	NA,inf	NA,1.26149	0.000344671	0.000355588
2	chr10:16987126:T:C	16987126	C,NA	T,NA	1,NA	inf,NA	inf,NA	1.32016,NA	0.000341688	0.000350191
2	chr10:17263124:G:C	17263124	NA,C	NA,G	NA,1	NA,-inf	NA,inf	NA,1.20972	0.000341104	0.000350362
2	chr10:16551402:G:A	16551402	NA,A	NA,G	NA,1	NA,-inf	NA,inf	NA,1.18714	0.000337768	0.000347338
2	chr10:17250737:A:G	17250737	NA,G	NA,A	NA,1	NA,-inf	NA,inf	NA,1.27349	0.000335852	0.000346402
2	chr10:16475015:G:C	16475015	C,C	G,G	1,1	-inf,-inf	inf,inf	1.56302,0.48187	0.000334237	0.000339933
2	chr10:16834847:T:A	16834847	NA,A	NA,T	NA,1	NA,-inf	NA,inf	NA,1.20469	0.000332824	0.000342697
2	chr10:17313489:A:G	17313489	G,NA	A,NA	1,NA	-inf,NA	inf,NA	1.65108,NA	0.000331148	0.00034476
2	chr10:16818322:A:G	16818322	NA,G	NA,A	NA,1	NA,-inf	NA,inf	NA,1.19244	0.000329696	0.000339332
2	chr10:16791521:T:C	16791521	C,C	T,T	1,1	inf,inf	inf,inf	3.49519,0.149438	0.000329293	0.000530127
2	chr10:16800618:A:G	16800618	G,G	A,A	1,1	inf,inf	inf,inf	3.49869,0.718146	0.000327973	0.000788552
2	chr10:17192271:T:C	17192271	NA,C	NA,T	NA,1	NA,inf	NA,inf	NA,1.2931	0.000327772	0.000337158
2	chr10:16993066:C:T	16993066	NA,T	NA,C	NA,1	NA,-inf	NA,inf	NA,1.21837	0.000327552	0.000337826
2	chr10:16475274:A:G	16475274	G,G	A,A	1,1	-inf,-inf	inf,inf	1.30995,0.762701	0.000326215	0.000331647
2	chr10:16452339:C:T	16452339	NA,T	NA,C	NA,1	NA,-inf	NA,inf	NA,1.25663	0.000326171	0.000336976
2	chr10:16949074:A:C	16949074	NA,C	NA,A	NA,1	NA,inf	NA,inf	NA,1.32061	0.000325408	0.000337057
2	chr10:16747984:T:C	16747984	NA,C	NA,T	NA,1	NA,-inf	NA,inf	NA,1.15872	0.000324465	0.000333508
2	chr10:16423815:G:A	16423815	NA,A	NA,G	NA,1	NA,-inf	NA,inf	NA,1.21238	0.00032258	0.000332772
2	chr10:16755292:T:A	16755292	NA,A	NA,T	NA,1	NA,-inf	NA,inf	NA,1.14684	0.000317662	0.000326501
2	chr10:17237518:C:T	17237518	T,T	C,C	1,1	inf,-inf	inf,inf	1.92368,0.0155314	0.000317165	0.000319882
2	chr10:17263185:C:T	17263185	NA,T	NA,C	NA,1	NA,inf	NA,inf	NA,1.3019	0.00031625	0.000327407
2	chr10:16756311:C:T	16756311	NA,T	NA,C	NA,1	NA,-inf	NA,inf	NA,1.14295	0.000315308	0.000324087
2	chr10:16609748:C:T	16609748	NA,T	NA,C	NA,1	NA,inf	NA,inf	NA,1.27628	0.000315257	0.000326381
2	chr10:16633921:C:T	16633921	T,T	C,C	1,1	inf,-inf	inf,inf	1.48006,0.98126	0.000313832	0.000324591
2	chr10:16755641:A:G	16755641	NA,G	NA,A	NA,1	NA,-inf	NA,inf	NA,1.14116	0.000313776	0.000322528
2	chr10:16610718:T:C	16610718	C,C	T,T	1,1	-inf,inf	inf,inf	0.0416705,2.02886	0.000313506	0.000322371
2	chr10:17270625:G:A	17270625	NA,A	NA,G	NA,1	NA,-inf	NA,inf	NA,1.23276	0.000312647	0.000322472
2	chr10:16824930:G:A	16824930	NA,A	NA,G	NA,1	NA,-inf	NA,inf	NA,1.23256	0.000311394	0.000321757
2	chr10:17105049:C:T	17105049	T,NA	C,NA	1,NA	-inf,NA	inf,NA	1.6952,NA	0.000311341	0.000325854
2	chr10:16510058:A:G	16510058	G,G	A,A	1,1	-inf,inf	inf,inf	2.01382,0.163652	0.0003106	0.00032088
2	chr10:16347857:C:T	16347857	T,NA	C,NA	1,NA	inf,NA	inf,NA	1.30405,NA	0.000310089	0.000318858
2	chr10:17035649:C:T	17035649	T,T	C,C	1,1	-inf,-inf	inf,inf	0.562506,1.7311	0.000309944	0.000319582
2	chr10:17011522:C:A	17011522	NA,A	NA,C	NA,1	NA,-inf	NA,inf	NA,1.17084	0.000308484	0.000317676
2	chr10:16755810:T:C	16755810	NA,C	NA,T	NA,1	NA,-inf	NA,inf	NA,1.13009	0.000307977	0.000316563
2	chr10:17285080:CT:C	17285080	NA,C	NA,CT	NA,1	NA,inf	NA,inf	NA,1.28479	0.000307698	0.000318527
2	chr10:16749667:G:A	16749667	NA,A	NA,G	NA,1	NA,-inf	NA,inf	NA,1.20474	0.000305282	0.000315223
2	chr10:17108986:G:A	17108986	A,A	G,G	1,1	inf,-inf	inf,inf	2.02803,0.0756608	0.000304299	0.000309973
2	chr10:17031560:C:T	17031560	T,T	C,C	1,1	inf,-inf	inf,inf	0.513141,1.77296	0.000304165	0.000312405
2	chr10:17250553:T:C	17250553	NA,C	NA,T	NA,1	NA,inf	NA,inf	NA,1.27784	0.000303812	0.00031451
2	chr10:17172074:G:A	17172074	NA,A	NA,G	NA,1	NA,inf	NA,inf	NA,1.2406	0.00030331	0.000313268
2	chr10:17101001:C:T	17101001	T,T	C,C	1,1	inf,-inf	inf,inf	2.00492,0.404201	0.000303149	0.000310097
2	chr10:16749738:T:G	16749738	NA,G	NA,T	NA,1	NA,-inf	NA,inf	NA,1.19482	0.000299508	0.000309278
2	chr10:17105109:T:C	17105109	NA,C	NA,T	NA,1	NA,inf	NA,inf	NA,1.22327	0.000299286	0.000309324
2	chr10:16764955:T:G	16764955	G,G	T,T	1,1	-inf,-inf	inf,inf	0.0280638,1.97271	0.000298936	0.000306646
2	chr10:16810180:A:C	16810180	NA,C	NA,A	NA,1	NA,-inf	NA,inf	NA,1.64148	0.000298643	0.000320782
2	chr10:16455150:G:A	16455150	A,NA	G,NA	1,NA	-inf,NA	inf,NA	1.5484,NA	0.00029854	0.000312896
2	chr10:16483562:T:C	16483562	C,NA	T,NA	1,NA	inf,NA	inf,NA	1.31238,NA	0.000298127	0.000307023
2	chr10:16796593:G:T	16796593	NA,T	NA,G	NA,1	NA,-inf	NA,inf	NA,1.19803	0.00029801	0.000307822
2	chr10:16475163:T:C	16475163	C,C	T,T	1,1	-inf,-inf	inf,inf	1.28268,0.742127	0.000296952	0.000301951
2	chr10:16756204:T:C	16756204	NA,C	NA,T	NA,1	NA,-inf	NA,inf	NA,1.10558	0.000294388	0.000302619
2	chr10:17304267:A:G	17304267	NA,G	NA,A	NA,1	NA,inf	NA,inf	NA,1.28635	0.000292947	0.000304669
2	chr10:17270837:ATCT:A	17270837	NA,A	NA,ATCT	NA,1	NA,inf	NA,inf	NA,1.25548	0.000292856	0.000303128
2	chr10:16924016:G:A	16924016	NA,A	NA,G	NA,1	NA,inf	NA,inf	NA,1.23026	0.000289409	0.00029851
2	chr10:17174266:G:A	17174266	NA,A	NA,G	NA,1	NA,inf	NA,inf	NA,1.21131	0.000288239	0.000297704
2	chr10:17288251:C:T	17288251	NA,T	NA,C	NA,1	NA,inf	NA,inf	NA,1.24511	0.000287873	0.000297999
2	chr10:17193261:G:T	17193261	NA,T	NA,G	NA,1	NA,-inf	NA,inf	NA,1.19551	0.000287745	0.000296899
2	chr10:17240449:A:G	17240449	G,G	A,A	1,1	inf,inf	inf,inf	2.41382,0.301741	0.000286313	0.00029438
2	chr10:17060441:A:C	17060441	NA,C	NA,A	NA,1	NA,-inf	NA,inf	NA,1.15579	0.00028431	0.000293428
2	chr10:16527186:T:C	16527186	C,NA	T,NA	1,NA	inf,NA	inf,NA	1.34683,NA	0.000284082	0.000293653
2	chr10:16615494:G:A	16615494	NA,A	NA,G	NA,1	NA,inf	NA,inf	NA,1.22261	0.000283681	0.000293805
2	chr10:16932467:T:C	16932467	C,NA	T,NA	1,NA	inf,NA	inf,NA	1.22454,NA	0.000283142	0.00028976
2	chr10:17296010:C:T	17296010	T,T	C,C	1,1	inf,-inf	inf,inf	1.64506,0.666358	0.00028193	0.000287069
2	chr10:17268553:A:G	17268553	NA,G	NA,A	NA,1	NA,-inf	NA,inf	NA,1.17193	0.000281891	0.000290727
2	chr10:17258322:A:T	17258322	NA,T	NA,A	NA,1	NA,inf	NA,inf	NA,1.20028	0.000281688	0.000289925
2	chr10:16944811:C:T	16944811	T,T	C,C	1,1	-inf,-inf	inf,inf	1.26185,0.864849	0.000281056	0.000286498
2	chr10:17093756:C:T	17093756	T,T	C,C	1,1	inf,-inf	inf,inf	0.442555,1.90403	0.000280599	0.000290022
2	chr10:16476408:T:C	16476408	C,C	T,T	1,1	-inf,-inf	inf,inf	1.21321,0.78875	0.00027987	0.000284623
2	chr10:17038634:C:T	17038634	T,T	C,C	1,1	inf,-inf	inf,inf	0.563642,1.60492	0.000279305	0.000285934
2	chr10:16403222:C:T	16403222	T,T	C,C	1,1	inf,inf	inf,inf	0.864,1.50999	0.000279064	0.000288552
2	chr10:17281389:ATAGT:A	17281389	NA,A	NA,ATAGT	NA,1	NA,inf	NA,inf	NA,1.22635	0.000278782	0.000288671
2	chr10:16749582:G:A	16749582	NA,A	NA,G	NA,1	NA,-inf	NA,inf	NA,1.15414	0.000278671	0.00028777
2	chr10:17051771:C:T	17051771	NA,T	NA,C	NA,1	NA,-inf	NA,inf	NA,1.14042	0.000276449	0.000285318
2	chr10:16624536:T:TA	16624536	NA,TA	NA,T	NA,1	NA,inf	NA,inf	NA,1.20021	0.000275867	0.000285684
2	chr10:16385871:T:C	16385871	NA,C	NA,T	NA,1	NA,inf	NA,inf	NA,1.17155	0.00027507	0.000284434
2	chr10:17292746:C:T	17292746	T,T	C,C	1,1	inf,-inf	inf,inf	1.81577,0.0701697	0.000273285	0.000275756
2	chr10:16752777:G:A	16752777	NA,A	NA,G	NA,1	NA,-inf	NA,inf	NA,1.0637	0.000272765	0.000280419
2	chr10:16758556:C:G	16758556	NA,G	NA,C	NA,1	NA,-inf	NA,inf	NA,1.06451	0.000272588	0.000280265
2	chr10:16592913:T:C	16592913	NA,C	NA,T	NA,1	NA,inf	NA,inf	NA,1.19373	0.000272402	0.000282009
2	chr10:16634856:T:C	16634856	NA,C	NA,T	NA,1	NA,inf	NA,inf	NA,1.17886	0.000270715	0.00028001
2	chr10:17255587:C:T	17255587	T,T	C,C	1,1	inf,inf	inf,inf	2.40519,0.259675	0.000270614	0.000278308
2	chr10:16614088:C:T	16614088	NA,T	NA,C	NA,1	NA,inf	NA,inf	NA,1.16041	0.00026667	0.000275761
2	chr10:16483462:T:C	16483462	NA,C	NA,T	NA,1	NA,-inf	NA,inf	NA,1.13787	0.000266436	0.000275296
2	chr10:17255556:C:T	17255556	T,T	C,C	1,1	inf,inf	inf,inf	2.37808,0.289088	0.000266304	0.000273988
2	chr10:16773603:T:G	16773603	NA,G	NA,T	NA,1	NA,inf	NA,inf	NA,1.23896	0.000266037	0.000276605
2	chr10:17007619:C:G	17007619	NA,G	NA,C	NA,1	NA,-inf	NA,inf	NA,1.08617	0.000264023	0.000271944
2	chr10:16868865:C:A	16868865	NA,A	NA,C	NA,1	NA,inf	NA,inf	NA,1.1787	0.000263058	0.000271417
2	chr10:17093212:A:G	17093212	NA,G	NA,A	NA,1	NA,inf	NA,inf	NA,1.16813	0.000263023	0.000271146
2	chr10:16693199:C:T	16693199	NA,T	NA,C	NA,1	NA,-inf	NA,inf	NA,1.09836	0.000263019	0.000271453
2	chr10:16920539:G:A	16920539	A,A	G,G	1,1	inf,inf	inf,inf	0.409027,1.59476	0.000261106	0.000266275
2	chr10:16997984:C:T	16997984	NA,T	NA,C	NA,1	NA,-inf	NA,inf	NA,1.10197	0.000259814	0.000268336
2	chr10:17242772:G:T	17242772	NA,T	NA,G	NA,1	NA,inf	NA,inf	NA,1.18632	0.000259705	0.000268834
2	chr10:16385004:G:A	16385004	NA,A	NA,G	NA,1	NA,inf	NA,inf	NA,1.16121	0.000259333	0.000268547
2	chr10:16832931:C:T	16832931	T,T	C,C	1,1	inf,inf	inf,inf	4.11765,0.98535	0.000258785	0.00268896
2	chr10:17297863:A:C	17297863	NA,C	NA,A	NA,1	NA,inf	NA,inf	NA,1.12462	0.000258653	0.000267435
2	chr10:16898847:C:G	16898847	G,G	C,C	1,1	inf,-inf	inf,inf	1.90259,0.494501	0.000257805	0.000268494
2	chr10:17054058:C:T	17054058	NA,T	NA,C	NA,1	NA,-inf	NA,inf	NA,1.04986	0.000257125	0.000264548
2	chr10:16326041:A:T	16326041	NA,T	NA,A	NA,1	NA,-inf	NA,inf	NA,1.09568	0.000256796	0.000265115
2	chr10:16757935:C:T	16757935	NA,T	NA,C	NA,1	NA,-inf	NA,inf	NA,1.03023	0.000256355	0.000263585
2	chr10:17242461:G:A	17242461	NA,A	NA,G	NA,1	NA,-inf	NA,inf	NA,1.11302	0.000255472	0.00026345
2	chr10:16947698:T:C	16947698	NA,C	NA,T	NA,1	NA,-inf	NA,inf	NA,1.10027	0.000254134	0.000262136
2	chr10:17281085:G:A	17281085	A,A	G,G	1,1	inf,-inf	inf,inf	1.75519,0.186759	0.000253305	0.000256146
2	chr10:16620090:T:C	16620090	C,C	T,T	1,1	inf,inf	inf,inf	1.93039,0.618099	0.000252197	0.000266316
2	chr10:17280389:G:A	17280389	NA,A	NA,G	NA,1	NA,inf	NA,inf	NA,1.15651	0.00025208	0.00026099
2	chr10:16419199:G:A	16419199	NA,A	NA,G	NA,1	NA,-inf	NA,inf	NA,1.0619	0.000251954	0.000259777
2	chr10:16593616:A:C	16593616	NA,C	NA,A	NA,1	NA,inf	NA,inf	NA,1.14607	0.000251047	0.00025999
2	chr10:17104591:A:G	17104591	G,G	A,A	1,1	inf,-inf	inf,inf	0.611935,1.75842	0.000250798	0.000259888
2	chr10:16472216:T:C	16472216	C,C	T,T	1,1	-inf,-inf	inf,inf	1.39186,0.48741	0.000250676	0.000254851
2	chr10:16444145:G:A	16444145	A,A	G,G	1,1	-inf,-inf	inf,inf	1.68652,0.122301	0.000249765	0.00025448
2	chr10:17011548:T:C	17011548	NA,C	NA,T	NA,1	NA,inf	NA,inf	NA,1.12935	0.000249749	0.00025877
2	chr10:17274268:G:A	17274268	NA,A	NA,G	NA,1	NA,inf	NA,inf	NA,1.16189	0.000249197	0.000257936
2	chr10:17287682:G:A	17287682	NA,A	NA,G	NA,1	NA,inf	NA,inf	NA,1.14423	0.000247878	0.000256956
2	chr10:16600956:G:A	16600956	A,A	G,G	1,1	inf,inf	inf,inf	1.88267,0.589219	0.000247872	0.000260057
2	chr10:16991505:G:A	16991505	A,NA	G,NA	1,NA	-inf,NA	inf,NA	1.31916,NA	0.000247548	0.000256985
2	chr10:16751070:T:C	16751070	NA,C	NA,T	NA,1	NA,-inf	NA,inf	NA,1.09291	0.000247442	0.000255649
2	chr10:16696533:C:T	16696533	NA,T	NA,C	NA,1	NA,-inf	NA,inf	NA,1.07606	0.000247408	0.000255475
2	chr10:17288536:G:A	17288536	NA,A	NA,G	NA,1	NA,inf	NA,inf	NA,1.14305	0.000247351	0.000256411
2	chr10:17242734:G:A	17242734	NA,A	NA,G	NA,1	NA,inf	NA,inf	NA,1.11309	0.000247207	0.000255596
2	chr10:16542146:C:G	16542146	NA,G	NA,C	NA,1	NA,-inf	NA,inf	NA,1.04734	0.000246694	0.000254302
2	chr10:16380718:T:C	16380718	NA,C	NA,T	NA,1	NA,inf	NA,inf	NA,1.10859	0.000246383	0.000254777
2	chr10:16483490:A:C	16483490	NA,C	NA,A	NA,1	NA,-inf	NA,inf	NA,1.09038	0.000245968	0.000254129
2	chr10:17278430:A:C	17278430	NA,C	NA,A	NA,1	NA,-inf	NA,inf	NA,1.08865	0.000245697	0.000253372
2	chr10:16423047:A:G	16423047	NA,G	NA,A	NA,1	NA,inf	NA,inf	NA,1.11551	0.000245037	0.000253491
2	chr10:17287629:G:C	17287629	NA,C	NA,G	NA,1	NA,inf	NA,inf	NA,1.13651	0.000244636	0.000253592
2	chr10:16916654:G:A	16916654	A,A	G,G	1,1	inf,-inf	inf,inf	1.77985,0.665481	0.000243913	0.000254243
2	chr10:17251669:T:C	17251669	NA,C	NA,T	NA,1	NA,inf	NA,inf	NA,1.14701	0.000243823	0.000252396
2	chr10:16575970:A:T	16575970	NA,T	NA,A	NA,1	NA,-inf	NA,inf	NA,1.06052	0.000243773	0.000251323
2	chr10:16774584:A:C	16774584	NA,C	NA,A	NA,1	NA,inf	NA,inf	NA,1.17851	0.00024351	0.00025305
2	chr10:16508359:C:T	16508359	NA,T	NA,C	NA,1	NA,-inf	NA,inf	NA,1.08909	0.000242625	0.000250763
2	chr10:16737172:A:T	16737172	NA,T	NA,A	NA,1	NA,-inf	NA,inf	NA,0.998415	0.00024255	0.000249435
2	chr10:16711721:T:C	16711721	C,NA	T,NA	1,NA	inf,NA	inf,NA	1.40094,NA	0.000242361	0.000253546
2	chr10:17268878:T:C	17268878	NA,C	NA,T	NA,1	NA,inf	NA,inf	NA,1.08986	0.000242316	0.000250411
2	chr10:17055818:G:A	17055818	NA,A	NA,G	NA,1	NA,-inf	NA,inf	NA,1.06321	0.000241369	0.000249129
2	chr10:16987688:A:G	16987688	NA,G	NA,A	NA,1	NA,inf	NA,inf	NA,1.1091	0.000240637	0.000249337
2	chr10:16873195:C:T	16873195	NA,T	NA,C	NA,1	NA,inf	NA,inf	NA,1.1239	0.000240464	0.000248161
2	chr10:17034131:C:T	17034131	T,T	C,C	1,1	inf,-inf	inf,inf	0.573084,1.51319	0.000240182	0.000245844
2	chr10:16481662:A:G	16481662	NA,G	NA,A	NA,1	NA,-inf	NA,inf	NA,1.05614	0.000239889	0.000247558
2	chr10:16749482:G:A	16749482	NA,A	NA,G	NA,1	NA,-inf	NA,inf	NA,0.992589	0.000239603	0.000246388
2	chr10:16406590:G:T	16406590	NA,T	NA,G	NA,1	NA,inf	NA,inf	NA,1.11004	0.000239435	0.000247816
2	chr10:17215959:C:T	17215959	NA,T	NA,C	NA,1	NA,-inf	NA,inf	NA,1.0273	0.000238047	0.000245455
2	chr10:17305738:G:A	17305738	A,A	G,G	1,1	-inf,inf	inf,inf	2.15972,0.0587945	0.000237805	0.000247279
2	chr10:16412255:G:A	16412255	NA,A	NA,G	NA,1	NA,inf	NA,inf	NA,1.09548	0.000237022	0.000245197
2	chr10:16405362:C:T	16405362	NA,T	NA,C	NA,1	NA,inf	NA,inf	NA,1.11434	0.000236967	0.000245425
2	chr10:16408048:T:C	16408048	NA,C	NA,T	NA,1	NA,-inf	NA,inf	NA,1.05118	0.000236823	0.000244556
2	chr10:17258249:C:T	17258249	NA,T	NA,C	NA,1	NA,-inf	NA,inf	NA,1.07387	0.000236787	0.000244263
2	chr10:16758283:G:A	16758283	NA,A	NA,G	NA,1	NA,-inf	NA,inf	NA,1.04018	0.000236273	0.00024379
2	chr10:17283557:C:T	17283557	NA,T	NA,C	NA,1	NA,-inf	NA,inf	NA,1.06433	0.000235575	0.000242943
2	chr10:16507950:T:C	16507950	NA,C	NA,T	NA,1	NA,-inf	NA,inf	NA,1.07722	0.000235489	0.000243456
2	chr10:16587259:T:C	16587259	NA,C	NA,T	NA,1	NA,inf	NA,inf	NA,1.13845	0.000235371	0.000243816
2	chr10:16990835:A:G	16990835	G,G	A,A	1,1	inf,-inf	inf,inf	1.89,0.606939	0.000235046	0.000245135
2	chr10:16512410:G:A	16512410	A,A	G,G	1,1	-inf,inf	inf,inf	1.87765,0.131544	0.000234082	0.000241739
2	chr10:16968616:G:A	16968616	NA,A	NA,G	NA,1	NA,inf	NA,inf	NA,1.09373	0.000233646	0.000242134
2	chr10:17274232:A:C	17274232	NA,C	NA,A	NA,1	NA,inf	NA,inf	NA,1.12129	0.000232355	0.000241174
2	chr10:16605170:G:A	16605170	A,A	G,G	1,1	inf,inf	inf,inf	1.88799,0.539543	0.000231571	0.000243078
2	chr10:16436037:C:A	16436037	A,A	C,C	1,1	-inf,inf	inf,inf	1.68124,0.246764	0.00023155	0.000236708
2	chr10:16593755:T:C	16593755	NA,C	NA,T	NA,1	NA,inf	NA,inf	NA,1.12054	0.000231099	0.00023966
2	chr10:16997193:A:G	16997193	G,G	A,A	1,1	-inf,-inf	inf,inf	0.953006,0.922011	0.000230945	0.000234369
2	chr10:16383896:T:C	16383896	NA,C	NA,T	NA,1	NA,-inf	NA,inf	NA,1.03404	0.000230637	0.000237984
2	chr10:16560610:A:G	16560610	G,NA	A,NA	1,NA	inf,NA	inf,NA	1.11806,NA	0.000230515	0.000237011
2	chr10:16503692:C:T	16503692	T,T	C,C	1,1	-inf,inf	inf,inf	1.43279,0.687429	0.000230478	0.000236553
2	chr10:17297726:T:C	17297726	C,C	T,T	1,1	-inf,inf	inf,inf	1.93771,0.350023	0.00023039	0.000238241
2	chr10:17283556:T:C	17283556	NA,C	NA,T	NA,1	NA,inf	NA,inf	NA,1.10227	0.000230001	0.000238115
2	chr10:16568938:A:G	16568938	NA,G	NA,A	NA,1	NA,-inf	NA,inf	NA,1.02661	0.000229885	0.000237212
2	chr10:16595918:A:G	16595918	NA,G	NA,A	NA,1	NA,inf	NA,inf	NA,1.11635	0.000229614	0.000238116
2	chr10:17035006:T:C	17035006	NA,C	NA,T	NA,1	NA,-inf	NA,inf	NA,0.980244	0.00022852	0.00023513
2	chr10:16446714:T:G	16446714	NA,G	NA,T	NA,1	NA,-inf	NA,inf	NA,1.07313	0.000227743	0.000235624
2	chr10:16670127:T:C	16670127	C,C	T,T	1,1	-inf,inf	inf,inf	1.43134,0.773304	0.000227425	0.000234751
2	chr10:16384739:T:C	16384739	NA,C	NA,T	NA,1	NA,-inf	NA,inf	NA,1.02481	0.000226815	0.000234048
2	chr10:17238244:T:A	17238244	NA,A	NA,T	NA,1	NA,-inf	NA,inf	NA,0.987579	0.000226805	0.000233547
2	chr10:17212302:T:C	17212302	NA,C	NA,T	NA,1	NA,-inf	NA,inf	NA,1.12371	0.000226772	0.000235511
2	chr10:16689773:A:G	16689773	NA,G	NA,A	NA,1	NA,inf	NA,inf	NA,1.09797	0.000226729	0.000234938
2	chr10:17036845:A:T	17036845	T,T	A,A	1,1	-inf,-inf	inf,inf	0.483317,1.632	0.000226553	0.00023359
2	chr10:16692339:A:T	16692339	NA,T	NA,A	NA,1	NA,-inf	NA,inf	NA,1.04242	0.000226282	0.000233915
2	chr10:16834821:G:A	16834821	A,A	G,G	1,1	inf,inf	inf,inf	4.60375,0.0438048	0.000226243	0.00221495
2	chr10:16814231:G:C	16814231	NA,C	NA,G	NA,1	NA,inf	NA,inf	NA,1.0818	0.00022594	0.000233961
2	chr10:16833163:A:G	16833163	G,G	A,A	1,1	inf,inf	inf,inf	4.96726,0.798042	0.000225456	0.0107936
2	chr10:16953834:G:A	16953834	NA,A	NA,G	NA,1	NA,-inf	NA,inf	NA,0.962387	0.000225387	0.000231665
2	chr10:16459179:C:T	16459179	NA,T	NA,C	NA,1	NA,inf	NA,inf	NA,1.05202	0.000224594	0.000232234
2	chr10:16508553:A:G	16508553	NA,G	NA,A	NA,1	NA,-inf	NA,inf	NA,1.03858	0.000224439	0.000231902
2	chr10:16434221:C:A	16434221	NA,A	NA,C	NA,1	NA,inf	NA,inf	NA,1.06022	0.000223802	0.00023154
2	chr10:16319653:G:A	16319653	NA,A	NA,G	NA,1	NA,-inf	NA,inf	NA,0.983864	0.000223615	0.000230391
2	chr10:16368192:C:T	16368192	NA,T	NA,C	NA,1	NA,inf	NA,inf	NA,1.05106	0.000223245	0.000230846
2	chr10:17038983:T:A	17038983	NA,A	NA,T	NA,1	NA,-inf	NA,inf	NA,1.01853	0.000222383	0.00022959
2	chr10:16364691:A:C	16364691	C,NA	A,NA	1,NA	-inf,NA	inf,NA	1.24093,NA	0.000221271	0.000229493
2	chr10:16808215:C:T	16808215	T,T	C,C	1,1	inf,inf	inf,inf	5.1837,1.14887	0.000220962	0.0286865
2	chr10:17251156:A:G	17251156	G,NA	A,NA	1,NA	-inf,NA	inf,NA	1.49088,NA	0.00022039	0.000229628
2	chr10:16484249:T:A	16484249	NA,A	NA,T	NA,1	NA,-inf	NA,inf	NA,1.02735	0.000220172	0.000227496
2	chr10:16608844:T:C	16608844	NA,C	NA,T	NA,1	NA,inf	NA,inf	NA,1.06798	0.000219947	0.000227758
2	chr10:16507586:G:A	16507586	A,A	G,G	1,1	-inf,-inf	inf,inf	1.69329,0.122915	0.00021958	0.00022455
2	chr10:16412958:G:T	16412958	NA,T	NA,G	NA,1	NA,inf	NA,inf	NA,1.05437	0.000218635	0.000226401
2	chr10:17140374:C:A	17140374	A,A	C,C	1,1	inf,inf	inf,inf	0.397004,1.73439	0.00021819	0.000222011
2	chr10:16606551:G:A	16606551	NA,A	NA,G	NA,1	NA,inf	NA,inf	NA,1.0488	0.000217977	0.000225404
2	chr10:17035456:G:C	17035456	C,C	G,G	1,1	-inf,-inf	inf,inf	0.497871,1.5939	0.000217912	0.000224638
2	chr10:17264527:A:T	17264527	NA,T	NA,A	NA,1	NA,inf	NA,inf	NA,1.04054	0.000217687	0.000224908
2	chr10:16746180:A:C	16746180	NA,C	NA,A	NA,1	NA,-inf	NA,inf	NA,0.939537	0.000217556	0.000223766
2	chr10:16965174:G:C	16965174	NA,C	NA,G	NA,1	NA,-inf	NA,inf	NA,1.05952	0.000216268	0.000223751
2	chr10:16872078:T:C	16872078	NA,C	NA,T	NA,1	NA,-inf	NA,inf	NA,0.962851	0.000214387	0.000220887
2	chr10:16807210:T:G	16807210	NA,G	NA,T	NA,1	NA,inf	NA,inf	NA,1.13166	0.000214178	0.000222426
2	chr10:17167706:T:C	17167706	NA,C	NA,T	NA,1	NA,inf	NA,inf	NA,1.03973	0.000213917	0.000220983
2	chr10:16581687:G:A	16581687	NA,A	NA,G	NA,1	NA,-inf	NA,inf	NA,0.983054	0.000212944	0.000219565
2	chr10:17034509:T:C	17034509	C,C	T,T	1,1	-inf,-inf	inf,inf	0.476241,1.59988	0.00021285	0.000219416
2	chr10:16698407:A:G	16698407	NA,G	NA,A	NA,1	NA,inf	NA,inf	NA,1.05904	0.000212673	0.000220353
2	chr10:16450854:T:A	16450854	NA,A	NA,T	NA,1	NA,-inf	NA,inf	NA,1.03163	0.000212083	0.000219428
2	chr10:16927688:C:T	16927688	T,T	C,C	1,1	-inf,inf	inf,inf	2.06425,0.274456	0.000210738	0.000221681
2	chr10:16755459:A:T	16755459	NA,T	NA,A	NA,1	NA,-inf	NA,inf	NA,0.93971	0.000210706	0.000216944
2	chr10:16810842:C:T	16810842	T,NA	C,NA	1,NA	inf,NA	inf,NA	1.75899,NA	0.000210532	0.000229571
2	chr10:16547343:T:A	16547343	NA,A	NA,T	NA,1	NA,inf	NA,inf	NA,1.06482	0.000210341	0.000218173
2	chr10:16319688:T:A	16319688	NA,A	NA,T	NA,1	NA,-inf	NA,inf	NA,0.947039	0.000209569	0.000215939
2	chr10:17263115:C:T	17263115	NA,T	NA,C	NA,1	NA,-inf	NA,inf	NA,1.00281	0.000209557	0.000216195
2	chr10:16661452:G:T	16661452	NA,T	NA,G	NA,1	NA,-inf	NA,inf	NA,0.977878	0.000209331	0.000216051
2	chr10:16609048:A:AT	16609048	NA,AT	NA,A	NA,1	NA,inf	NA,inf	NA,1.02463	0.000209146	0.000216278
2	chr10:17060553:C:T	17060553	T,T	C,C	1,1	-inf,-inf	inf,inf	1.08211,1.1389	0.000208658	0.000213599
2	chr10:16486105:A:C	16486105	NA,C	NA,A	NA,1	NA,-inf	NA,inf	NA,0.987017	0.000207936	0.000214772
2	chr10:16404972:G:C	16404972	NA,C	NA,G	NA,1	NA,-inf	NA,inf	NA,0.951834	0.000207757	0.000214256
2	chr10:16446212:C:T	16446212	NA,T	NA,C	NA,1	NA,inf	NA,inf	NA,1.01911	0.000207608	0.000214838
2	chr10:17275312:C:G	17275312	NA,G	NA,C	NA,1	NA,inf	NA,inf	NA,1.02058	0.00020759	0.000213741
2	chr10:16889198:A:T	16889198	NA,T	NA,A	NA,1	NA,-inf	NA,inf	NA,0.925159	0.000207424	0.000213533
2	chr10:17062558:C:A	17062558	NA,A	NA,C	NA,1	NA,-inf	NA,inf	NA,0.975951	0.000206908	0.000213601
2	chr10:16418763:G:A	16418763	A,NA	G,NA	1,NA	-inf,NA	inf,NA	1.27296,NA	0.000206877	0.000215335
2	chr10:16457392:T:C	16457392	C,C	T,T	1,1	-inf,inf	inf,inf	1.62416,0.167691	0.000206738	0.000211115
2	chr10:16891547:T:C	16891547	NA,C	NA,T	NA,1	NA,-inf	NA,inf	NA,1.02652	0.000206709	0.000214122
2	chr10:17026113:T:C	17026113	C,C	T,T	1,1	-inf,-inf	inf,inf	1.92001,0.343807	0.000206176	0.000216056
2	chr10:16514711:T:C	16514711	C,C	T,T	1,1	-inf,-inf	inf,inf	1.74329,0.114441	0.000206076	0.000211879
2	chr10:17224971:C:T	17224971	T,NA	C,NA	1,NA	-inf,NA	inf,NA	1.21112,NA	0.000205871	0.000211968
2	chr10:16627227:T:C	16627227	NA,C	NA,T	NA,1	NA,inf	NA,inf	NA,1.02163	0.000205601	0.000212707
2	chr10:17146024:G:A	17146024	A,A	G,G	1,1	inf,inf	inf,inf	0.3353,1.73843	0.000205267	0.000208965
2	chr10:16922444:A:G	16922444	G,G	A,A	1,1	inf,-inf	inf,inf	1.77812,0.821099	0.000205121	0.000219335
2	chr10:16621647:A:G	16621647	NA,G	NA,A	NA,1	NA,inf	NA,inf	NA,1.02595	0.000205031	0.000212298
2	chr10:17030875:C:T	17030875	T,T	C,C	1,1	-inf,-inf	inf,inf	0.427585,1.49388	0.000204895	0.000209719
2	chr10:16876780:T:C	16876780	NA,C	NA,T	NA,1	NA,inf	NA,inf	NA,1.01239	0.000204827	0.000211992
2	chr10:17303384:A:T	17303384	NA,T	NA,A	NA,1	NA,inf	NA,inf	NA,1.0095	0.000204492	0.000211564
2	chr10:16318245:G:C	16318245	NA,C	NA,G	NA,1	NA,-inf	NA,inf	NA,0.943208	0.000204302	0.000210644
2	chr10:16319946:T:C	16319946	NA,C	NA,T	NA,1	NA,-inf	NA,inf	NA,0.931698	0.000204105	0.000210313
2	chr10:17268482:C:G	17268482	NA,G	NA,C	NA,1	NA,-inf	NA,inf	NA,0.960633	0.000204011	0.000210343
2	chr10:16922094:G:A	16922094	A,A	G,G	1,1	inf,inf	inf,inf	0.381893,1.48827	0.000203779	0.000207882
2	chr10:17147902:C:T	17147902	T,NA	C,NA	1,NA	inf,NA	inf,NA	1.21991,NA	0.000203202	0.000213045
2	chr10:17072431:A:G	17072431	NA,G	NA,A	NA,1	NA,-inf	NA,inf	NA,0.909386	0.000202874	0.000208751
2	chr10:16664442:A:G	16664442	G,NA	A,NA	1,NA	inf,NA	inf,NA	1.22859,NA	0.000202332	0.000210304
2	chr10:16701681:C:A	16701681	NA,A	NA,C	NA,1	NA,inf	NA,inf	NA,1.01306	0.000201484	0.000208608
2	chr10:16917923:G:A	16917923	A,A	G,G	1,1	inf,inf	inf,inf	0.318616,1.53982	0.000201399	0.000205591
2	chr10:16483388:T:C	16483388	NA,C	NA,T	NA,1	NA,-inf	NA,inf	NA,0.973412	0.000201331	0.000208017
2	chr10:16533993:C:T	16533993	NA,T	NA,C	NA,1	NA,inf	NA,inf	NA,0.990421	0.000200983	0.000207829
2	chr10:16697688:T:C	16697688	NA,C	NA,T	NA,1	NA,inf	NA,inf	NA,1.02354	0.000200733	0.00020797
2	chr10:16819471:T:C	16819471	NA,C	NA,T	NA,1	NA,inf	NA,inf	NA,0.989508	0.000200681	0.000207549
2	chr10:16729642:T:C	16729642	NA,C	NA,T	NA,1	NA,-inf	NA,inf	NA,0.993116	0.000200576	0.000207445
2	chr10:16879371:T:C	16879371	C,C	T,T	1,1	-inf,inf	inf,inf	2.25438,0.64149	0.000200553	0.000228316
2	chr10:16319329:C:T	16319329	NA,T	NA,C	NA,1	NA,-inf	NA,inf	NA,0.921539	0.000200425	0.000206529
2	chr10:16776687:T:C	16776687	NA,C	NA,T	NA,1	NA,inf	NA,inf	NA,1.05902	0.000200405	0.000208149
2	chr10:17073777:G:A	17073777	NA,A	NA,G	NA,1	NA,inf	NA,inf	NA,0.991761	0.000200055	0.000206575
2	chr10:16352148:C:G	16352148	G,G	C,C	1,1	inf,inf	inf,inf	0.0438778,1.78365	0.000199456	0.000205026
2	chr10:16824238:A:G	16824238	NA,G	NA,A	NA,1	NA,inf	NA,inf	NA,0.984246	0.000199399	0.000206213
2	chr10:17240737:A:G	17240737	NA,G	NA,A	NA,1	NA,-inf	NA,inf	NA,0.914861	0.000199366	0.000205338
2	chr10:17255595:A:C	17255595	NA,C	NA,A	NA,1	NA,-inf	NA,inf	NA,0.982125	0.000198896	0.000205427
2	chr10:16835762:C:T	16835762	T,NA	C,NA	1,NA	inf,NA	inf,NA	1.7985,NA	0.000198737	0.000219346
2	chr10:16404136:T:G	16404136	NA,G	NA,T	NA,1	NA,inf	NA,inf	NA,0.98223	0.000198607	0.000205419
2	chr10:16512724:A:T	16512724	T,T	A,A	1,1	-inf,inf	inf,inf	1.68847,0.213878	0.000198518	0.000204067
2	chr10:17053768:A:G	17053768	NA,G	NA,A	NA,1	NA,inf	NA,inf	NA,0.978484	0.000197424	0.000203767
2	chr10:16743088:T:G	16743088	NA,G	NA,T	NA,1	NA,-inf	NA,inf	NA,0.96997	0.000197376	0.000203967
2	chr10:16543496:G:C	16543496	NA,C	NA,G	NA,1	NA,inf	NA,inf	NA,0.989207	0.000197336	0.000204177
2	chr10:16777334:A:C	16777334	NA,C	NA,A	NA,1	NA,inf	NA,inf	NA,1.01097	0.000197317	0.000204494
2	chr10:16613097:A:G	16613097	NA,G	NA,A	NA,1	NA,inf	NA,inf	NA,0.988753	0.000196988	0.0002037
2	chr10:17076527:G:A	17076527	A,NA	G,NA	1,NA	-inf,NA	inf,NA	1.0058,NA	0.000196763	0.000202891
2	chr10:16971850:T:C	16971850	NA,C	NA,T	NA,1	NA,-inf	NA,inf	NA,0.880348	0.000196594	0.00020214
2	chr10:16534644:G:C	16534644	NA,C	NA,G	NA,1	NA,inf	NA,inf	NA,0.982708	0.000196583	0.000203329
2	chr10:16702532:G:C	16702532	NA,C	NA,G	NA,1	NA,inf	NA,inf	NA,1.01002	0.000196523	0.000203588
2	chr10:16457509:G:A	16457509	A,A	G,G	1,1	-inf,inf	inf,inf	1.59521,0.191171	0.000196369	0.000200594
2	chr10:16773111:G:A	16773111	NA,A	NA,G	NA,1	NA,inf	NA,inf	NA,1.04548	0.000196094	0.000203654
2	chr10:16990282:C:T	16990282	T,T	C,C	1,1	inf,-inf	inf,inf	1.83606,0.538325	0.000195912	0.000204183
2	chr10:16962000:T:C	16962000	NA,C	NA,T	NA,1	NA,inf	NA,inf	NA,0.927664	0.000195906	0.000202071
2	chr10:17007783:T:C	17007783	NA,C	NA,T	NA,1	NA,inf	NA,inf	NA,0.965836	0.000195886	0.000202522
2	chr10:17309448:ATTGTT:A	17309448	NA,A	NA,ATTGTT	NA,1	NA,inf	NA,inf	NA,0.997977	0.000195784	0.000202944
2	chr10:17228913:A:G	17228913	G,G	A,A	1,1	inf,inf	inf,inf	2.19933,0.285167	0.000195704	0.000201221
2	chr10:17074580:G:A	17074580	NA,A	NA,G	NA,1	NA,inf	NA,inf	NA,0.978967	0.000195644	0.000202033
2	chr10:17076711:C:A	17076711	NA,A	NA,C	NA,1	NA,-inf	NA,inf	NA,0.89313	0.00019534	0.000201049
2	chr10:16576298:A:G	16576298	NA,G	NA,A	NA,1	NA,inf	NA,inf	NA,0.999013	0.000195278	0.000202239
2	chr10:16567575:C:T	16567575	NA,T	NA,C	NA,1	NA,inf	NA,inf	NA,0.976801	0.000195254	0.000201902
2	chr10:16684739:C:G	16684739	NA,G	NA,C	NA,1	NA,inf	NA,inf	NA,0.991962	0.000195142	0.000201991
2	chr10:16972034:C:T	16972034	NA,T	NA,C	NA,1	NA,-inf	NA,inf	NA,0.875939	0.000195128	0.000200635
2	chr10:16373388:T:C	16373388	NA,C	NA,T	NA,1	NA,-inf	NA,inf	NA,0.933666	0.000194194	0.000200393
2	chr10:16816599:T:C	16816599	NA,C	NA,T	NA,1	NA,inf	NA,inf	NA,0.907	0.000193759	0.00019964
2	chr10:16399888:G:C	16399888	NA,C	NA,G	NA,1	NA,-inf	NA,inf	NA,0.939941	0.000192284	0.000198622
2	chr10:16356685:T:C	16356685	NA,C	NA,T	NA,1	NA,inf	NA,inf	NA,0.965328	0.000191759	0.000198355
2	chr10:16634251:T:C	16634251	NA,C	NA,T	NA,1	NA,inf	NA,inf	NA,0.984792	0.000191734	0.000198509
2	chr10:16741915:A:T	16741915	NA,T	NA,A	NA,1	NA,inf	NA,inf	NA,0.992004	0.000191273	0.000198105
2	chr10:16664275:C:T	16664275	T,NA	C,NA	1,NA	inf,NA	inf,NA	1.1923,NA	0.000190905	0.000198356
2	chr10:16377464:A:G	16377464	NA,G	NA,A	NA,1	NA,-inf	NA,inf	NA,0.923697	0.000190899	0.000196996
2	chr10:16564925:C:T	16564925	NA,T	NA,C	NA,1	NA,inf	NA,inf	NA,1.00991	0.000190743	0.000197783
2	chr10:16716889:G:A	16716889	NA,A	NA,G	NA,1	NA,inf	NA,inf	NA,0.977543	0.000190283	0.000196983
2	chr10:16951578:A:G	16951578	NA,G	NA,A	NA,1	NA,inf	NA,inf	NA,1.00409	0.000189846	0.000196657
2	chr10:16731000:T:C	16731000	NA,C	NA,T	NA,1	NA,inf	NA,inf	NA,0.976108	0.000189598	0.000196283
2	chr10:17119078:T:C	17119078	NA,C	NA,T	NA,1	NA,inf	NA,inf	NA,0.956598	0.000189384	0.000195739
2	chr10:16942583:T:C	16942583	C,C	T,T	1,1	-inf,-inf	inf,inf	1.33358,0.497586	0.000189274	0.0001928
2	chr10:16406374:T:A	16406374	NA,A	NA,T	NA,1	NA,inf	NA,inf	NA,1.00368	0.000189202	0.0001962
2	chr10:17035107:G:A	17035107	NA,A	NA,G	NA,1	NA,-inf	NA,inf	NA,0.919257	0.000188701	0.000194825
2	chr10:16318212:T:C	16318212	NA,C	NA,T	NA,1	NA,-inf	NA,inf	NA,0.886279	0.00018864	0.000194396
2	chr10:17114152:A:G	17114152	G,G	A,A	1,1	-inf,inf	inf,inf	1.89175,0.0505487	0.000188593	0.000193476
2	chr10:16648115:AT:A	16648115	NA,A	NA,AT	NA,1	NA,inf	NA,inf	NA,0.976175	0.000188464	0.000195199
2	chr10:16374652:G:C	16374652	NA,C	NA,G	NA,1	NA,-inf	NA,inf	NA,0.915512	0.000188304	0.000194319
2	chr10:16922699:T:C	16922699	C,C	T,T	1,1	inf,-inf	inf,inf	1.71748,0.829945	0.000188121	0.000200962
2	chr10:17268439:C:T	17268439	NA,T	NA,C	NA,1	NA,inf	NA,inf	NA,0.962025	0.000188095	0.000193699
2	chr10:16633288:G:C	16633288	NA,C	NA,G	NA,1	NA,inf	NA,inf	NA,0.974163	0.000187578	0.000194179
2	chr10:16453821:T:G	16453821	NA,G	NA,T	NA,1	NA,inf	NA,inf	NA,0.957566	0.000187567	0.000194087
2	chr10:17056936:C:T	17056936	T,T	C,C	1,1	-inf,-inf	inf,inf	1.02589,1.1265	0.000187549	0.000191992
2	chr10:16710827:C:T	16710827	NA,T	NA,C	NA,1	NA,-inf	NA,inf	NA,0.90905	0.000187512	0.00019351
2	chr10:16487200:A:G	16487200	NA,G	NA,A	NA,1	NA,-inf	NA,inf	NA,0.925118	0.000187201	0.00019336
2	chr10:16633394:T:C	16633394	NA,C	NA,T	NA,1	NA,inf	NA,inf	NA,0.971831	0.000186721	0.000193295
2	chr10:17068475:C:T	17068475	T,T	C,C	1,1	-inf,-inf	inf,inf	1.07955,1.07894	0.000186039	0.000190478
2	chr10:17165960:TG:T	17165960	T,T	TG,TG	1,1	inf,inf	inf,inf	0.150638,1.79428	0.000185666	0.000189391
2	chr10:17067903:CA:C	17067903	C,C	CA,CA	1,1	-inf,-inf	inf,inf	1.07462,1.08056	0.000185493	0.000189911
2	chr10:16961991:C:T	16961991	NA,T	NA,C	NA,1	NA,-inf	NA,inf	NA,0.965145	0.000185369	0.00019174
2	chr10:17243407:T:C	17243407	NA,C	NA,T	NA,1	NA,-inf	NA,inf	NA,0.871385	0.000185092	0.00019065
2	chr10:16554401:C:T	16554401	NA,T	NA,C	NA,1	NA,inf	NA,inf	NA,0.943318	0.000184063	0.00019036
2	chr10:16631216:C:G	16631216	NA,G	NA,C	NA,1	NA,inf	NA,inf	NA,0.974011	0.000183755	0.000190117
2	chr10:16828247:A:G	16828247	G,G	A,A	1,1	inf,inf	inf,inf	4.70672,0.664972	0.000183536	0.00499577
2	chr10:16326991:A:G	16326991	NA,G	NA,A	NA,1	NA,-inf	NA,inf	NA,0.909938	0.000183077	0.00018917
2	chr10:16506773:AAG:A	16506773	A,A	AAG,AAG	1,1	-inf,-inf	inf,inf	1.62069,0.0684164	0.00018302	0.000187217
2	chr10:17296975:A:C	17296975	C,C	A,A	1,1	inf,-inf	inf,inf	0.923506,1.30662	0.00018273	0.000187758
2	chr10:16956817:T:C	16956817	NA,C	NA,T	NA,1	NA,-inf	NA,inf	NA,0.95759	0.000182659	0.000188964
2	chr10:16972646:A:G	16972646	G,G	A,A	1,1	inf,-inf	inf,inf	1.42022,0.964394	0.000181903	0.000189206
2	chr10:17245359:T:C	17245359	NA,C	NA,T	NA,1	NA,-inf	NA,inf	NA,0.860297	0.000181775	0.000187262
2	chr10:17237030:G:A	17237030	NA,A	NA,G	NA,1	NA,-inf	NA,inf	NA,0.86182	0.000181744	0.000187219
2	chr10:17080097:G:C	17080097	NA,C	NA,G	NA,1	NA,inf	NA,inf	NA,0.934092	0.000181535	0.000187474
2	chr10:17296956:C:T	17296956	T,NA	C,NA	1,NA	-inf,NA	inf,NA	1.08635,NA	0.000181348	0.000186665
2	chr10:16978965:A:C	16978965	NA,C	NA,A	NA,1	NA,-inf	NA,inf	NA,0.897617	0.000181292	0.000187268
2	chr10:16687602:T:C	16687602	NA,C	NA,T	NA,1	NA,inf	NA,inf	NA,0.948228	0.000180998	0.000187371
2	chr10:16456900:A:G	16456900	NA,G	NA,A	NA,1	NA,-inf	NA,inf	NA,0.928998	0.000180767	0.000186948
2	chr10:16513697:C:T	16513697	NA,T	NA,C	NA,1	NA,-inf	NA,inf	NA,0.88293	0.000180444	0.000186242
2	chr10:16548722:C:T	16548722	NA,T	NA,C	NA,1	NA,-inf	NA,inf	NA,0.889311	0.000179956	0.000185765
2	chr10:16543819:G:A	16543819	NA,A	NA,G	NA,1	NA,inf	NA,inf	NA,0.934004	0.000179891	0.000186125
2	chr10:16488305:A:T	16488305	NA,T	NA,A	NA,1	NA,-inf	NA,inf	NA,0.90535	0.000179222	0.000185189
2	chr10:16588507:G:T	16588507	NA,T	NA,G	NA,1	NA,-inf	NA,inf	NA,0.885514	0.000179181	0.000184895
2	chr10:17218047:A:G	17218047	NA,G	NA,A	NA,1	NA,inf	NA,inf	NA,0.936707	0.000179082	0.000185474
2	chr10:16977229:T:C	16977229	NA,C	NA,T	NA,1	NA,-inf	NA,inf	NA,0.88903	0.000178952	0.000184813
2	chr10:16488301:TTG:T	16488301	NA,T	NA,TTG	NA,1	NA,-inf	NA,inf	NA,0.904145	0.000178862	0.000184817
2	chr10:16484555:A:G	16484555	NA,G	NA,A	NA,1	NA,-inf	NA,inf	NA,0.898627	0.000178589	0.000184487
2	chr10:16977172:C:T	16977172	NA,T	NA,C	NA,1	NA,-inf	NA,inf	NA,0.887821	0.000178587	0.000184435
2	chr10:16581305:T:TCACTCTG	16581305	NA,TCACTCTG	NA,T	NA,1	NA,inf	NA,inf	NA,0.944884	0.000178386	0.000184743
2	chr10:16766847:C:T	16766847	NA,T	NA,C	NA,1	NA,inf	NA,inf	NA,0.98109	0.000177007	0.000183784
2	chr10:16422135:G:T	16422135	NA,T	NA,G	NA,1	NA,inf	NA,inf	NA,0.92145	0.000176621	0.000182715
2	chr10:16349467:C:T	16349467	T,NA	C,NA	1,NA	inf,NA	inf,NA	1.01708,NA	0.000176343	0.00018157
2	chr10:16705751:A:G	16705751	NA,G	NA,A	NA,1	NA,inf	NA,inf	NA,0.932613	0.000176208	0.000182425
2	chr10:17075460:G:A	17075460	NA,A	NA,G	NA,1	NA,inf	NA,inf	NA,0.915351	0.000175879	0.00018164
2	chr10:16974098:T:C	16974098	NA,C	NA,T	NA,1	NA,-inf	NA,inf	NA,0.878145	0.000175659	0.000181413
2	chr10:17038024:C:T	17038024	NA,T	NA,C	NA,1	NA,-inf	NA,inf	NA,0.873879	0.000174769	0.000180449
2	chr10:17253543:C:G	17253543	NA,G	NA,C	NA,1	NA,-inf	NA,inf	NA,0.904716	0.000174728	0.000180475
2	chr10:16922981:C:T	16922981	T,T	C,C	1,1	inf,inf	inf,inf	0.338454,1.44975	0.000174592	0.00017823
2	chr10:16994959:T:C	16994959	NA,C	NA,T	NA,1	NA,-inf	NA,inf	NA,0.868935	0.000174466	0.000180074
2	chr10:16569704:T:C	16569704	NA,C	NA,T	NA,1	NA,inf	NA,inf	NA,0.926876	0.000174459	0.000180568
2	chr10:16320241:T:C	16320241	NA,C	NA,T	NA,1	NA,-inf	NA,inf	NA,0.840159	0.000174204	0.000179541
2	chr10:16964169:C:T	16964169	NA,T	NA,C	NA,1	NA,-inf	NA,inf	NA,0.927793	0.000174203	0.000180203
2	chr10:16824103:A:G	16824103	NA,G	NA,A	NA,1	NA,inf	NA,inf	NA,0.903886	0.000174	0.000179947
2	chr10:16418964:G:A	16418964	NA,A	NA,G	NA,1	NA,-inf	NA,inf	NA,0.859989	0.000173841	0.000179416
2	chr10:16739907:G:A	16739907	NA,A	NA,G	NA,1	NA,inf	NA,inf	NA,0.940322	0.000173776	0.000180011
2	chr10:16608230:A:G	16608230	NA,G	NA,A	NA,1	NA,inf	NA,inf	NA,0.917989	0.000173698	0.000179742
2	chr10:17001728:T:C	17001728	NA,C	NA,T	NA,1	NA,-inf	NA,inf	NA,0.844051	0.000173535	0.000178822
2	chr10:16406898:A:G	16406898	NA,G	NA,A	NA,1	NA,-inf	NA,inf	NA,0.903198	0.000173402	0.000179335
2	chr10:16942504:G:A	16942504	A,A	G,G	1,1	-inf,-inf	inf,inf	1.46082,0.174457	0.000173278	0.000176414
2	chr10:17002021:G:T	17002021	NA,T	NA,G	NA,1	NA,-inf	NA,inf	NA,0.863545	0.000173166	0.000178566
2	chr10:16474750:G:C	16474750	NA,C	NA,G	NA,1	NA,-inf	NA,inf	NA,0.909171	0.00017294	0.000178916
2	chr10:16796967:A:C	16796967	NA,C	NA,A	NA,1	NA,-inf	NA,inf	NA,0.855562	0.000172896	0.00017841
2	chr10:16470852:C:T	16470852	NA,T	NA,C	NA,1	NA,inf	NA,inf	NA,0.910521	0.000172567	0.000178599
2	chr10:16794766:T:C	16794766	NA,C	NA,T	NA,1	NA,inf	NA,inf	NA,0.914586	0.000172495	0.000178483
2	chr10:17221744:C:CGTCT	17221744	NA,CGTCT	NA,C	NA,1	NA,inf	NA,inf	NA,0.893012	0.000172475	0.000178271
2	chr10:16758261:A:T	16758261	T,NA	A,NA	1,NA	inf,NA	inf,NA	1.40447,NA	0.000172343	0.00018325
2	chr10:16568659:G:A	16568659	NA,A	NA,G	NA,1	NA,inf	NA,inf	NA,0.922358	0.00017201	0.000178131
2	chr10:16429728:A:T	16429728	NA,T	NA,A	NA,1	NA,-inf	NA,inf	NA,0.863971	0.000171533	0.000177088
2	chr10:17007334:A:G	17007334	NA,G	NA,A	NA,1	NA,-inf	NA,inf	NA,0.85784	0.000171279	0.000176631
2	chr10:16407526:T:C	16407526	NA,C	NA,T	NA,1	NA,-inf	NA,inf	NA,0.866275	0.000171232	0.000176865
2	chr10:16840519:T:C	16840519	C,C	T,T	1,1	-inf,inf	inf,inf	3.56089,0.193901	0.000170859	0.000422994
2	chr10:16364646:C:T	16364646	NA,T	NA,C	NA,1	NA,inf	NA,inf	NA,0.896295	0.000170816	0.000176695
2	chr10:16825160:A:G	16825160	NA,G	NA,A	NA,1	NA,-inf	NA,inf	NA,0.861997	0.000170677	0.000176172
2	chr10:16322963:G:A	16322963	NA,A	NA,G	NA,1	NA,inf	NA,inf	NA,0.906394	0.000170636	0.000176615
2	chr10:16605024:G:A	16605024	NA,A	NA,G	NA,1	NA,inf	NA,inf	NA,0.906421	0.000170365	0.000176298
2	chr10:16943943:T:A	16943943	A,A	T,T	1,1	-inf,-inf	inf,inf	1.4614,0.155773	0.000170177	0.000173265
2	chr10:16971750:T:C	16971750	NA,C	NA,T	NA,1	NA,-inf	NA,inf	NA,0.796755	0.000169852	0.000174705
2	chr10:16524342:T:C	16524342	NA,C	NA,T	NA,1	NA,-inf	NA,inf	NA,0.865587	0.000169732	0.000175288
2	chr10:16564630:G:A	16564630	A,NA	G,NA	1,NA	inf,NA	inf,NA	1.11022,NA	0.000169673	0.000175781
2	chr10:17018515:C:T	17018515	NA,T	NA,C	NA,1	NA,inf	NA,inf	NA,0.879805	0.000169531	0.000175273
2	chr10:16729368:C:T	16729368	NA,T	NA,C	NA,1	NA,-inf	NA,inf	NA,0.892207	0.000169523	0.000175323
2	chr10:16664163:A:G	16664163	G,NA	A,NA	1,NA	-inf,NA	inf,NA	1.16311,NA	0.000169496	0.000176543
2	chr10:17103749:G:A	17103749	NA,A	NA,G	NA,1	NA,inf	NA,inf	NA,0.914651	0.000169283	0.000174907
2	chr10:17234067:C:T	17234067	T,T	C,C	1,1	inf,inf	inf,inf	2.16714,0.210829	0.000169127	0.000173969
2	chr10:16552533:C:T	16552533	NA,T	NA,C	NA,1	NA,inf	NA,inf	NA,0.889934	0.000168679	0.000174439
2	chr10:17117924:G:A	17117924	NA,A	NA,G	NA,1	NA,inf	NA,inf	NA,0.912527	0.000168568	0.000174174
2	chr10:16405248:G:A	16405248	NA,A	NA,G	NA,1	NA,inf	NA,inf	NA,0.897238	0.000168493	0.000174362
2	chr10:17117052:G:A	17117052	NA,A	NA,G	NA,1	NA,-inf	NA,inf	NA,0.85282	0.000168475	0.000173931
2	chr10:17174965:A:G	17174965	NA,G	NA,A	NA,1	NA,inf	NA,inf	NA,0.897223	0.000168474	0.000173453
2	chr10:17231779:T:C	17231779	NA,C	NA,T	NA,1	NA,-inf	NA,inf	NA,0.816244	0.000168214	0.000173301
2	chr10:16694540:T:C	16694540	NA,C	NA,T	NA,1	NA,-inf	NA,inf	NA,0.808297	0.000168059	0.000173099
2	chr10:16946788:C:T	16946788	NA,T	NA,C	NA,1	NA,inf	NA,inf	NA,0.925453	0.000167356	0.000173333
2	chr10:17120736:G:A	17120736	NA,A	NA,G	NA,1	NA,inf	NA,inf	NA,0.906321	0.0001671	0.000172639
2	chr10:16905665:G:A	16905665	A,A	G,G	1,1	inf,-inf	inf,inf	1.81233,0.221059	0.000166965	0.000173404
2	chr10:17001911:T:C	17001911	NA,C	NA,T	NA,1	NA,-inf	NA,inf	NA,0.838559	0.000166795	0.000172129
2	chr10:17070634:G:A	17070634	A,NA	G,NA	1,NA	-inf,NA	inf,NA	0.92081,NA	0.000166755	0.000171992
2	chr10:16859199:G:T	16859199	NA,T	NA,G	NA,1	NA,-inf	NA,inf	NA,0.858274	0.000166582	0.000172008
2	chr10:16690151:A:C	16690151	NA,C	NA,A	NA,1	NA,-inf	NA,inf	NA,0.803443	0.000166519	0.000171521
2	chr10:16628859:G:C	16628859	NA,C	NA,G	NA,1	NA,-inf	NA,inf	NA,0.812011	0.000166484	0.000171632
2	chr10:16869412:G:A	16869412	NA,A	NA,G	NA,1	NA,-inf	NA,inf	NA,0.82102	0.000166448	0.000171579
2	chr10:16541062:C:A	16541062	NA,A	NA,C	NA,1	NA,inf	NA,inf	NA,0.909512	0.000166417	0.000172375
2	chr10:17221495:C:T	17221495	NA,T	NA,C	NA,1	NA,inf	NA,inf	NA,0.887939	0.000165625	0.000171459
2	chr10:16729675:G:A	16729675	NA,A	NA,G	NA,1	NA,-inf	NA,inf	NA,0.878194	0.000165468	0.000171142
2	chr10:16738293:T:A	16738293	NA,A	NA,T	NA,1	NA,-inf	NA,inf	NA,0.869423	0.000165439	0.000171018
2	chr10:16346703:A:T	16346703	NA,T	NA,A	NA,1	NA,-inf	NA,inf	NA,0.841782	0.000165374	0.000170742
2	chr10:16414327:G:A	16414327	NA,A	NA,G	NA,1	NA,-inf	NA,inf	NA,0.838293	0.000165329	0.000170685
2	chr10:16740829:T:C	16740829	NA,C	NA,T	NA,1	NA,inf	NA,inf	NA,0.904536	0.000165224	0.000171104
2	chr10:16940062:C:T	16940062	NA,T	NA,C	NA,1	NA,inf	NA,inf	NA,0.921397	0.000164888	0.000170813
2	chr10:17048202:A:C	17048202	NA,C	NA,A	NA,1	NA,inf	NA,inf	NA,0.870073	0.000164842	0.000170158
2	chr10:16685603:G:C	16685603	NA,C	NA,G	NA,1	NA,-inf	NA,inf	NA,0.796472	0.000164679	0.000169626
2	chr10:16664950:TTC:T	16664950	NA,T	NA,TTC	NA,1	NA,inf	NA,inf	NA,0.87835	0.000164552	0.000170269
2	chr10:16859072:C:T	16859072	NA,T	NA,C	NA,1	NA,inf	NA,inf	NA,0.791968	0.000164125	0.00016909
2	chr10:17001498:C:T	17001498	NA,T	NA,C	NA,1	NA,-inf	NA,inf	NA,0.831411	0.000164057	0.000169187
2	chr10:17233543:A:G	17233543	NA,G	NA,A	NA,1	NA,inf	NA,inf	NA,0.898143	0.000163972	0.000169731
2	chr10:17004318:A:G	17004318	NA,G	NA,A	NA,1	NA,-inf	NA,inf	NA,0.810116	0.000163769	0.000168775
2	chr10:16517175:G:A	16517175	NA,A	NA,G	NA,1	NA,-inf	NA,inf	NA,0.834435	0.000162975	0.000168346
2	chr10:16543524:G:A	16543524	NA,A	NA,G	NA,1	NA,inf	NA,inf	NA,0.866834	0.000162813	0.000168357
2	chr10:17206023:C:T	17206023	NA,T	NA,C	NA,1	NA,inf	NA,inf	NA,0.878674	0.000162559	0.000167399
2	chr10:16411937:A:G	16411937	G,G	A,A	1,1	-inf,-inf	inf,inf	1.59283,0.189444	0.00016237	0.000166564
2	chr10:17039645:T:C	17039645	NA,C	NA,T	NA,1	NA,-inf	NA,inf	NA,0.8273	0.000161863	0.000167125
2	chr10:16406325:A:C	16406325	NA,C	NA,A	NA,1	NA,inf	NA,inf	NA,0.906467	0.000161824	0.000167777
2	chr10:16482595:G:A	16482595	NA,A	NA,G	NA,1	NA,-inf	NA,inf	NA,0.814581	0.000161822	0.000166983
2	chr10:17248664:CA:C	17248664	NA,C	NA,CA	NA,1	NA,inf	NA,inf	NA,0.889078	0.000161678	0.000167351
2	chr10:16461029:C:T	16461029	NA,T	NA,C	NA,1	NA,-inf	NA,inf	NA,0.861237	0.000161619	0.000167143
2	chr10:16877418:G:A	16877418	A,A	G,G	1,1	-inf,inf	inf,inf	2.22811,0.534965	0.000161445	0.000183911
2	chr10:16831817:A:G	16831817	G,NA	A,NA	1,NA	inf,NA	inf,NA	1.94103,NA	0.000161227	0.000188324
2	chr10:16942317:C:A	16942317	NA,A	NA,C	NA,1	NA,inf	NA,inf	NA,0.90684	0.000161027	0.000166813
2	chr10:17084238:G:A	17084238	NA,A	NA,G	NA,1	NA,inf	NA,inf	NA,0.860132	0.000160864	0.000166132
2	chr10:16367099:G:T	16367099	NA,T	NA,G	NA,1	NA,inf	NA,inf	NA,0.859241	0.000160826	0.000166353
2	chr10:16889345:C:T	16889345	NA,T	NA,C	NA,1	NA,inf	NA,inf	NA,0.802968	0.000160757	0.000165792
2	chr10:16614630:A:G	16614630	NA,G	NA,A	NA,1	NA,inf	NA,inf	NA,0.864029	0.000160712	0.000166174
2	chr10:16998725:C:T	16998725	NA,T	NA,C	NA,1	NA,-inf	NA,inf	NA,0.815817	0.000160597	0.000165738
2	chr10:17031958:G:A	17031958	NA,A	NA,G	NA,1	NA,-inf	NA,inf	NA,0.822215	0.000160333	0.000165549
2	chr10:16516983:A:T	16516983	NA,T	NA,A	NA,1	NA,-inf	NA,inf	NA,0.80932	0.000160188	0.000165312
2	chr10:17116463:C:T	17116463	NA,T	NA,C	NA,1	NA,-inf	NA,inf	NA,0.828526	0.000160055	0.00016536
2	chr10:17007418:C:T	17007418	NA,T	NA,C	NA,1	NA,-inf	NA,inf	NA,0.856376	0.000159966	0.000165514
2	chr10:16920353:A:G	16920353	G,G	A,A	1,1	inf,-inf	inf,inf	1.63907,0.810081	0.000159784	0.000170472
2	chr10:16541191:A:G	16541191	NA,G	NA,A	NA,1	NA,inf	NA,inf	NA,0.879114	0.000159385	0.000165048
2	chr10:16690220:C:T	16690220	NA,T	NA,C	NA,1	NA,-inf	NA,inf	NA,0.843476	0.000159334	0.000164714
2	chr10:17029464:A:T	17029464	NA,T	NA,A	NA,1	NA,-inf	NA,inf	NA,0.818592	0.00015929	0.000164476
2	chr10:16656537:T:C	16656537	NA,C	NA,T	NA,1	NA,-inf	NA,inf	NA,0.815706	0.000159182	0.000164315
2	chr10:17050827:A:G	17050827	NA,G	NA,A	NA,1	NA,inf	NA,inf	NA,0.84869	0.000159109	0.000164248
2	chr10:16543534:TG:T	16543534	NA,T	NA,TG	NA,1	NA,inf	NA,inf	NA,0.874077	0.000159099	0.000164706
2	chr10:16459560:C:T	16459560	NA,T	NA,C	NA,1	NA,-inf	NA,inf	NA,0.851545	0.000158898	0.000164331
2	chr10:16475420:T:C	16475420	NA,C	NA,T	NA,1	NA,inf	NA,inf	NA,0.851477	0.00015841	0.000163839
2	chr10:16455406:A:C	16455406	C,NA	A,NA	1,NA	-inf,NA	inf,NA	1.12354,NA	0.000158399	0.000164827
2	chr10:16723007:CACAA:C	16723007	NA,C	NA,CACAA	NA,1	NA,-inf	NA,inf	NA,0.852183	0.00015798	0.000163558
2	chr10:16593582:A:G	16593582	NA,G	NA,A	NA,1	NA,inf	NA,inf	NA,0.890255	0.000157772	0.000163595
2	chr10:16974217:T:C	16974217	C,C	T,T	1,1	inf,-inf	inf,inf	0.590915,1.51461	0.000157712	0.00016302
2	chr10:16394419:T:TTTAG	16394419	NA,TTTAG	NA,T	NA,1	NA,-inf	NA,inf	NA,0.822259	0.000157669	0.000162883
2	chr10:16693079:CAG:C	16693079	NA,C	NA,CAG	NA,1	NA,-inf	NA,inf	NA,0.836501	0.000157486	0.000162803
2	chr10:16472199:T:C	16472199	C,C	T,T	1,1	-inf,inf	inf,inf	1.53453,0.0836543	0.000157416	0.000160929
2	chr10:17301438:C:G	17301438	NA,G	NA,C	NA,1	NA,-inf	NA,inf	NA,0.821592	0.000157287	0.000162461
2	chr10:17303491:A:C	17303491	NA,C	NA,A	NA,1	NA,-inf	NA,inf	NA,0.821257	0.000157235	0.000162406
2	chr10:16967504:C:G	16967504	NA,G	NA,C	NA,1	NA,-inf	NA,inf	NA,0.864162	0.00015714	0.000162537
2	chr10:16666316:G:A	16666316	A,NA	G,NA	1,NA	inf,NA	inf,NA	1.07895,NA	0.000156941	0.000162996
2	chr10:17233928:C:G	17233928	NA,G	NA,C	NA,1	NA,-inf	NA,inf	NA,0.826767	0.000156269	0.000161255
2	chr10:17067193:G:A	17067193	NA,A	NA,G	NA,1	NA,inf	NA,inf	NA,0.836039	0.000156014	0.000161044
2	chr10:16489735:ACAAACGC:A	16489735	NA,A	NA,ACAAACGC	NA,1	NA,inf	NA,inf	NA,0.870239	0.000155731	0.000161332
2	chr10:16466343:A:G	16466343	NA,G	NA,A	NA,1	NA,-inf	NA,inf	NA,0.839056	0.000155509	0.000160829
2	chr10:17044438:T:C	17044438	NA,C	NA,T	NA,1	NA,-inf	NA,inf	NA,0.805307	0.000155283	0.000160397
2	chr10:16695248:A:G	16695248	NA,G	NA,A	NA,1	NA,-inf	NA,inf	NA,0.783308	0.000155247	0.000160183
2	chr10:17255077:T:C	17255077	NA,C	NA,T	NA,1	NA,inf	NA,inf	NA,0.84769	0.000155211	0.00015999
2	chr10:16660939:T:C	16660939	NA,C	NA,T	NA,1	NA,inf	NA,inf	NA,0.875073	0.000155098	0.000160557
2	chr10:16966480:G:A	16966480	NA,A	NA,G	NA,1	NA,-inf	NA,inf	NA,0.803781	0.000154947	0.000160062
2	chr10:16429840:T:G	16429840	NA,G	NA,T	NA,1	NA,inf	NA,inf	NA,0.834233	0.000154859	0.000160142
2	chr10:16969863:C:T	16969863	NA,T	NA,C	NA,1	NA,-inf	NA,inf	NA,0.802822	0.000154845	0.000159928
2	chr10:16469297:T:C	16469297	NA,C	NA,T	NA,1	NA,-inf	NA,inf	NA,0.793236	0.000154722	0.000159663
2	chr10:16607680:G:A	16607680	A,A	G,G	1,1	-inf,inf	inf,inf	0.0344727,1.94765	0.000154261	0.000161153
2	chr10:16923327:T:C	16923327	C,C	T,T	1,1	inf,-inf	inf,inf	1.66866,0.75668	0.000154245	0.000164646
2	chr10:16466511:A:T	16466511	T,NA	A,NA	1,NA	inf,NA	inf,NA	1.16682,NA	0.000154126	0.000161008
2	chr10:16328287:T:A	16328287	NA,A	NA,T	NA,1	NA,inf	NA,inf	NA,0.840257	0.000154078	0.000159434
2	chr10:16949751:G:T	16949751	NA,T	NA,G	NA,1	NA,inf	NA,inf	NA,0.824624	0.000154057	0.000159317
2	chr10:16462931:C:T	16462931	T,T	C,C	1,1	-inf,inf	inf,inf	1.51164,0.0823306	0.000153975	0.000157327
2	chr10:16362745:G:A	16362745	NA,A	NA,G	NA,1	NA,inf	NA,inf	NA,0.84674	0.000153951	0.000159375
2	chr10:16964288:C:G	16964288	NA,G	NA,C	NA,1	NA,-inf	NA,inf	NA,0.85099	0.000153833	0.000159117
2	chr10:16873330:G:A	16873330	A,NA	G,NA	1,NA	inf,NA	inf,NA	0.674823,NA	0.000153748	0.000156741
2	chr10:16830958:A:G	16830958	G,NA	A,NA	1,NA	inf,NA	inf,NA	1.90026,NA	0.000153575	0.000178633
2	chr10:16550359:T:C	16550359	NA,C	NA,T	NA,1	NA,inf	NA,inf	NA,0.831145	0.000153568	0.000158801
2	chr10:16591601:A:G	16591601	NA,G	NA,A	NA,1	NA,inf	NA,inf	NA,0.857408	0.000153496	0.000158986
2	chr10:16959813:G:A	16959813	A,A	G,G	1,1	inf,inf	inf,inf	1.50314,0.765735	0.000153401	0.000159104
2	chr10:17300199:A:G	17300199	NA,G	NA,A	NA,1	NA,-inf	NA,inf	NA,0.805101	0.00015325	0.000158286
2	chr10:16705527:T:C	16705527	NA,C	NA,T	NA,1	NA,-inf	NA,inf	NA,0.756707	0.000153164	0.000157805
2	chr10:16443836:C:A	16443836	NA,A	NA,C	NA,1	NA,inf	NA,inf	NA,0.855472	0.000153049	0.000158478
2	chr10:17105611:TCTC:T	17105611	NA,T	NA,TCTC	NA,1	NA,inf	NA,inf	NA,0.850965	0.000152965	0.000158038
2	chr10:16406104:C:T	16406104	NA,T	NA,C	NA,1	NA,inf	NA,inf	NA,0.870364	0.000152871	0.00015848
2	chr10:16872401:C:A	16872401	NA,A	NA,C	NA,1	NA,-inf	NA,inf	NA,0.775022	0.000152675	0.000157566
2	chr10:17227227:A:G	17227227	NA,G	NA,A	NA,1	NA,inf	NA,inf	NA,0.835305	0.000152482	0.00015708
2	chr10:16831175:A:G	16831175	NA,G	NA,A	NA,1	NA,inf	NA,inf	NA,0.83268	0.000151551	0.000156904
2	chr10:16591947:T:G	16591947	NA,G	NA,T	NA,1	NA,-inf	NA,inf	NA,0.764252	0.000151499	0.000156137
2	chr10:17045679:C:G	17045679	NA,G	NA,C	NA,1	NA,inf	NA,inf	NA,0.817787	0.00015148	0.000156368
2	chr10:17009952:T:C	17009952	NA,C	NA,T	NA,1	NA,-inf	NA,inf	NA,0.782417	0.000151109	0.000155855
2	chr10:16877224:A:G	16877224	G,G	A,A	1,1	-inf,inf	inf,inf	2.16645,0.540137	0.000150961	0.000171027
2	chr10:16847175:G:A	16847175	NA,A	NA,G	NA,1	NA,-inf	NA,inf	NA,0.759317	0.000150682	0.000155418
2	chr10:16462853:G:A	16462853	NA,A	NA,G	NA,1	NA,inf	NA,inf	NA,0.821138	0.000150654	0.000155837
2	chr10:17066351:G:A	17066351	NA,A	NA,G	NA,1	NA,inf	NA,inf	NA,0.835789	0.000150485	0.00015512
2	chr10:16728786:T:C	16728786	NA,C	NA,T	NA,1	NA,inf	NA,inf	NA,0.832567	0.000150455	0.000155711
2	chr10:16855403:C:T	16855403	NA,T	NA,C	NA,1	NA,-inf	NA,inf	NA,0.795623	0.000150039	0.000154949
2	chr10:16628403:T:G	16628403	NA,G	NA,T	NA,1	NA,-inf	NA,inf	NA,0.748358	0.000150037	0.000154684
2	chr10:16517981:C:CTCTTAGAGGGAACTGCAT	16517981	NA,CTCTTAGAGGGAACTGCAT	NA,C	NA,1	NA,-inf	NA,inf	NA,0.776686	0.000149917	0.000154718
2	chr10:16949877:G:C	16949877	NA,C	NA,G	NA,1	NA,inf	NA,inf	NA,0.860279	0.000149782	0.000155148
2	chr10:16406106:C:T	16406106	NA,T	NA,C	NA,1	NA,inf	NA,inf	NA,0.857017	0.000149697	0.000155184
2	chr10:16642329:T:C	16642329	NA,C	NA,T	NA,1	NA,-inf	NA,inf	NA,0.774283	0.000149549	0.000154343
2	chr10:16800248:A:C	16800248	C,NA	A,NA	1,NA	-inf,NA	inf,NA	1.73958,NA	0.000149412	0.00016778
2	chr10:16638770:G:A	16638770	A,A	G,G	1,1	-inf,-inf	inf,inf	1.37081,0.517521	0.000149406	0.000153818
2	chr10:16431230:T:A	16431230	NA,A	NA,T	NA,1	NA,inf	NA,inf	NA,0.823011	0.000149281	0.00015453
2	chr10:16948553:G:A	16948553	NA,A	NA,G	NA,1	NA,inf	NA,inf	NA,0.857629	0.000149162	0.000154505
2	chr10:16654085:C:T	16654085	NA,T	NA,C	NA,1	NA,inf	NA,inf	NA,0.805003	0.000148936	0.000153992
2	chr10:17091711:A:T	17091711	NA,T	NA,A	NA,1	NA,inf	NA,inf	NA,0.80457	0.000148873	0.000153719
2	chr10:16655830:C:T	16655830	T,NA	C,NA	1,NA	-inf,NA	inf,NA	1.22268,NA	0.000148415	0.00015604
2	chr10:16647355:G:A	16647355	NA,A	NA,G	NA,1	NA,inf	NA,inf	NA,0.851064	0.000148363	0.0001536
2	chr10:16553049:C:A	16553049	NA,A	NA,C	NA,1	NA,-inf	NA,inf	NA,0.745761	0.00014791	0.000152522
2	chr10:16405922:G:A	16405922	NA,A	NA,G	NA,1	NA,inf	NA,inf	NA,0.849038	0.000147827	0.000153243
2	chr10:16558023:T:C	16558023	NA,C	NA,T	NA,1	NA,inf	NA,inf	NA,0.782657	0.000147575	0.000152459
2	chr10:16886259:T:C	16886259	C,NA	T,NA	1,NA	inf,NA	inf,NA	1.19835,NA	0.000147403	0.000153995
2	chr10:16732227:T:G	16732227	NA,G	NA,T	NA,1	NA,-inf	NA,inf	NA,0.80529	0.000147369	0.000152473
2	chr10:16972678:G:A	16972678	NA,A	NA,G	NA,1	NA,-inf	NA,inf	NA,0.771212	0.000146981	0.00015181
2	chr10:17164596:A:C	17164596	C,NA	A,NA	1,NA	-inf,NA	inf,NA	0.945511,NA	0.000146971	0.000151177
2	chr10:16405672:T:C	16405672	NA,C	NA,T	NA,1	NA,inf	NA,inf	NA,0.844792	0.000146855	0.000152233
2	chr10:16791281:C:T	16791281	T,T	C,C	1,1	inf,inf	inf,inf	2.89386,0.033132	0.000146726	0.000205065
2	chr10:17057839:C:A	17057839	NA,A	NA,C	NA,1	NA,inf	NA,inf	NA,0.797362	0.000146598	0.000151333
2	chr10:16876551:G:A	16876551	A,NA	G,NA	1,NA	inf,NA	inf,NA	1.19495,NA	0.000146595	0.000153146
2	chr10:16862786:C:T	16862786	NA,T	NA,C	NA,1	NA,inf	NA,inf	NA,0.746801	0.000146202	0.000150838
2	chr10:16999079:A:C	16999079	NA,C	NA,A	NA,1	NA,-inf	NA,inf	NA,0.761491	0.000146157	0.000150748
2	chr10:16965960:G:A	16965960	NA,A	NA,G	NA,1	NA,-inf	NA,inf	NA,0.767486	0.000146057	0.000150858
2	chr10:16345311:G:A	16345311	NA,A	NA,G	NA,1	NA,inf	NA,inf	NA,0.800528	0.000145747	0.000150787
2	chr10:17087936:G:C	17087936	NA,C	NA,G	NA,1	NA,inf	NA,inf	NA,0.797577	0.000145494	0.000150264
2	chr10:17261067:G:A	17261067	NA,A	NA,G	NA,1	NA,-inf	NA,inf	NA,0.782178	0.000145147	0.0001498
2	chr10:16890491:G:T	16890491	T,NA	G,NA	1,NA	inf,NA	inf,NA	1.18789,NA	0.000144846	0.000151312
2	chr10:17166265:C:G	17166265	NA,G	NA,C	NA,1	NA,-inf	NA,inf	NA,0.745961	0.000144846	0.000149143
2	chr10:16830314:A:G	16830314	NA,G	NA,A	NA,1	NA,inf	NA,inf	NA,0.803682	0.000144794	0.000149901
2	chr10:16442963:C:T	16442963	NA,T	NA,C	NA,1	NA,inf	NA,inf	NA,0.797873	0.00014473	0.00014972
2	chr10:17006651:T:C	17006651	NA,C	NA,T	NA,1	NA,-inf	NA,inf	NA,0.755738	0.000144643	0.000149193
2	chr10:16974259:C:T	16974259	T,T	C,C	1,1	inf,-inf	inf,inf	0.58342,1.47122	0.00014428	0.000149136
2	chr10:16705146:T:C	16705146	NA,C	NA,T	NA,1	NA,inf	NA,inf	NA,0.80732	0.000144219	0.000149274
2	chr10:16833122:T:C	16833122	C,NA	T,NA	1,NA	-inf,NA	inf,NA	1.51318,NA	0.000144187	0.000156172
2	chr10:16405821:C:G	16405821	NA,G	NA,C	NA,1	NA,inf	NA,inf	NA,0.832287	0.000144107	0.000149377
2	chr10:17022992:G:A	17022992	NA,A	NA,G	NA,1	NA,-inf	NA,inf	NA,0.74869	0.000143878	0.00014839
2	chr10:16440227:A:G	16440227	NA,G	NA,A	NA,1	NA,-inf	NA,inf	NA,0.787024	0.00014384	0.00014873
2	chr10:16820579:G:C	16820579	C,C	G,G	1,1	inf,inf	inf,inf	4.60386,0.759314	0.000143578	0.00472146
2	chr10:16406198:T:C	16406198	NA,C	NA,T	NA,1	NA,inf	NA,inf	NA,0.830455	0.000143577	0.000148831
2	chr10:16637090:A:G	16637090	NA,G	NA,A	NA,1	NA,inf	NA,inf	NA,0.796253	0.000143499	0.00014849
2	chr10:16450143:A:G	16450143	NA,G	NA,A	NA,1	NA,inf	NA,inf	NA,0.791897	0.00014307	0.000147978
2	chr10:17246971:G:A	17246971	NA,A	NA,G	NA,1	NA,inf	NA,inf	NA,0.7951	0.000142878	0.000147286
2	chr10:16808076:C:T	16808076	T,NA	C,NA	1,NA	inf,NA	inf,NA	1.844,NA	0.000142685	0.000165206
2	chr10:17113378:C:A	17113378	NA,A	NA,C	NA,1	NA,inf	NA,inf	NA,0.768046	0.000142657	0.00014752
2	chr10:16875627:G:T	16875627	T,NA	G,NA	1,NA	inf,NA	inf,NA	1.17669,NA	0.000142556	0.0001489
2	chr10:16540224:A:G	16540224	NA,G	NA,A	NA,1	NA,inf	NA,inf	NA,0.770058	0.000142399	0.000147223
2	chr10:16857210:T:A	16857210	NA,A	NA,T	NA,1	NA,-inf	NA,inf	NA,0.762664	0.000142255	0.000146914
2	chr10:16879507:G:A	16879507	A,NA	G,NA	1,NA	inf,NA	inf,NA	1.17541,NA	0.00014221	0.000148539
2	chr10:16623707:C:T	16623707	NA,T	NA,C	NA,1	NA,-inf	NA,inf	NA,0.715346	0.000142185	0.000146589
2	chr10:16882593:C:G	16882593	G,NA	C,NA	1,NA	inf,NA	inf,NA	1.17467,NA	0.000142073	0.000148395
2	chr10:17010175:G:T	17010175	NA,T	NA,G	NA,1	NA,inf	NA,inf	NA,0.770721	0.000142051	0.000146858
2	chr10:16409443:A:G	16409443	NA,G	NA,A	NA,1	NA,-inf	NA,inf	NA,0.745543	0.000142017	0.000146631
2	chr10:16405744:A:ACCC	16405744	NA,ACCC	NA,A	NA,1	NA,inf	NA,inf	NA,0.822479	0.00014191	0.000147097
2	chr10:16820884:G:A	16820884	NA,A	NA,G	NA,1	NA,-inf	NA,inf	NA,0.753439	0.000141796	0.000146403
2	chr10:16885602:T:C	16885602	C,NA	T,NA	1,NA	inf,NA	inf,NA	1.17252,NA	0.000141446	0.000147744
2	chr10:16807776:C:A	16807776	A,NA	C,NA	1,NA	inf,NA	inf,NA	1.83631,NA	0.000141357	0.000163542
2	chr10:17211958:T:C	17211958	NA,C	NA,T	NA,1	NA,-inf	NA,inf	NA,0.784219	0.000141178	0.000145984
2	chr10:17124026:G:A	17124026	NA,A	NA,G	NA,1	NA,-inf	NA,inf	NA,0.748617	0.000141065	0.000145686
2	chr10:16405766:T:C	16405766	NA,C	NA,T	NA,1	NA,inf	NA,inf	NA,0.818661	0.000141054	0.000146209
2	chr10:16856286:C:T	16856286	T,NA	C,NA	1,NA	-inf,NA	inf,NA	0.736746,NA	0.000140828	0.000144139
2	chr10:17212833:C:T	17212833	T,T	C,C	1,1	-inf,-inf	inf,inf	1.84341,0.0427823	0.000140777	0.000142921
2	chr10:17266805:A:G	17266805	NA,G	NA,A	NA,1	NA,inf	NA,inf	NA,0.787188	0.000140691	0.00014505
2	chr10:16847367:G:T	16847367	NA,T	NA,G	NA,1	NA,-inf	NA,inf	NA,0.725187	0.000140426	0.000144906
2	chr10:17278524:G:A	17278524	NA,A	NA,G	NA,1	NA,-inf	NA,inf	NA,0.737476	0.000140353	0.000144648
2	chr10:16463477:G:A	16463477	NA,A	NA,G	NA,1	NA,inf	NA,inf	NA,0.776446	0.000140254	0.000145077
2	chr10:16647100:C:T	16647100	T,NA	C,NA	1,NA	-inf,NA	inf,NA	1.05369,NA	0.000140241	0.000145937
2	chr10:16885149:T:C	16885149	C,NA	T,NA	1,NA	inf,NA	inf,NA	1.16689,NA	0.000140122	0.000146357
2	chr10:16881728:A:G	16881728	G,NA	A,NA	1,NA	inf,NA	inf,NA	1.16568,NA	0.000140091	0.000146313
2	chr10:16883905:A:G	16883905	G,NA	A,NA	1,NA	inf,NA	inf,NA	1.16568,NA	0.000139991	0.000146215
2	chr10:17133874:G:A	17133874	NA,A	NA,G	NA,1	NA,inf	NA,inf	NA,0.780984	0.000139877	0.000144067
2	chr10:16722800:A:G	16722800	NA,G	NA,A	NA,1	NA,inf	NA,inf	NA,0.785778	0.000139701	0.000144574
2	chr10:16684629:T:A	16684629	NA,A	NA,T	NA,1	NA,-inf	NA,inf	NA,0.698598	0.000139566	0.000143805
2	chr10:16873895:T:C	16873895	C,NA	T,NA	1,NA	inf,NA	inf,NA	1.1634,NA	0.000139499	0.000145699
2	chr10:16688228:A:G	16688228	NA,G	NA,A	NA,1	NA,-inf	NA,inf	NA,0.732794	0.000139447	0.000143971
2	chr10:17228160:G:C	17228160	NA,C	NA,G	NA,1	NA,inf	NA,inf	NA,0.795938	0.000139439	0.000144318
2	chr10:17259728:T:C	17259728	NA,C	NA,T	NA,1	NA,-inf	NA,inf	NA,0.742465	0.000139223	0.000143783
2	chr10:16664084:T:C	16664084	NA,C	NA,T	NA,1	NA,-inf	NA,inf	NA,0.727048	0.000139175	0.000143646
2	chr10:16469256:A:G	16469256	NA,G	NA,A	NA,1	NA,-inf	NA,inf	NA,0.728443	0.000139155	0.000143612
2	chr10:16820281:A:G	16820281	G,G	A,A	1,1	inf,inf	inf,inf	5.00927,0.41523	0.000139094	0.00664606
2	chr10:16888736:T:C	16888736	C,NA	T,NA	1,NA	inf,NA	inf,NA	1.1611,NA	0.000138985	0.000145161
2	chr10:16538056:T:C	16538056	NA,C	NA,T	NA,1	NA,-inf	NA,inf	NA,0.740142	0.000138878	0.00014343
2	chr10:16644405:G:A	16644405	NA,A	NA,G	NA,1	NA,inf	NA,inf	NA,0.774217	0.000138818	0.000143646
2	chr10:16545394:C:T	16545394	NA,T	NA,C	NA,1	NA,inf	NA,inf	NA,0.773076	0.000138678	0.000143469
2	chr10:17170241:G:C	17170241	NA,C	NA,G	NA,1	NA,-inf	NA,inf	NA,0.725034	0.000138475	0.000142631
2	chr10:17295339:A:G	17295339	NA,G	NA,A	NA,1	NA,-inf	NA,inf	NA,0.743046	0.000138411	0.000142967
2	chr10:16780817:T:C	16780817	NA,C	NA,T	NA,1	NA,inf	NA,inf	NA,0.837779	0.000138396	0.000143722
2	chr10:17074243:G:A	17074243	NA,A	NA,G	NA,1	NA,inf	NA,inf	NA,0.761945	0.00013838	0.000142859
2	chr10:16971630:T:C	16971630	NA,C	NA,T	NA,1	NA,-inf	NA,inf	NA,0.675632	0.000138318	0.000142336
2	chr10:16777268:A:C	16777268	NA,C	NA,A	NA,1	NA,-inf	NA,inf	NA,0.741701	0.000138303	0.000142875
2	chr10:16798023:G:A	16798023	NA,A	NA,G	NA,1	NA,inf	NA,inf	NA,0.773882	0.000138086	0.000142852
2	chr10:16408556:A:G	16408556	NA,G	NA,A	NA,1	NA,-inf	NA,inf	NA,0.726148	0.000137697	0.000142178
2	chr10:16681424:AG:A	16681424	NA,A	NA,AG	NA,1	NA,-inf	NA,inf	NA,0.711183	0.000137626	0.000142016
2	chr10:16854807:A:G	16854807	NA,G	NA,A	NA,1	NA,-inf	NA,inf	NA,0.710301	0.000137537	0.000141981
2	chr10:17237689:G:C	17237689	NA,C	NA,G	NA,1	NA,inf	NA,inf	NA,0.780056	0.000137493	0.000142247
2	chr10:16847003:T:G	16847003	NA,G	NA,T	NA,1	NA,-inf	NA,inf	NA,0.711291	0.000137427	0.000141811
2	chr10:16411235:C:T	16411235	NA,T	NA,C	NA,1	NA,-inf	NA,inf	NA,0.723332	0.000137041	0.000141495
2	chr10:16888862:C:T	16888862	T,NA	C,NA	1,NA	inf,NA	inf,NA	1.15421,NA	0.000137021	0.000143123
2	chr10:16886590:C:G	16886590	G,NA	C,NA	1,NA	inf,NA	inf,NA	1.15272,NA	0.000137016	0.000143098
2	chr10:16496909:G:A	16496909	NA,A	NA,G	NA,1	NA,-inf	NA,inf	NA,0.720129	0.000137006	0.000141397
2	chr10:16896458:T:C	16896458	C,NA	T,NA	1,NA	inf,NA	inf,NA	1.14943,NA	0.000136938	0.000142984
2	chr10:16702611:T:C	16702611	NA,C	NA,T	NA,1	NA,-inf	NA,inf	NA,0.674062	0.000136642	0.000140762
2	chr10:16883269:G:A	16883269	A,NA	G,NA	1,NA	inf,NA	inf,NA	1.15106,NA	0.000136637	0.0001427
2	chr10:16512206:A:G	16512206	G,NA	A,NA	1,NA	-inf,NA	inf,NA	1.06109,NA	0.00013655	0.000142333
2	chr10:16962859:G:A	16962859	NA,A	NA,G	NA,1	NA,-inf	NA,inf	NA,0.727184	0.00013644	0.000140813
2	chr10:17165084:G:A	17165084	NA,A	NA,G	NA,1	NA,-inf	NA,inf	NA,0.706972	0.000135881	0.000139933
2	chr10:16469725:T:C	16469725	C,C	T,T	1,1	-inf,-inf	inf,inf	1.35763,0.191446	0.000135817	0.000138549
2	chr10:16991382:TACTA:T	16991382	T,T	TACTA,TACTA	1,1	inf,-inf	inf,inf	1.87423,0.20085	0.000135767	0.000141717
2	chr10:16451969:A:C	16451969	C,NA	A,NA	1,NA	inf,NA	inf,NA	0.882057,NA	0.000135637	0.000139838
2	chr10:17013263:C:T	17013263	NA,T	NA,C	NA,1	NA,-inf	NA,inf	NA,0.71602	0.000135591	0.000139871
2	chr10:16622678:G:A	16622678	NA,A	NA,G	NA,1	NA,-inf	NA,inf	NA,0.684283	0.000135572	0.000139768
2	chr10:17049858:A:G	17049858	NA,G	NA,A	NA,1	NA,-inf	NA,inf	NA,0.709748	0.000135519	0.000139763
2	chr10:17057017:T:C	17057017	C,C	T,T	1,1	-inf,-inf	inf,inf	0.966334,1.02715	0.00013549	0.000141103
2	chr10:16490575:G:A	16490575	A,A	G,G	1,1	-inf,inf	inf,inf	1.26557,0.374283	0.000135405	0.000138268
2	chr10:16501389:A:C	16501389	NA,C	NA,A	NA,1	NA,-inf	NA,inf	NA,0.715572	0.000135235	0.000139643
2	chr10:16385042:A:G	16385042	NA,G	NA,A	NA,1	NA,inf	NA,inf	NA,0.740682	0.000135194	0.000139773
2	chr10:17022598:C:A	17022598	NA,A	NA,C	NA,1	NA,-inf	NA,inf	NA,0.692739	0.000135165	0.000139336
2	chr10:16347823:A:C	16347823	NA,C	NA,A	NA,1	NA,inf	NA,inf	NA,0.758114	0.000135141	0.000139829
2	chr10:17280433:A:T	17280433	T,T	A,A	1,1	inf,inf	inf,inf	1.39857,0.355358	0.000135047	0.000136993
2	chr10:16584176:G:A	16584176	NA,A	NA,G	NA,1	NA,inf	NA,inf	NA,0.754567	0.000134796	0.000139419
2	chr10:16620793:T:C	16620793	C,C	T,T	1,1	inf,inf	inf,inf	0.153108,1.84706	0.000134554	0.00014065
2	chr10:16945573:G:A	16945573	A,A	G,G	1,1	-inf,-inf	inf,inf	1.33332,0.194432	0.000134251	0.000136784
2	chr10:16702652:A:G	16702652	NA,G	NA,A	NA,1	NA,-inf	NA,inf	NA,0.663262	0.000134204	0.000138256
2	chr10:16921799:C:T	16921799	T,NA	C,NA	1,NA	-inf,NA	inf,NA	0.668317,NA	0.000134121	0.000137229
2	chr10:17035867:CA:C	17035867	NA,C	NA,CA	NA,1	NA,inf	NA,inf	NA,0.739566	0.000134078	0.000138407
2	chr10:16386456:G:A	16386456	A,A	G,G	1,1	-inf,inf	inf,inf	0.785408,1.26147	0.000134075	0.000139224
2	chr10:16316179:C:T	16316179	NA,T	NA,C	NA,1	NA,-inf	NA,inf	NA,0.707543	0.000134009	0.000138344
2	chr10:16888778:CAG:C	16888778	C,NA	CAG,NA	1,NA	inf,NA	inf,NA	1.13619,NA	0.000133579	0.00013949
2	chr10:17019124:G:A	17019124	NA,A	NA,G	NA,1	NA,-inf	NA,inf	NA,0.703751	0.000133456	0.000137658
2	chr10:16926039:A:C	16926039	C,C	A,A	1,1	-inf,inf	inf,inf	1.93122,0.0375446	0.000133331	0.000140403
2	chr10:16560810:T:G	16560810	NA,G	NA,T	NA,1	NA,-inf	NA,inf	NA,0.704018	0.000133053	0.000137362
2	chr10:16692814:C:T	16692814	T,NA	C,NA	1,NA	inf,NA	inf,NA	1.07888,NA	0.000132831	0.000138854
2	chr10:16848400:G:A	16848400	NA,A	NA,G	NA,1	NA,-inf	NA,inf	NA,0.677343	0.000132319	0.000136481
2	chr10:17047943:G:A	17047943	A,A	G,G	1,1	inf,-inf	inf,inf	1.35794,0.283456	0.000132286	0.000135943
2	chr10:17271304:G:A	17271304	NA,A	NA,G	NA,1	NA,inf	NA,inf	NA,0.676363	0.00013173	0.000135621
2	chr10:16437205:G:A	16437205	NA,A	NA,G	NA,1	NA,inf	NA,inf	NA,0.732447	0.000131268	0.000135759
2	chr10:17259629:G:A	17259629	NA,A	NA,G	NA,1	NA,-inf	NA,inf	NA,0.690303	0.000131082	0.000135335
2	chr10:16612767:G:A	16612767	NA,A	NA,G	NA,1	NA,inf	NA,inf	NA,0.736118	0.000130992	0.000135445
2	chr10:16713495:A:G	16713495	NA,G	NA,A	NA,1	NA,-inf	NA,inf	NA,0.663672	0.000130766	0.000134779
2	chr10:16621539:C:T	16621539	NA,T	NA,C	NA,1	NA,-inf	NA,inf	NA,0.687483	0.000130759	0.000134923
2	chr10:16683787:T:C	16683787	NA,C	NA,T	NA,1	NA,-inf	NA,inf	NA,0.690784	0.000130719	0.000134954
2	chr10:17025223:C:T	17025223	NA,T	NA,C	NA,1	NA,inf	NA,inf	NA,0.739454	0.00013056	0.000135205
2	chr10:16437839:T:TA	16437839	NA,TA	NA,T	NA,1	NA,inf	NA,inf	NA,0.737415	0.000130545	0.000135118
2	chr10:16789059:T:C	16789059	NA,C	NA,T	NA,1	NA,inf	NA,inf	NA,0.797206	0.000130188	0.000135175
2	chr10:17070075:C:T	17070075	T,NA	C,NA	1,NA	-inf,NA	inf,NA	0.782883,NA	0.000130152	0.000134246
2	chr10:16612428:C:T	16612428	T,T	C,C	1,1	inf,inf	inf,inf	0.0257499,1.85253	0.00012994	0.000135705
2	chr10:16463665:C:T	16463665	NA,T	NA,C	NA,1	NA,-inf	NA,inf	NA,0.725344	0.000129866	0.000134301
2	chr10:17094106:T:C	17094106	NA,C	NA,T	NA,1	NA,inf	NA,inf	NA,0.726109	0.000129726	0.000134008
2	chr10:16957201:G:A	16957201	NA,A	NA,G	NA,1	NA,-inf	NA,inf	NA,0.687279	0.000129202	0.000133267
2	chr10:17213690:C:T	17213690	T,NA	C,NA	1,NA	inf,NA	inf,NA	0.980578,NA	0.000128977	0.000132897
2	chr10:16666623:A:T	16666623	NA,T	NA,A	NA,1	NA,-inf	NA,inf	NA,0.686367	0.00012873	0.000132906
2	chr10:16834032:A:G	16834032	NA,G	NA,A	NA,1	NA,-inf	NA,inf	NA,0.64691	0.000128688	0.000132652
2	chr10:16791841:C:T	16791841	NA,T	NA,C	NA,1	NA,inf	NA,inf	NA,0.787215	0.000128629	0.000133541
2	chr10:16792434:C:T	16792434	T,T	C,C	1,1	inf,inf	inf,inf	2.84778,0.00507417	0.000128514	0.000181114
2	chr10:16471180:A:G	16471180	NA,G	NA,A	NA,1	NA,-inf	NA,inf	NA,0.678008	0.000128393	0.000132516
2	chr10:16847294:T:C	16847294	NA,C	NA,T	NA,1	NA,-inf	NA,inf	NA,0.66967	0.000128355	0.00013246
2	chr10:17288039:T:C	17288039	NA,C	NA,T	NA,1	NA,inf	NA,inf	NA,0.716041	0.000128258	0.000132624
2	chr10:16768142:C:T	16768142	T,NA	C,NA	1,NA	inf,NA	inf,NA	0.679598,NA	0.000128237	0.000131124
2	chr10:16672730:G:C	16672730	NA,C	NA,G	NA,1	NA,-inf	NA,inf	NA,0.695899	0.000128178	0.000132415
2	chr10:16959205:A:G	16959205	G,G	A,A	1,1	inf,-inf	inf,inf	1.52861,0.717894	0.000128109	0.000134285
2	chr10:16668626:G:A	16668626	A,NA	G,NA	1,NA	inf,NA	inf,NA	0.935933,NA	0.000128031	0.000132706
2	chr10:16526557:A:T	16526557	NA,T	NA,A	NA,1	NA,inf	NA,inf	NA,0.739282	0.000127791	0.000132317
2	chr10:16360487:T:C	16360487	NA,C	NA,T	NA,1	NA,inf	NA,inf	NA,0.715611	0.000127776	0.000132158
2	chr10:17056175:G:C	17056175	C,NA	G,NA	1,NA	-inf,NA	inf,NA	0.77848,NA	0.000127728	0.000131709
2	chr10:17023108:C:T	17023108	NA,T	NA,C	NA,1	NA,-inf	NA,inf	NA,0.655229	0.000127472	0.000131409
2	chr10:16715861:G:A	16715861	NA,A	NA,G	NA,1	NA,-inf	NA,inf	NA,0.707821	0.000127173	0.000131491
2	chr10:16876019:G:A	16876019	NA,A	NA,G	NA,1	NA,-inf	NA,inf	NA,0.626667	0.000127135	0.000130951
2	chr10:17058614:C:T	17058614	T,NA	C,NA	1,NA	inf,NA	inf,NA	0.875447,NA	0.000127068	0.00013059
2	chr10:16698248:C:T	16698248	NA,T	NA,C	NA,1	NA,-inf	NA,inf	NA,0.640482	0.000126939	0.000130815
2	chr10:16471154:A:G	16471154	NA,G	NA,A	NA,1	NA,-inf	NA,inf	NA,0.670476	0.000126887	0.000130963
2	chr10:16803458:C:G	16803458	NA,G	NA,C	NA,1	NA,inf	NA,inf	NA,0.719351	0.000126865	0.000131238
2	chr10:16597300:C:T	16597300	NA,T	NA,C	NA,1	NA,-inf	NA,inf	NA,0.669049	0.000126827	0.000130873
2	chr10:16658037:A:G	16658037	NA,G	NA,A	NA,1	NA,-inf	NA,inf	NA,0.68124	0.000126373	0.000130534
2	chr10:16930816:G:C	16930816	NA,C	NA,G	NA,1	NA,-inf	NA,inf	NA,0.665714	0.000126221	0.000130372
2	chr10:16479094:A:T	16479094	NA,T	NA,A	NA,1	NA,-inf	NA,inf	NA,0.710423	0.000126203	0.000130548
2	chr10:16954210:G:A	16954210	NA,A	NA,G	NA,1	NA,-inf	NA,inf	NA,0.617617	0.000126179	0.000129869
2	chr10:16769692:C:G	16769692	NA,G	NA,C	NA,1	NA,-inf	NA,inf	NA,0.677333	0.0001259	0.00013007
2	chr10:16875918:G:A	16875918	NA,A	NA,G	NA,1	NA,-inf	NA,inf	NA,0.619534	0.000125649	0.000129425
2	chr10:16392607:A:T	16392607	NA,T	NA,A	NA,1	NA,inf	NA,inf	NA,0.698044	0.000125509	0.000129778
2	chr10:16893974:C:T	16893974	T,NA	C,NA	1,NA	inf,NA	inf,NA	1.09673,NA	0.000125469	0.000130983
2	chr10:16388646:A:C	16388646	NA,C	NA,A	NA,1	NA,inf	NA,inf	NA,0.735556	0.000125318	0.000129857
2	chr10:16624648:T:G	16624648	NA,G	NA,T	NA,1	NA,-inf	NA,inf	NA,0.636146	0.000125277	0.000129179
2	chr10:16859641:T:C	16859641	NA,C	NA,T	NA,1	NA,-inf	NA,inf	NA,0.679869	0.000124821	0.000128912
2	chr10:16388647:AC:A	16388647	NA,A	NA,AC	NA,1	NA,inf	NA,inf	NA,0.732597	0.000124723	0.00012924
2	chr10:16906857:T:C	16906857	NA,C	NA,T	NA,1	NA,-inf	NA,inf	NA,0.620518	0.000124634	0.000128395
2	chr10:16842374:G:C	16842374	C,C	G,G	1,1	-inf,-inf	inf,inf	3.43329,0.44996	0.000124599	0.000376271
2	chr10:16619587:T:G	16619587	NA,G	NA,T	NA,1	NA,inf	NA,inf	NA,0.706443	0.000124552	0.000128811
2	chr10:16567773:G:A	16567773	NA,A	NA,G	NA,1	NA,inf	NA,inf	NA,0.742673	0.000124499	0.000129071
2	chr10:17248598:G:A	17248598	NA,A	NA,G	NA,1	NA,-inf	NA,inf	NA,0.671899	0.000124275	0.000128358
2	chr10:16712093:T:C	16712093	NA,C	NA,T	NA,1	NA,-inf	NA,inf	NA,0.695234	0.000124071	0.000128304
2	chr10:16398844:A:C	16398844	NA,C	NA,A	NA,1	NA,inf	NA,inf	NA,0.707655	0.000124069	0.000128428
2	chr10:16723851:T:C	16723851	NA,C	NA,T	NA,1	NA,-inf	NA,inf	NA,0.698595	0.000124038	0.00012839
2	chr10:16607610:A:T	16607610	NA,T	NA,A	NA,1	NA,inf	NA,inf	NA,0.704255	0.000123745	0.000128031
2	chr10:16885015:C:T	16885015	NA,T	NA,C	NA,1	NA,-inf	NA,inf	NA,0.607874	0.000123717	0.000127443
2	chr10:16929284:A:G	16929284	NA,G	NA,A	NA,1	NA,inf	NA,inf	NA,0.707912	0.00012358	0.000127942
2	chr10:16726154:T:C	16726154	NA,C	NA,T	NA,1	NA,-inf	NA,inf	NA,0.694985	0.000123573	0.000127809
2	chr10:16888046:G:A	16888046	A,NA	G,NA	1,NA	inf,NA	inf,NA	1.08651,NA	0.000123555	0.000128976
2	chr10:17162493:G:C	17162493	NA,C	NA,G	NA,1	NA,inf	NA,inf	NA,0.677922	0.000123525	0.000127488
2	chr10:16602921:C:T	16602921	NA,T	NA,C	NA,1	NA,inf	NA,inf	NA,0.699336	0.000123503	0.000127713
2	chr10:16599453:G:A	16599453	NA,A	NA,G	NA,1	NA,inf	NA,inf	NA,0.718377	0.000123468	0.000127691
2	chr10:16567625:C:T	16567625	NA,T	NA,C	NA,1	NA,inf	NA,inf	NA,0.735875	0.000123347	0.000127868
2	chr10:17093868:G:A	17093868	A,A	G,G	1,1	-inf,-inf	inf,inf	1.47696,0.338089	0.00012316	0.000125907
2	chr10:16969126:T:C	16969126	NA,C	NA,T	NA,1	NA,-inf	NA,inf	NA,0.660254	0.000123108	0.000127164
2	chr10:17068298:A:T	17068298	T,T	A,A	1,1	-inf,-inf	inf,inf	0.596713,1.13749	0.000122831	0.000126077
2	chr10:16692167:C:T	16692167	NA,T	NA,C	NA,1	NA,-inf	NA,inf	NA,0.653622	0.000122825	0.000126825
2	chr10:17035870:A:G	17035870	NA,G	NA,A	NA,1	NA,inf	NA,inf	NA,0.683315	0.000122801	0.000126777
2	chr10:16336025:G:A	16336025	NA,A	NA,G	NA,1	NA,inf	NA,inf	NA,0.70154	0.000122693	0.000126977
2	chr10:17303819:A:T	17303819	T,T	A,A	1,1	-inf,-inf	inf,inf	1.47503,0.506976	0.000122561	0.000126678
2	chr10:17146451:C:T	17146451	T,NA	C,NA	1,NA	inf,NA	inf,NA	0.971935,NA	0.000122533	0.000126264
2	chr10:16842085:C:T	16842085	NA,T	NA,C	NA,1	NA,-inf	NA,inf	NA,0.639117	0.000122458	0.000126375
2	chr10:17272963:T:G	17272963	NA,G	NA,T	NA,1	NA,-inf	NA,inf	NA,0.657694	0.000122187	0.000126186
2	chr10:16567475:T:C	16567475	NA,C	NA,T	NA,1	NA,inf	NA,inf	NA,0.729272	0.000122137	0.000126612
2	chr10:16894674:C:T	16894674	T,NA	C,NA	1,NA	inf,NA	inf,NA	1.07798,NA	0.000122113	0.000127453
2	chr10:17030959:G:A	17030959	NA,A	NA,G	NA,1	NA,inf	NA,inf	NA,0.678883	0.000122062	0.000126013
2	chr10:16883329:A:G	16883329	G,G	A,A	1,1	-inf,inf	inf,inf	2.278,0.289124	0.000122043	0.000139857
2	chr10:16917774:C:A	16917774	NA,A	NA,C	NA,1	NA,inf	NA,inf	NA,0.645	0.000122008	0.000125953
2	chr10:16567535:A:G	16567535	NA,G	NA,A	NA,1	NA,inf	NA,inf	NA,0.728008	0.000121901	0.000126366
2	chr10:16923330:C:T	16923330	T,T	C,C	1,1	inf,-inf	inf,inf	1.46256,0.694578	0.000121837	0.000128087
2	chr10:16434225:C:T	16434225	NA,T	NA,C	NA,1	NA,inf	NA,inf	NA,0.686205	0.000121834	0.000126017
2	chr10:16599532:C:T	16599532	NA,T	NA,C	NA,1	NA,-inf	NA,inf	NA,0.643779	0.000121833	0.000125726
2	chr10:16471056:T:C	16471056	NA,C	NA,T	NA,1	NA,-inf	NA,inf	NA,0.644747	0.000121825	0.000125743
2	chr10:16618982:T:C	16618982	NA,C	NA,T	NA,1	NA,inf	NA,inf	NA,0.688763	0.000121778	0.000125947
2	chr10:16936841:C:T	16936841	NA,T	NA,C	NA,1	NA,-inf	NA,inf	NA,0.700504	0.00012174	0.000125941
2	chr10:16751714:C:A	16751714	NA,A	NA,C	NA,1	NA,inf	NA,inf	NA,0.640843	0.000121676	0.000125543
2	chr10:17260106:T:C	17260106	NA,C	NA,T	NA,1	NA,-inf	NA,inf	NA,0.659696	0.000121675	0.000125681
2	chr10:16474195:G:C	16474195	NA,C	NA,G	NA,1	NA,inf	NA,inf	NA,0.683988	0.000121571	0.000125742
2	chr10:16550387:T:A	16550387	NA,A	NA,T	NA,1	NA,-inf	NA,inf	NA,0.599368	0.000121525	0.000125201
2	chr10:16830930:T:C	16830930	C,C	T,T	1,1	inf,inf	inf,inf	4.86419,0.380038	0.000121412	0.00475047
2	chr10:16420410:C:T	16420410	T,T	C,C	1,1	inf,-inf	inf,inf	1.75741,0.326443	0.000121287	0.000128611
2	chr10:17245764:G:A	17245764	NA,A	NA,G	NA,1	NA,-inf	NA,inf	NA,0.656667	0.000121159	0.000125148
2	chr10:16476739:T:C	16476739	C,C	T,T	1,1	-inf,-inf	inf,inf	1.27244,0.220975	0.000121051	0.000123477
2	chr10:16885896:A:C	16885896	NA,C	NA,A	NA,1	NA,-inf	NA,inf	NA,0.596703	0.000120991	0.000124639
2	chr10:16403624:T:C	16403624	NA,C	NA,T	NA,1	NA,inf	NA,inf	NA,0.682409	0.000120935	0.000125089
2	chr10:16904208:T:C	16904208	NA,C	NA,T	NA,1	NA,inf	NA,inf	NA,0.708633	0.00012091	0.000125044
2	chr10:16469710:G:A	16469710	NA,A	NA,G	NA,1	NA,inf	NA,inf	NA,0.685504	0.000120855	0.000125051
2	chr10:16878863:G:A	16878863	NA,A	NA,G	NA,1	NA,-inf	NA,inf	NA,0.638627	0.000120817	0.000124736
2	chr10:16470464:C:T	16470464	NA,T	NA,C	NA,1	NA,-inf	NA,inf	NA,0.638955	0.000120733	0.000124617
2	chr10:16494942:ACAATCACT:A	16494942	NA,A	NA,ACAATCACT	NA,1	NA,-inf	NA,inf	NA,0.646506	0.000120728	0.000124657
2	chr10:16413605:TTTTTTG:T	16413605	NA,T	NA,TTTTTTG	NA,1	NA,inf	NA,inf	NA,0.679867	0.000120615	0.000124759
2	chr10:16474795:G:A	16474795	NA,A	NA,G	NA,1	NA,inf	NA,inf	NA,0.678708	0.000120595	0.000124733
2	chr10:16555060:T:C	16555060	NA,C	NA,T	NA,1	NA,inf	NA,inf	NA,0.664872	0.000120524	0.000124539
2	chr10:16517644:A:C	16517644	C,C	A,A	1,1	-inf,-inf	inf,inf	1.0594,0.950542	0.00012047	0.000125378
2	chr10:16934741:G:C	16934741	NA,C	NA,G	NA,1	NA,inf	NA,inf	NA,0.689467	0.000120399	0.000124239
2	chr10:16881089:A:C	16881089	NA,C	NA,A	NA,1	NA,-inf	NA,inf	NA,0.590508	0.000120318	0.000123946
2	chr10:16491115:G:A	16491115	NA,A	NA,G	NA,1	NA,-inf	NA,inf	NA,0.632519	0.000120215	0.000124065
2	chr10:16562561:C:T	16562561	NA,T	NA,C	NA,1	NA,inf	NA,inf	NA,0.665877	0.000120041	0.000124137
2	chr10:16620163:G:C	16620163	NA,C	NA,G	NA,1	NA,-inf	NA,inf	NA,0.63301	0.000119981	0.000123813
2	chr10:16426384:G:T	16426384	NA,T	NA,G	NA,1	NA,-inf	NA,inf	NA,0.651849	0.000119882	0.000123878
2	chr10:16579321:T:C	16579321	NA,C	NA,T	NA,1	NA,inf	NA,inf	NA,0.67267	0.000119861	0.000123969
2	chr10:16414903:C:T	16414903	T,NA	C,NA	1,NA	-inf,NA	inf,NA	0.916313,NA	0.000119789	0.000124423
2	chr10:16318447:C:T	16318447	NA,T	NA,C	NA,1	NA,inf	NA,inf	NA,0.698746	0.000119718	0.000123977
2	chr10:17151062:T:G	17151062	NA,G	NA,T	NA,1	NA,-inf	NA,inf	NA,0.632077	0.000119588	0.000123642
2	chr10:16609301:G:A	16609301	NA,A	NA,G	NA,1	NA,inf	NA,inf	NA,0.674559	0.000119438	0.000123515
2	chr10:16999390:T:C	16999390	NA,C	NA,T	NA,1	NA,inf	NA,inf	NA,0.650899	0.00011942	0.0001234
2	chr10:16997109:T:C	16997109	C,C	T,T	1,1	-inf,-inf	inf,inf	0.840247,0.67836	0.000119239	0.000121168
2	chr10:16470531:A:G	16470531	NA,G	NA,A	NA,1	NA,-inf	NA,inf	NA,0.630818	0.00011921	0.000123046
2	chr10:16405712:A:G	16405712	NA,G	NA,A	NA,1	NA,inf	NA,inf	NA,0.710228	0.000119172	0.000123518
2	chr10:16798196:A:T	16798196	NA,T	NA,A	NA,1	NA,inf	NA,inf	NA,0.67794	0.000119144	0.000123245
2	chr10:16480848:G:A	16480848	NA,A	NA,G	NA,1	NA,inf	NA,inf	NA,0.690003	0.000118942	0.000123096
2	chr10:16876705:C:A	16876705	A,A	C,C	1,1	-inf,inf	inf,inf	1.94724,0.581901	0.000118852	0.000132777
2	chr10:16616092:T:C	16616092	NA,C	NA,T	NA,1	NA,-inf	NA,inf	NA,0.632422	0.000118844	0.000122656
2	chr10:16953018:C:T	16953018	NA,T	NA,C	NA,1	NA,-inf	NA,inf	NA,0.580363	0.000118726	0.000122221
2	chr10:17067731:G:A	17067731	A,A	G,G	1,1	-inf,-inf	inf,inf	1.08727,0.930434	0.000118313	0.000121593
2	chr10:16346170:C:G	16346170	NA,G	NA,C	NA,1	NA,inf	NA,inf	NA,0.674052	0.000118208	0.000122324
2	chr10:16880287:G:A	16880287	NA,A	NA,G	NA,1	NA,-inf	NA,inf	NA,0.58126	0.000118191	0.000121757
2	chr10:16470510:G:A	16470510	NA,A	NA,G	NA,1	NA,-inf	NA,inf	NA,0.625065	0.000118142	0.000121946
2	chr10:17155951:G:C	17155951	NA,C	NA,G	NA,1	NA,-inf	NA,inf	NA,0.62697	0.000118082	0.000121765
2	chr10:17271219:C:A	17271219	NA,A	NA,C	NA,1	NA,inf	NA,inf	NA,0.606922	0.000117948	0.000121466
2	chr10:17106893:C:T	17106893	T,T	C,C	1,1	inf,-inf	inf,inf	0.606352,1.18273	0.000117861	0.000120977
2	chr10:16594211:C:CA	16594211	NA,CA	NA,C	NA,1	NA,inf	NA,inf	NA,0.691082	0.000117842	0.000122058
2	chr10:16696122:AG:A	16696122	NA,A	NA,AG	NA,1	NA,-inf	NA,inf	NA,0.669619	0.000117716	0.000121872
2	chr10:16594751:ATATAC:A	16594751	NA,A	NA,ATATAC	NA,1	NA,inf	NA,inf	NA,0.665242	0.000117714	0.000121733
2	chr10:17046595:T:C	17046595	NA,C	NA,T	NA,1	NA,-inf	NA,inf	NA,0.634744	0.000117581	0.0001215
2	chr10:16628059:T:G	16628059	NA,G	NA,T	NA,1	NA,-inf	NA,inf	NA,0.616143	0.000117509	0.000121251
2	chr10:16610535:A:C	16610535	NA,C	NA,A	NA,1	NA,inf	NA,inf	NA,0.675009	0.000117495	0.000121599
2	chr10:17274585:AC:A	17274585	NA,A	NA,AC	NA,1	NA,-inf	NA,inf	NA,0.632312	0.000117414	0.000121259
2	chr10:16512376:G:A	16512376	NA,A	NA,G	NA,1	NA,-inf	NA,inf	NA,0.639309	0.000117408	0.000121323
2	chr10:16936362:T:C	16936362	NA,C	NA,T	NA,1	NA,inf	NA,inf	NA,0.672735	0.000117193	0.00012092
2	chr10:16595886:T:C	16595886	NA,C	NA,T	NA,1	NA,-inf	NA,inf	NA,0.618926	0.000117111	0.000120863
2	chr10:16567431:C:T	16567431	NA,T	NA,C	NA,1	NA,inf	NA,inf	NA,0.700857	0.00011711	0.00012139
2	chr10:16603563:G:T	16603563	NA,T	NA,G	NA,1	NA,-inf	NA,inf	NA,0.615977	0.000116896	0.000120632
2	chr10:16570391:A:G	16570391	NA,G	NA,A	NA,1	NA,inf	NA,inf	NA,0.65915	0.000116841	0.000120827
2	chr10:16382853:C:T	16382853	NA,T	NA,C	NA,1	NA,inf	NA,inf	NA,0.688214	0.000116831	0.000121043
2	chr10:16792526:C:T	16792526	NA,T	NA,C	NA,1	NA,-inf	NA,inf	NA,0.59624	0.000116778	0.000120416
2	chr10:16676236:C:T	16676236	T,T	C,C	1,1	inf,-inf	inf,inf	0.250238,1.50114	0.000116587	0.000120411
2	chr10:17193545:T:A	17193545	A,NA	T,NA	1,NA	inf,NA	inf,NA	0.900116,NA	0.000116536	0.000120086
2	chr10:17280932:C:G	17280932	NA,G	NA,C	NA,1	NA,-inf	NA,inf	NA,0.62178	0.00011648	0.000120192
2	chr10:16335746:G:A	16335746	NA,A	NA,G	NA,1	NA,inf	NA,inf	NA,0.667506	0.000116382	0.000120446
2	chr10:16791458:A:G	16791458	G,G	A,A	1,1	inf,inf	inf,inf	2.74315,0.0409166	0.000116241	0.000159152
2	chr10:16470930:C:G	16470930	NA,G	NA,C	NA,1	NA,-inf	NA,inf	NA,0.614341	0.000116196	0.000119939
2	chr10:16907448:A:C	16907448	C,C	A,A	1,1	-inf,inf	inf,inf	1.55274,0.96495	0.000116191	0.00012834
2	chr10:16786123:G:A	16786123	NA,A	NA,G	NA,1	NA,-inf	NA,inf	NA,0.579169	0.000116102	0.000119634
2	chr10:17033574:A:C	17033574	C,C	A,A	1,1	inf,-inf	inf,inf	1.67017,0.0677542	0.000115977	0.000120831
2	chr10:16351432:C:T	16351432	NA,T	NA,C	NA,1	NA,-inf	NA,inf	NA,0.622273	0.000115955	0.00011974
2	chr10:17113888:C:T	17113888	NA,T	NA,C	NA,1	NA,inf	NA,inf	NA,0.63965	0.00011589	0.000119648
2	chr10:17043904:C:G	17043904	NA,G	NA,C	NA,1	NA,inf	NA,inf	NA,0.637623	0.000115745	0.000119446
2	chr10:16919996:A:C	16919996	NA,C	NA,A	NA,1	NA,-inf	NA,inf	NA,0.616841	0.000115686	0.000119501
2	chr10:17049147:A:G	17049147	NA,G	NA,A	NA,1	NA,inf	NA,inf	NA,0.651394	0.00011567	0.000119661
2	chr10:16897490:G:C	16897490	C,C	G,G	1,1	-inf,inf	inf,inf	2.13339,0.438606	0.000115642	0.000132066
2	chr10:16829139:ACT:A	16829139	NA,A	NA,ACT	NA,1	NA,-inf	NA,inf	NA,0.623856	0.00011556	0.000119335
2	chr10:16862638:A:G	16862638	NA,G	NA,A	NA,1	NA,-inf	NA,inf	NA,0.591234	0.0001154	0.000119092
2	chr10:17037131:A:C	17037131	C,C	A,A	1,1	inf,-inf	inf,inf	1.64237,0.143472	0.000115377	0.000120417
2	chr10:16897477:G:A	16897477	A,A	G,G	1,1	-inf,inf	inf,inf	2.0944,0.470864	0.000115332	0.000131243
2	chr10:16893317:T:C	16893317	C,NA	T,NA	1,NA	inf,NA	inf,NA	1.03993,NA	0.000115329	0.00012033
2	chr10:16431021:C:T	16431021	NA,T	NA,C	NA,1	NA,inf	NA,inf	NA,0.649409	0.000115299	0.000119253
2	chr10:16959877:T:C	16959877	NA,C	NA,T	NA,1	NA,-inf	NA,inf	NA,0.618781	0.000115242	0.00011905
2	chr10:16510884:G:A	16510884	NA,A	NA,G	NA,1	NA,-inf	NA,inf	NA,0.626595	0.000115174	0.000119015
2	chr10:16601991:C:A	16601991	NA,A	NA,C	NA,1	NA,-inf	NA,inf	NA,0.606442	0.000115106	0.000118789
2	chr10:17264094:G:T	17264094	NA,T	NA,G	NA,1	NA,inf	NA,inf	NA,0.617562	0.000115031	0.000118771
2	chr10:16600020:A:G	16600020	NA,G	NA,A	NA,1	NA,-inf	NA,inf	NA,0.606478	0.000114844	0.000118527
2	chr10:16470167:T:C	16470167	NA,C	NA,T	NA,1	NA,-inf	NA,inf	NA,0.637796	0.000114611	0.000118489
2	chr10:16544122:C:T	16544122	NA,T	NA,C	NA,1	NA,-inf	NA,inf	NA,0.575737	0.000114606	0.000118152
2	chr10:16497484:A:G	16497484	G,G	A,A	1,1	-inf,-inf	inf,inf	1.3868,0.0928755	0.000114419	0.000117159
2	chr10:16961027:A:G	16961027	NA,G	NA,A	NA,1	NA,-inf	NA,inf	NA,0.659884	0.000114332	0.000118252
2	chr10:16731624:T:C	16731624	NA,C	NA,T	NA,1	NA,-inf	NA,inf	NA,0.643503	0.00011426	0.000118247
2	chr10:16557977:T:C	16557977	NA,C	NA,T	NA,1	NA,inf	NA,inf	NA,0.629254	0.000114091	0.000117896
2	chr10:16447105:T:TC	16447105	TC,TC	T,T	1,1	-inf,-inf	inf,inf	1.30546,0.261562	0.000113885	0.000116518
2	chr10:17017463:C:T	17017463	T,T	C,C	1,1	-inf,-inf	inf,inf	0.529033,1.31338	0.000113876	0.00011788
2	chr10:16426182:G:A	16426182	NA,A	NA,G	NA,1	NA,inf	NA,inf	NA,0.651624	0.000113771	0.000117743
2	chr10:16758472:G:A	16758472	NA,A	NA,G	NA,1	NA,inf	NA,inf	NA,0.64787	0.000113593	0.000117534
2	chr10:16878787:G:A	16878787	NA,A	NA,G	NA,1	NA,-inf	NA,inf	NA,0.597612	0.000113411	0.000117095
2	chr10:17315086:C:G	17315086	G,G	C,C	1,1	-inf,inf	inf,inf	1.77971,0.0010003	0.000113275	0.000117893
2	chr10:16920235:T:A	16920235	NA,A	NA,T	NA,1	NA,-inf	NA,inf	NA,0.626759	0.000113253	0.000117067
2	chr10:16543586:T:C	16543586	NA,C	NA,T	NA,1	NA,-inf	NA,inf	NA,0.565934	0.000112911	0.000116407
2	chr10:16980941:A:C	16980941	NA,C	NA,A	NA,1	NA,-inf	NA,inf	NA,0.59631	0.000112673	0.000116326
2	chr10:17060726:T:C	17060726	C,NA	T,NA	1,NA	-inf,NA	inf,NA	0.704914,NA	0.000112503	0.000116007
2	chr10:16532755:A:C	16532755	NA,C	NA,A	NA,1	NA,inf	NA,inf	NA,0.631625	0.000112492	0.000116323
2	chr10:16415550:G:A	16415550	NA,A	NA,G	NA,1	NA,inf	NA,inf	NA,0.64688	0.000112471	0.000116406
2	chr10:16812323:C:T	16812323	T,T	C,C	1,1	inf,inf	inf,inf	5.37247,0.178557	0.000112458	0.0106831
2	chr10:16568129:A:T	16568129	NA,T	NA,A	NA,1	NA,-inf	NA,inf	NA,0.596047	0.00011235	0.000116016
2	chr10:16363605:T:A	16363605	NA,A	NA,T	NA,1	NA,inf	NA,inf	NA,0.627323	0.000112252	0.000116093
2	chr10:16664767:G:T	16664767	T,NA	G,NA	1,NA	inf,NA	inf,NA	0.862949,NA	0.00011221	0.000116325
2	chr10:16523360:G:A	16523360	A,NA	G,NA	1,NA	-inf,NA	inf,NA	0.863503,NA	0.000112183	0.00011633
2	chr10:17058721:C:T	17058721	T,NA	C,NA	1,NA	-inf,NA	inf,NA	1.03512,NA	0.000112107	0.000116878
2	chr10:17266957:C:T	17266957	NA,T	NA,C	NA,1	NA,inf	NA,inf	NA,0.645916	0.000112	0.000115673
2	chr10:16817712:C:T	16817712	NA,T	NA,C	NA,1	NA,-inf	NA,inf	NA,0.600353	0.000111813	0.000115459
2	chr10:16892171:C:T	16892171	T,T	C,C	1,1	-inf,inf	inf,inf	2.03866,0.509789	0.000111723	0.000126746
2	chr10:16534904:A:C	16534904	NA,C	NA,A	NA,1	NA,-inf	NA,inf	NA,0.562959	0.00011161	0.000115067
2	chr10:16859383:A:T	16859383	NA,T	NA,A	NA,1	NA,-inf	NA,inf	NA,0.60693	0.000111524	0.00011519
2	chr10:16443227:G:A	16443227	NA,A	NA,G	NA,1	NA,-inf	NA,inf	NA,0.600689	0.000111445	0.000115153
2	chr10:16813924:C:T	16813924	NA,T	NA,C	NA,1	NA,-inf	NA,inf	NA,0.552762	0.000111324	0.000114774
2	chr10:16807733:G:T	16807733	T,T	G,G	1,1	inf,inf	inf,inf	4.39513,0.777382	0.000111214	0.0031183
2	chr10:17301435:T:C	17301435	NA,C	NA,T	NA,1	NA,-inf	NA,inf	NA,0.591979	0.000111187	0.00011477
2	chr10:16614338:G:T	16614338	T,T	G,G	1,1	inf,inf	inf,inf	0.0192464,1.76391	0.000111086	0.000115972
2	chr10:16817376:A:G	16817376	NA,G	NA,A	NA,1	NA,inf	NA,inf	NA,0.731687	0.000110974	0.000115298
2	chr10:16641432:C:T	16641432	NA,T	NA,C	NA,1	NA,-inf	NA,inf	NA,0.639728	0.000110946	0.000114847
2	chr10:17068591:G:A	17068591	NA,A	NA,G	NA,1	NA,inf	NA,inf	NA,0.64436	0.000110842	0.000114556
2	chr10:16948589:C:T	16948589	NA,T	NA,C	NA,1	NA,inf	NA,inf	NA,0.635505	0.000110831	0.000114365
2	chr10:16747234:C:T	16747234	NA,T	NA,C	NA,1	NA,inf	NA,inf	NA,0.630354	0.0001108	0.000114637
2	chr10:16792908:C:G	16792908	NA,G	NA,C	NA,1	NA,inf	NA,inf	NA,0.630145	0.000110783	0.000114654
2	chr10:16603587:C:A	16603587	NA,A	NA,C	NA,1	NA,-inf	NA,inf	NA,0.580963	0.000110769	0.000114316
2	chr10:16751173:C:G	16751173	NA,G	NA,C	NA,1	NA,inf	NA,inf	NA,0.65032	0.000110758	0.000114711
2	chr10:16667912:G:C	16667912	NA,C	NA,G	NA,1	NA,-inf	NA,inf	NA,0.586643	0.000110565	0.000114167
2	chr10:17256778:C:T	17256778	NA,T	NA,C	NA,1	NA,inf	NA,inf	NA,0.628163	0.000110535	0.000114321
2	chr10:16493689:A:G	16493689	G,G	A,A	1,1	-inf,inf	inf,inf	1.20415,0.275423	0.000110476	0.000112746
2	chr10:17150556:T:C	17150556	NA,C	NA,T	NA,1	NA,-inf	NA,inf	NA,0.580382	0.000110451	0.000114193
2	chr10:16405100:A:T	16405100	NA,T	NA,A	NA,1	NA,inf	NA,inf	NA,0.637659	0.000110436	0.000114313
2	chr10:16924936:G:C	16924936	C,C	G,G	1,1	inf,-inf	inf,inf	1.30115,0.791252	0.00011033	0.000115735
2	chr10:17169921:C:T	17169921	T,NA	C,NA	1,NA	-inf,NA	inf,NA	0.784203,NA	0.000110318	0.000113548
2	chr10:17024395:G:A	17024395	NA,A	NA,G	NA,1	NA,-inf	NA,inf	NA,0.578852	0.000110221	0.000113719
2	chr10:16924934:AG:A	16924934	A,A	AG,AG	1,1	inf,-inf	inf,inf	1.29628,0.794428	0.00011007	0.000115455
2	chr10:17107374:C:A	17107374	NA,A	NA,C	NA,1	NA,inf	NA,inf	NA,0.660074	0.000110069	0.000113946
2	chr10:16790373:A:C	16790373	C,C	A,A	1,1	inf,inf	inf,inf	2.68226,0.00108621	0.000109999	0.000147699
2	chr10:16515561:G:A	16515561	A,A	G,G	1,1	-inf,inf	inf,inf	0.795622,0.871419	0.000109992	0.00011267
2	chr10:16563100:C:CT	16563100	NA,CT	NA,C	NA,1	NA,inf	NA,inf	NA,0.604155	0.000109832	0.000113498
2	chr10:17045590:G:A	17045590	A,NA	G,NA	1,NA	-inf,NA	inf,NA	0.695452,NA	0.000109799	0.000113246
2	chr10:17212999:G:C	17212999	NA,C	NA,G	NA,1	NA,inf	NA,inf	NA,0.619169	0.00010967	0.000113497
2	chr10:16561550:T:A	16561550	NA,A	NA,T	NA,1	NA,inf	NA,inf	NA,0.629763	0.000109562	0.000113387
2	chr10:16945988:C:T	16945988	NA,T	NA,C	NA,1	NA,-inf	NA,inf	NA,0.631126	0.000109478	0.000113258
2	chr10:16319195:C:T	16319195	NA,T	NA,C	NA,1	NA,inf	NA,inf	NA,0.637076	0.000109445	0.000113321
2	chr10:16979196:C:T	16979196	NA,T	NA,C	NA,1	NA,inf	NA,inf	NA,0.605019	0.000109179	0.000112914
2	chr10:16844807:A:G	16844807	G,G	A,A	1,1	-inf,-inf	inf,inf	2.86818,0.758743	0.000109132	0.000232646
2	chr10:17094170:T:G	17094170	G,G	T,T	1,1	-inf,inf	inf,inf	1.53995,0.451566	0.000109003	0.000112548
2	chr10:16357678:T:C	16357678	NA,C	NA,T	NA,1	NA,-inf	NA,inf	NA,0.538493	0.000108961	0.000112342
2	chr10:17053046:A:G	17053046	G,NA	A,NA	1,NA	-inf,NA	inf,NA	0.68999,NA	0.000108927	0.000112337
2	chr10:17105802:G:A	17105802	A,A	G,G	1,1	inf,-inf	inf,inf	0.569973,1.33677	0.000108614	0.000112633
2	chr10:16463595:T:A	16463595	NA,A	NA,T	NA,1	NA,-inf	NA,inf	NA,0.582806	0.000108534	0.000112144
2	chr10:17196140:A:G	17196140	NA,G	NA,A	NA,1	NA,-inf	NA,inf	NA,0.571358	0.00010839	0.00011179
2	chr10:16759721:T:G	16759721	NA,G	NA,T	NA,1	NA,-inf	NA,inf	NA,0.557237	0.000108341	0.000111827
2	chr10:16708861:T:C	16708861	NA,C	NA,T	NA,1	NA,inf	NA,inf	NA,0.634735	0.000108339	0.000112192
2	chr10:16725076:T:C	16725076	NA,C	NA,T	NA,1	NA,-inf	NA,inf	NA,0.606153	0.000108158	0.000111859
2	chr10:16755542:A:C	16755542	NA,C	NA,A	NA,1	NA,-inf	NA,inf	NA,0.534844	0.000108084	0.000111433
2	chr10:16610706:A:G	16610706	NA,G	NA,A	NA,1	NA,inf	NA,inf	NA,0.614857	0.000108057	0.0001118
2	chr10:16816371:T:C	16816371	NA,C	NA,T	NA,1	NA,inf	NA,inf	NA,0.711741	0.000108001	0.000112195
2	chr10:16446455:G:A	16446455	A,NA	G,NA	1,NA	inf,NA	inf,NA	0.757454,NA	0.000107761	0.000111186
2	chr10:16975873:C:T	16975873	NA,T	NA,C	NA,1	NA,-inf	NA,inf	NA,0.578415	0.000107685	0.000111161
2	chr10:16775639:C:T	16775639	NA,T	NA,C	NA,1	NA,inf	NA,inf	NA,0.626073	0.000107527	0.000111235
2	chr10:16949551:A:G	16949551	G,G	A,A	1,1	inf,-inf	inf,inf	1.61576,0.41625	0.000107511	0.000112582
2	chr10:16762962:C:G	16762962	NA,G	NA,C	NA,1	NA,inf	NA,inf	NA,0.581587	0.000107497	0.000110947
2	chr10:16465282:C:T	16465282	NA,T	NA,C	NA,1	NA,-inf	NA,inf	NA,0.57931	0.000107434	0.000111017
2	chr10:16428444:C:T	16428444	NA,T	NA,C	NA,1	NA,-inf	NA,inf	NA,0.576768	0.0001074	0.000110972
2	chr10:16714230:A:C	16714230	NA,C	NA,A	NA,1	NA,-inf	NA,inf	NA,0.598023	0.000107348	0.000110999
2	chr10:16807431:T:C	16807431	C,C	T,T	1,1	inf,inf	inf,inf	3.53075,1.47618	0.000107214	0.00168742
2	chr10:17058190:T:A	17058190	NA,A	NA,T	NA,1	NA,inf	NA,inf	NA,0.611961	0.000107004	0.000110429
2	chr10:16724412:T:C	16724412	C,NA	T,NA	1,NA	-inf,NA	inf,NA	1.0122,NA	0.000106926	0.000112104
2	chr10:17276913:G:A	17276913	A,NA	G,NA	1,NA	-inf,NA	inf,NA	0.750287,NA	0.000106801	0.000109817
2	chr10:16844008:T:C	16844008	NA,C	NA,T	NA,1	NA,-inf	NA,inf	NA,0.515841	0.000106739	0.000110029
2	chr10:16609227:C:G	16609227	NA,G	NA,C	NA,1	NA,inf	NA,inf	NA,0.605308	0.000106713	0.000110405
2	chr10:16806865:T:C	16806865	C,C	T,T	1,1	inf,inf	inf,inf	3.71146,1.13474	0.00010666	0.00136592
2	chr10:16948909:C:T	16948909	T,T	C,C	1,1	inf,-inf	inf,inf	1.61369,0.418243	0.000106599	0.000111669
2	chr10:16545929:GT:G	16545929	NA,G	NA,GT	NA,1	NA,inf	NA,inf	NA,0.595729	0.000106597	0.000110224
2	chr10:16706670:A:G	16706670	NA,G	NA,A	NA,1	NA,inf	NA,inf	NA,0.62501	0.000106589	0.000110389
2	chr10:16752143:T:C	16752143	NA,C	NA,T	NA,1	NA,-inf	NA,inf	NA,0.543617	0.000106511	0.000109902
2	chr10:17093836:C:T	17093836	NA,T	NA,C	NA,1	NA,-inf	NA,inf	NA,0.564806	0.000106385	0.000109874
2	chr10:17314006:G:T	17314006	T,NA	G,NA	1,NA	inf,NA	inf,NA	0.681087,NA	0.000106376	0.000109438
2	chr10:16563234:T:G	16563234	NA,G	NA,T	NA,1	NA,inf	NA,inf	NA,0.593955	0.000106368	0.000109988
2	chr10:16661010:C:A	16661010	NA,A	NA,C	NA,1	NA,-inf	NA,inf	NA,0.568732	0.000106263	0.000109778
2	chr10:16811261:G:A	16811261	NA,A	NA,G	NA,1	NA,inf	NA,inf	NA,0.597535	0.000106154	0.000109859
2	chr10:16826524:T:C	16826524	NA,C	NA,T	NA,1	NA,inf	NA,inf	NA,0.698244	0.000106128	0.000110237
2	chr10:16761425:C:T	16761425	NA,T	NA,C	NA,1	NA,inf	NA,inf	NA,0.634057	0.000106118	0.000109982
2	chr10:17301983:C:T	17301983	NA,T	NA,C	NA,1	NA,-inf	NA,inf	NA,0.560402	0.000106106	0.000109569
2	chr10:17239437:G:C	17239437	NA,C	NA,G	NA,1	NA,-inf	NA,inf	NA,0.561928	0.000106088	0.000109534
2	chr10:16520212:C:T	16520212	T,T	C,C	1,1	-inf,inf	inf,inf	0.654131,1.00883	0.000105895	0.000108542
2	chr10:16749872:C:T	16749872	NA,T	NA,C	NA,1	NA,-inf	NA,inf	NA,0.533847	0.000105885	0.000109212
2	chr10:17123552:C:T	17123552	NA,T	NA,C	NA,1	NA,inf	NA,inf	NA,0.582115	0.000105843	0.0001093
2	chr10:16736148:A:C	16736148	NA,C	NA,A	NA,1	NA,-inf	NA,inf	NA,0.561514	0.000105843	0.000109332
2	chr10:16415298:TGG:T	16415298	NA,T	NA,TGG	NA,1	NA,-inf	NA,inf	NA,0.552074	0.000105827	0.000109229
2	chr10:16600260:T:G	16600260	NA,G	NA,T	NA,1	NA,inf	NA,inf	NA,0.592494	0.000105767	0.000109407
2	chr10:16346901:G:C	16346901	NA,C	NA,G	NA,1	NA,-inf	NA,inf	NA,0.543554	0.000105753	0.000109168
2	chr10:16415307:CAGAAAACATTT:C	16415307	NA,C	NA,CAGAAAACATTT	NA,1	NA,-inf	NA,inf	NA,0.550963	0.000105651	0.000109047
2	chr10:16980970:G:T	16980970	NA,T	NA,G	NA,1	NA,-inf	NA,inf	NA,0.691766	0.000105613	0.000109617
2	chr10:16904886:A:G	16904886	NA,G	NA,A	NA,1	NA,-inf	NA,inf	NA,0.505756	0.000105584	0.000108765
2	chr10:16415304:A:T	16415304	NA,T	NA,A	NA,1	NA,-inf	NA,inf	NA,0.550475	0.000105574	0.000108968
2	chr10:16607619:A:C	16607619	NA,C	NA,A	NA,1	NA,inf	NA,inf	NA,0.601493	0.000105528	0.000109203
2	chr10:16419509:A:T	16419509	NA,T	NA,A	NA,1	NA,-inf	NA,inf	NA,0.55746	0.000105517	0.000108985
2	chr10:16603373:C:A	16603373	NA,A	NA,C	NA,1	NA,-inf	NA,inf	NA,0.554303	0.000105514	0.000108962
2	chr10:16415461:A:C	16415461	NA,C	NA,A	NA,1	NA,inf	NA,inf	NA,0.597253	0.000105451	0.000109113
2	chr10:16448577:C:T	16448577	T,NA	C,NA	1,NA	inf,NA	inf,NA	0.741485,NA	0.000105429	0.00010876
2	chr10:16426517:C:T	16426517	NA,T	NA,C	NA,1	NA,inf	NA,inf	NA,0.58879	0.00010542	0.000109029
2	chr10:16734370:T:C	16734370	NA,C	NA,T	NA,1	NA,-inf	NA,inf	NA,0.588816	0.000105396	0.000109065
2	chr10:16855599:A:G	16855599	NA,G	NA,A	NA,1	NA,inf	NA,inf	NA,0.550648	0.00010534	0.000108788
2	chr10:17291279:C:G	17291279	NA,G	NA,C	NA,1	NA,-inf	NA,inf	NA,0.553049	0.000105339	0.000108712
2	chr10:16782239:C:T	16782239	NA,T	NA,C	NA,1	NA,inf	NA,inf	NA,0.649743	0.000105315	0.000109276
2	chr10:16853602:G:C	16853602	NA,C	NA,G	NA,1	NA,inf	NA,inf	NA,0.546955	0.000105278	0.000108707
2	chr10:16818453:T:C	16818453	NA,C	NA,T	NA,1	NA,-inf	NA,inf	NA,0.508739	0.000105253	0.000108472
2	chr10:16645240:A:G	16645240	NA,G	NA,A	NA,1	NA,-inf	NA,inf	NA,0.557667	0.000105177	0.000108635
2	chr10:17109984:T:C	17109984	NA,C	NA,T	NA,1	NA,inf	NA,inf	NA,0.570935	0.00010515	0.000108729
2	chr10:17235133:A:G	17235133	NA,G	NA,A	NA,1	NA,-inf	NA,inf	NA,0.562473	0.000105135	0.000108601
2	chr10:16712712:A:G	16712712	NA,G	NA,A	NA,1	NA,inf	NA,inf	NA,0.620414	0.000105133	0.000108973
2	chr10:17056566:A:G	17056566	NA,G	NA,A	NA,1	NA,inf	NA,inf	NA,0.618694	0.000105017	0.000108669
2	chr10:16544340:A:C	16544340	NA,C	NA,A	NA,1	NA,-inf	NA,inf	NA,0.518179	0.00010487	0.000108133
2	chr10:17291045:AGAGT:A	17291045	NA,A	NA,AGAGT	NA,1	NA,-inf	NA,inf	NA,0.557226	0.000104684	0.000108126
2	chr10:16558859:T:G	16558859	NA,G	NA,T	NA,1	NA,inf	NA,inf	NA,0.597969	0.00010467	0.000108318
2	chr10:17263860:C:G	17263860	NA,G	NA,C	NA,1	NA,-inf	NA,inf	NA,0.548492	0.000104668	0.000108028
2	chr10:16860613:T:C	16860613	NA,C	NA,T	NA,1	NA,inf	NA,inf	NA,0.596968	0.000104602	0.000108272
2	chr10:16878691:C:T	16878691	NA,T	NA,C	NA,1	NA,-inf	NA,inf	NA,0.503563	0.000104568	0.000107759
2	chr10:17161151:A:G	17161151	NA,G	NA,A	NA,1	NA,-inf	NA,inf	NA,0.519604	0.000104548	0.000107854
2	chr10:16474362:C:T	16474362	T,NA	C,NA	1,NA	-inf,NA	inf,NA	0.868602,NA	0.000104353	0.000108424
2	chr10:17304944:G:C	17304944	NA,C	NA,G	NA,1	NA,inf	NA,inf	NA,0.60523	0.0001043	0.000107947
2	chr10:17061226:A:C	17061226	NA,C	NA,A	NA,1	NA,inf	NA,inf	NA,0.569637	0.000104218	0.000107592
2	chr10:17194858:G:A	17194858	NA,A	NA,G	NA,1	NA,-inf	NA,inf	NA,0.516113	0.000104009	0.000107298
2	chr10:16843078:C:T	16843078	NA,T	NA,C	NA,1	NA,-inf	NA,inf	NA,0.534484	0.000104003	0.000107361
2	chr10:17274386:C:T	17274386	NA,T	NA,C	NA,1	NA,inf	NA,inf	NA,0.584627	0.000103986	0.000107541
2	chr10:17274385:C:A	17274385	NA,A	NA,C	NA,1	NA,inf	NA,inf	NA,0.584627	0.000103986	0.000107541
2	chr10:16544143:A:G	16544143	NA,G	NA,A	NA,1	NA,-inf	NA,inf	NA,0.512519	0.000103955	0.000107192
2	chr10:16649472:A:G	16649472	NA,G	NA,A	NA,1	NA,-inf	NA,inf	NA,0.547675	0.000103746	0.000107153
2	chr10:16811567:A:G	16811567	NA,G	NA,A	NA,1	NA,-inf	NA,inf	NA,0.562486	0.000103578	0.00010703
2	chr10:16583469:G:A	16583469	NA,A	NA,G	NA,1	NA,inf	NA,inf	NA,0.575149	0.000103549	0.000107099
2	chr10:17163619:C:T	17163619	NA,T	NA,C	NA,1	NA,-inf	NA,inf	NA,0.526511	0.000103479	0.000106609
2	chr10:16320757:A:G	16320757	G,NA	A,NA	1,NA	-inf,NA	inf,NA	0.785094,NA	0.00010342	0.000107036
2	chr10:17293225:G:A	17293225	NA,A	NA,G	NA,1	NA,-inf	NA,inf	NA,0.549273	0.000103381	0.000106783
2	chr10:16610385:A:G	16610385	NA,G	NA,A	NA,1	NA,-inf	NA,inf	NA,0.532784	0.000103362	0.000106707
2	chr10:16877816:A:G	16877816	G,G	A,A	1,1	-inf,inf	inf,inf	2.15396,0.301474	0.000103349	0.000117491
2	chr10:16750832:C:T	16750832	NA,T	NA,C	NA,1	NA,inf	NA,inf	NA,0.611979	0.00010314	0.000106866
2	chr10:16781341:C:G	16781341	NA,G	NA,C	NA,1	NA,inf	NA,inf	NA,0.59699	0.000103073	0.000106628
2	chr10:16841525:CTCAA:C	16841525	NA,C	NA,CTCAA	NA,1	NA,inf	NA,inf	NA,0.612936	0.000102804	0.00010638
2	chr10:17168914:T:C	17168914	NA,C	NA,T	NA,1	NA,-inf	NA,inf	NA,0.532234	0.000102736	0.000106215
2	chr10:16595322:CTA:C	16595322	NA,C	NA,CTA	NA,1	NA,inf	NA,inf	NA,0.597818	0.000102729	0.000106389
2	chr10:17221720:C:T	17221720	T,NA	C,NA	1,NA	inf,NA	inf,NA	0.811925,NA	0.000102728	0.000107148
2	chr10:16725168:G:A	16725168	NA,A	NA,G	NA,1	NA,inf	NA,inf	NA,0.619184	0.000102639	0.00010642
2	chr10:16706880:A:T	16706880	NA,T	NA,A	NA,1	NA,-inf	NA,inf	NA,0.52635	0.000102629	0.00010595
2	chr10:16724607:C:T	16724607	NA,T	NA,C	NA,1	NA,-inf	NA,inf	NA,0.568837	0.000102623	0.000106132
2	chr10:16328917:C:T	16328917	T,NA	C,NA	1,NA	-inf,NA	inf,NA	0.817195,NA	0.000102605	0.000106419
2	chr10:16735000:G:GA	16735000	NA,GA	NA,G	NA,1	NA,-inf	NA,inf	NA,0.570053	0.000102567	0.000106135
2	chr10:17266562:T:A	17266562	NA,A	NA,T	NA,1	NA,-inf	NA,inf	NA,0.531604	0.000102464	0.00010574
2	chr10:17142695:C:T	17142695	NA,T	NA,C	NA,1	NA,-inf	NA,inf	NA,0.519837	0.000102416	0.000105518
2	chr10:16356910:G:C	16356910	NA,C	NA,G	NA,1	NA,inf	NA,inf	NA,0.566936	0.00010204	0.000105544
2	chr10:16647199:C:T	16647199	NA,T	NA,C	NA,1	NA,-inf	NA,inf	NA,0.538135	0.00010195	0.000105313
2	chr10:17003472:C:T	17003472	T,NA	C,NA	1,NA	-inf,NA	inf,NA	0.617626,NA	0.000101918	0.000104558
2	chr10:16604847:G:A	16604847	A,A	G,G	1,1	-inf,inf	inf,inf	0.898916,0.819535	0.000101887	0.00010485
2	chr10:16503322:T:C	16503322	C,C	T,T	1,1	-inf,-inf	inf,inf	1.29104,0.160283	0.000101866	0.000104269
2	chr10:17107319:T:C	17107319	NA,C	NA,T	NA,1	NA,-inf	NA,inf	NA,0.535679	0.000101787	0.00010513
2	chr10:17069433:G:T	17069433	T,T	G,G	1,1	-inf,-inf	inf,inf	1.11318,0.711098	0.00010173	0.000104297
2	chr10:17114979:C:T	17114979	NA,T	NA,C	NA,1	NA,inf	NA,inf	NA,0.60293	0.000101639	0.0001052
2	chr10:17218874:G:A	17218874	NA,A	NA,G	NA,1	NA,inf	NA,inf	NA,0.552007	0.000101607	0.000104936
2	chr10:17310342:TA:T	17310342	T,T	TA,TA	1,1	-inf,-inf	inf,inf	1.68438,0.159567	0.000101479	0.000105626
2	chr10:16961805:G:A	16961805	NA,A	NA,G	NA,1	NA,-inf	NA,inf	NA,0.534674	0.000101459	0.000104812
2	chr10:16517382:C:T	16517382	T,T	C,C	1,1	-inf,-inf	inf,inf	1.1576,0.783698	0.000101388	0.000105897
2	chr10:17069882:T:G	17069882	NA,G	NA,T	NA,1	NA,inf	NA,inf	NA,0.566012	0.000101151	0.000104425
2	chr10:17113551:T:C	17113551	NA,C	NA,T	NA,1	NA,inf	NA,inf	NA,0.548203	0.00010111	0.000104406
2	chr10:16545450:T:C	16545450	NA,C	NA,T	NA,1	NA,-inf	NA,inf	NA,0.494096	0.000101109	0.000104265
2	chr10:16485708:A:G	16485708	G,G	A,A	1,1	-inf,inf	inf,inf	0.240909,1.36259	0.000101066	0.000103979
2	chr10:16595386:C:T	16595386	NA,T	NA,C	NA,1	NA,inf	NA,inf	NA,0.561406	0.000101039	0.000104485
2	chr10:17274267:C:T	17274267	NA,T	NA,C	NA,1	NA,inf	NA,inf	NA,0.564312	0.000100991	0.000104443
2	chr10:17063541:A:G	17063541	NA,G	NA,A	NA,1	NA,inf	NA,inf	NA,0.578427	0.000100978	0.000104388
2	chr10:16779664:A:T	16779664	NA,T	NA,A	NA,1	NA,inf	NA,inf	NA,0.581774	0.000100919	0.000104397
2	chr10:16594941:T:A	16594941	NA,A	NA,T	NA,1	NA,inf	NA,inf	NA,0.584133	0.000100755	0.000104342
2	chr10:16396779:G:A	16396779	NA,A	NA,G	NA,1	NA,inf	NA,inf	NA,0.564273	0.000100727	0.000104218
2	chr10:16720308:G:A	16720308	NA,A	NA,G	NA,1	NA,-inf	NA,inf	NA,0.5024	0.000100697	0.000103873
2	chr10:16350700:G:C	16350700	C,C	G,G	1,1	inf,inf	inf,inf	0.500391,1.28016	0.000100597	0.000104082
2	chr10:17069532:G:A	17069532	NA,A	NA,G	NA,1	NA,-inf	NA,inf	NA,0.523686	0.000100528	0.000103714
2	chr10:16517215:T:G	16517215	NA,G	NA,T	NA,1	NA,inf	NA,inf	NA,0.550058	0.000100455	0.000103851
2	chr10:17240390:AGAG:A	17240390	NA,A	NA,AGAG	NA,1	NA,inf	NA,inf	NA,0.571655	0.000100439	0.000103744
2	chr10:16699529:G:A	16699529	NA,A	NA,G	NA,1	NA,-inf	NA,inf	NA,0.50323	0.000100352	0.000103551
2	chr10:17282003:A:AGAAAG	17282003	NA,AGAAAG	NA,A	NA,1	NA,inf	NA,inf	NA,0.5733	0.000100269	0.000103874
2	chr10:16346433:A:T	16346433	NA,T	NA,A	NA,1	NA,-inf	NA,inf	NA,0.50752	0.000100253	0.000103495
2	chr10:16594808:G:A	16594808	NA,A	NA,G	NA,1	NA,inf	NA,inf	NA,0.581312	0.000100221	0.000103792
2	chr10:16593756:G:A	16593756	NA,A	NA,G	NA,1	NA,inf	NA,inf	NA,0.555354	0.000100152	0.000103597
2	chr10:16642509:T:G	16642509	NA,G	NA,T	NA,1	NA,-inf	NA,inf	NA,0.524835	0.00010013	0.000103436
2	chr10:16907221:C:T	16907221	NA,T	NA,C	NA,1	NA,-inf	NA,inf	NA,0.539848	0.000100085	0.000103439
2	chr10:16895660:T:C	16895660	C,C	T,T	1,1	inf,-inf	inf,inf	1.46766,0.149511	9.99517e-05	0.000103058
2	chr10:16768153:A:G	16768153	NA,G	NA,A	NA,1	NA,inf	NA,inf	NA,0.494585	9.99133e-05	0.000103076
2	chr10:17019200:A:G	17019200	NA,G	NA,A	NA,1	NA,-inf	NA,inf	NA,0.526691	9.99067e-05	0.000103182
2	chr10:16779149:C:T	16779149	NA,T	NA,C	NA,1	NA,inf	NA,inf	NA,0.574241	9.98904e-05	0.000103331
2	chr10:17268417:G:A	17268417	NA,A	NA,G	NA,1	NA,-inf	NA,inf	NA,0.514346	9.97853e-05	0.000102991
2	chr10:16908065:T:A	16908065	A,A	T,T	1,1	-inf,inf	inf,inf	1.93484,0.384645	9.97682e-05	0.000109793
2	chr10:16573252:A:C	16573252	C,NA	A,NA	1,NA	inf,NA	inf,NA	0.697253,NA	9.96543e-05	0.00010272
2	chr10:16927294:C:T	16927294	T,T	C,C	1,1	-inf,inf	inf,inf	1.6078,0.530379	9.9636e-05	0.000106409
2	chr10:16799984:A:G	16799984	G,NA	A,NA	1,NA	inf,NA	inf,NA	0.452032,NA	9.96287e-05	0.000101704
2	chr10:17260799:C:T	17260799	NA,T	NA,C	NA,1	NA,-inf	NA,inf	NA,0.512558	9.95464e-05	0.000102744
2	chr10:17301365:A:G	17301365	G,G	A,A	1,1	-inf,-inf	inf,inf	1.60457,0.193464	9.94691e-05	0.000103072
2	chr10:16817494:A:C	16817494	NA,C	NA,A	NA,1	NA,inf	NA,inf	NA,0.557298	9.94574e-05	0.000102931
2	chr10:17118860:T:C	17118860	NA,C	NA,T	NA,1	NA,inf	NA,inf	NA,0.536304	9.94423e-05	0.000102684
2	chr10:16713541:G:T	16713541	NA,T	NA,G	NA,1	NA,inf	NA,inf	NA,0.573838	9.9402e-05	0.000102923
2	chr10:17315105:A:T	17315105	T,T	A,A	1,1	-inf,-inf	inf,inf	1.67197,0.082302	9.9377e-05	0.000103254
2	chr10:16461721:T:C	16461721	NA,C	NA,T	NA,1	NA,-inf	NA,inf	NA,0.517713	9.93377e-05	0.000102634
2	chr10:16570079:G:A	16570079	NA,A	NA,G	NA,1	NA,inf	NA,inf	NA,0.571686	9.9226e-05	0.000102755
2	chr10:17064105:A:G	17064105	NA,G	NA,A	NA,1	NA,-inf	NA,inf	NA,0.514022	9.92135e-05	0.00010236
2	chr10:16424529:T:G	16424529	NA,G	NA,T	NA,1	NA,-inf	NA,inf	NA,0.519548	9.91991e-05	0.00010247
2	chr10:16971226:G:T	16971226	NA,T	NA,G	NA,1	NA,-inf	NA,inf	NA,0.487665	9.91762e-05	0.000102246
2	chr10:16789926:A:G	16789926	NA,G	NA,A	NA,1	NA,-inf	NA,inf	NA,0.478653	9.91632e-05	0.000102274
2	chr10:16801665:G:A	16801665	A,NA	G,NA	1,NA	inf,NA	inf,NA	0.430901,NA	9.90676e-05	0.000101068
2	chr10:16614511:A:G	16614511	NA,G	NA,A	NA,1	NA,-inf	NA,inf	NA,0.496699	9.89567e-05	0.000102096
2	chr10:16323551:T:A	16323551	NA,A	NA,T	NA,1	NA,inf	NA,inf	NA,0.549041	9.89008e-05	0.000102329
2	chr10:17052554:C:T	17052554	T,NA	C,NA	1,NA	inf,NA	inf,NA	0.81579,NA	9.86928e-05	0.000101747
2	chr10:17257010:G:A	17257010	A,A	G,G	1,1	-inf,inf	inf,inf	0.509694,1.22622	9.85476e-05	0.000101472
2	chr10:16905892:C:T	16905892	T,T	C,C	1,1	-inf,inf	inf,inf	1.83789,0.438956	9.8489e-05	0.000107799
2	chr10:17310862:G:A	17310862	A,A	G,G	1,1	-inf,-inf	inf,inf	1.70366,0.00584789	9.84559e-05	0.000102469
2	chr10:16478414:A:G	16478414	NA,G	NA,A	NA,1	NA,inf	NA,inf	NA,0.5613	9.84402e-05	0.000101881
2	chr10:17266489:C:T	17266489	NA,T	NA,C	NA,1	NA,-inf	NA,inf	NA,0.505014	9.84312e-05	0.000101595
2	chr10:16495001:A:G	16495001	G,G	A,A	1,1	-inf,-inf	inf,inf	1.29633,0.131906	9.83609e-05	0.000100731
2	chr10:16706976:CTCATA:C	16706976	NA,C	NA,CTCATA	NA,1	NA,-inf	NA,inf	NA,0.487611	9.83592e-05	0.00010149
2	chr10:16659133:G:T	16659133	NA,T	NA,G	NA,1	NA,-inf	NA,inf	NA,0.479605	9.81965e-05	0.000101287
2	chr10:16517955:T:C	16517955	C,C	T,T	1,1	-inf,inf	inf,inf	1.0311,0.567157	9.81245e-05	0.000100679
2	chr10:16858527:GGCCAGGCTGGTCTTGAACTCCTGGCCTCAA:G	16858527	NA,G	NA,GGCCAGGCTGGTCTTGAACTCCTGGCCTCAA	NA,1	NA,-inf	NA,inf	NA,0.497781	9.81065e-05	0.000101299
2	chr10:16346664:T:C	16346664	NA,C	NA,T	NA,1	NA,-inf	NA,inf	NA,0.492501	9.80971e-05	0.000101272
2	chr10:17035035:G:A	17035035	NA,A	NA,G	NA,1	NA,inf	NA,inf	NA,0.533572	9.79723e-05	0.000101201
2	chr10:17261099:T:C	17261099	NA,C	NA,T	NA,1	NA,-inf	NA,inf	NA,0.501517	9.79552e-05	0.000101104
2	chr10:17266106:A:T	17266106	NA,T	NA,A	NA,1	NA,-inf	NA,inf	NA,0.501518	9.79464e-05	0.000101096
2	chr10:16659058:C:G	16659058	NA,G	NA,C	NA,1	NA,-inf	NA,inf	NA,0.477814	9.79352e-05	0.000101018
2	chr10:17182257:G:A	17182257	NA,A	NA,G	NA,1	NA,-inf	NA,inf	NA,0.489172	9.7929e-05	0.000100907
2	chr10:16970128:G:C	16970128	C,NA	G,NA	1,NA	-inf,NA	inf,NA	0.773831,NA	9.78865e-05	0.000101221
2	chr10:16538751:T:C	16538751	NA,C	NA,T	NA,1	NA,-inf	NA,inf	NA,0.509099	9.78654e-05	0.000101088
2	chr10:16670922:G:A	16670922	NA,A	NA,G	NA,1	NA,inf	NA,inf	NA,0.538227	9.78143e-05	0.000101182
```
