## Supplementary material for "Characterization of shared and ancestry-specific signals driving complex traits using multi-ancestry fine-mapping": susiex_nc2.cs80.snp

```
BP	SNP	PIP(CS1)	LogBF(CS1,Pop1)	LogBF(CS1,Pop2)	PIP(CS2)	LogBF(CS2,Pop1)	LogBF(CS2,Pop2)
16315396	chr10:16315396:G:C	2.01501e-06	-1.38946e-10	-1.31503	6.0084e-05	-1.38946e-10	-1.31026
16315465	chr10:16315465:C:T	2.43236e-06	-1.38946e-10	-1.12679	7.41788e-05	-1.38946e-10	-1.09952
16315680	chr10:16315680:G:A	1.72173e-05	-1.38946e-10	0.830264	0.000485699	-1.38946e-10	0.779588
16316027	chr10:16316027:G:A	4.995e-07	-1.6077	-1.1021	1.62464e-05	-1.60066	-1.01747
16316179	chr10:16316179:C:T	4.33578e-06	-1.38946e-10	-0.548753	0.000134009	-1.38946e-10	-0.508092
16316284	chr10:16316284:G:A	2.4707e-06	-1.38946e-10	-1.11115	7.54297e-05	-1.38946e-10	-1.0828
16316319	chr10:16316319:G:A	1.17127e-06	-1.12647	-0.731092	4.1726e-05	-0.962922	-0.711954
16316468	chr10:16316468:T:C	2.06368e-06	-1.38946e-10	-1.29116	6.17136e-05	-1.38946e-10	-1.2835
16316509	chr10:16316509:T:C	4.07931e-07	-1.59923	-1.31309	1.21579e-05	-1.5882	-1.31982
16316674	chr10:16316674:C:G	2.67606e-06	-1.38946e-10	-1.03131	8.28083e-05	-1.38946e-10	-0.989472
16316801	chr10:16316801:A:T	1.40812e-06	-1.6734	-3.25898e-10	4.19185e-05	-1.67027	-3.25898e-10
16316811	chr10:16316811:A:C	2.02261e-06	-1.38946e-10	-1.31127	6.04074e-05	-1.38946e-10	-1.30489
16316825	chr10:16316825:G:C	4.33654e-07	-1.60431	-1.24685	1.3642e-05	-1.59627	-1.19657
16316872	chr10:16316872:C:T	5.90484e-07	-1.37018	-1.17229	1.79067e-05	-1.3795	-1.14133
16316948	chr10:16316948:GC:G	3.92111e-07	-1.67358	-1.27829	1.15025e-05	-1.66871	-1.29472
16317280	chr10:16317280:G:A	2.68772e-06	-1.38946e-10	-1.02696	8.3475e-05	-1.38946e-10	-0.981453
16317388	chr10:16317388:A:C	3.18376e-06	-1.38946e-10	-0.857593	9.202e-05	-1.38946e-10	-0.883995
16317636	chr10:16317636:A:C	2.00529e-06	-1.38946e-10	-1.31987	5.95101e-05	-1.38946e-10	-1.31986
16317638	chr10:16317638:A:G	2.00526e-06	-1.38946e-10	-1.31988	5.95123e-05	-1.38946e-10	-1.31982
16317795	chr10:16317795:T:C	2.12125e-06	-1.38946e-10	-1.26365	6.27227e-05	-1.38946e-10	-1.26728
16317846	chr10:16317846:C:T	2.00637e-06	-1.38946e-10	-1.31932	5.9571e-05	-1.38946e-10	-1.31883
16317847	chr10:16317847:T:G	2.00526e-06	-1.38946e-10	-1.31988	5.95122e-05	-1.38946e-10	-1.31982
16318026	chr10:16318026:G:A	2.00527e-06	-1.38946e-10	-1.31988	5.95159e-05	-1.38946e-10	-1.31976
16318171	chr10:16318171:C:T	2.0213e-06	-1.38946e-10	-1.31191	5.98926e-05	-1.38946e-10	-1.31345
16318172	chr10:16318172:G:A	1.21842e-05	-1.38946e-10	0.484485	0.000408337	-1.38946e-10	0.606093
16318212	chr10:16318212:T:C	5.75788e-06	-1.38946e-10	-0.265085	0.00018864	-1.38946e-10	-0.166162
16318245	chr10:16318245:G:C	6.34324e-06	-1.38946e-10	-0.168264	0.000204302	-1.38946e-10	-0.0864006
16318256	chr10:16318256:A:G	2.00602e-06	-1.38946e-10	-1.3195	5.95567e-05	-1.38946e-10	-1.31907
16318447	chr10:16318447:C:T	4.25893e-06	-1.38946e-10	-0.566635	0.000119718	-1.38946e-10	-0.62086
16318526	chr10:16318526:T:C	2.0053e-06	-1.38946e-10	-1.31986	5.95191e-05	-1.38946e-10	-1.3197
16318535	chr10:16318535:G:A	4.33152e-07	-1.58725	-1.26507	1.25675e-05	-1.57683	-1.29806
16318618	chr10:16318618:A:G	2.00665e-06	-1.38946e-10	-1.31919	5.95263e-05	-1.38946e-10	-1.31958
16318751	chr10:16318751:C:T	4.66592e-07	-1.45954	-1.31841	1.48522e-05	-1.39665	-1.3112
16318794	chr10:16318794:C:T	2.00527e-06	-1.38946e-10	-1.31988	5.95163e-05	-1.38946e-10	-1.31975
16318805	chr10:16318805:T:C	2.00624e-06	-1.38946e-10	-1.31939	5.95661e-05	-1.38946e-10	-1.31891
16318839	chr10:16318839:G:T	2.00882e-06	-1.38946e-10	-1.31811	5.95734e-05	-1.38946e-10	-1.31879
16318889	chr10:16318889:G:C	2.00526e-06	-1.38946e-10	-1.31988	5.95151e-05	-1.38946e-10	-1.31977
16319006	chr10:16319006:A:C	2.41892e-06	-1.38946e-10	-1.13233	7.0517e-05	-1.38946e-10	-1.15015
16319164	chr10:16319164:A:G	2.00756e-06	-1.38946e-10	-1.31874	5.95453e-05	-1.38946e-10	-1.31926
16319195	chr10:16319195:C:T	3.87637e-06	-1.38946e-10	-0.660754	0.000109445	-1.38946e-10	-0.710579
16319300	chr10:16319300:T:C	2.66464e-06	-1.38946e-10	-1.03558	8.18411e-05	-1.38946e-10	-1.00122
16319329	chr10:16319329:C:T	6.10491e-06	-1.38946e-10	-0.206561	0.000200425	-1.38946e-10	-0.10556
16319653	chr10:16319653:G:A	6.77773e-06	-1.38946e-10	-0.102012	0.000223615	-1.38946e-10	0.00392495
16319688	chr10:16319688:T:A	6.37092e-06	-1.38946e-10	-0.16391	0.000209569	-1.38946e-10	-0.0609468
16319946	chr10:16319946:T:C	6.20905e-06	-1.38946e-10	-0.189646	0.000204105	-1.38946e-10	-0.0873659
16320143	chr10:16320143:C:T	1.77048e-06	-1.4444	-3.25898e-10	5.52565e-05	-1.39401	-3.25898e-10
16320241	chr10:16320241:T:C	5.33746e-06	-1.38946e-10	-0.340903	0.000174204	-1.38946e-10	-0.245772
16320396	chr10:16320396:T:C	1.39446e-06	-0.849539	-0.833608	5.34119e-05	-0.62818	-0.799786
16320660	chr10:16320660:T:C	2.74084e-06	-1.38946e-10	-1.00739	8.00762e-05	-1.38946e-10	-1.02302
16320757	chr10:16320757:A:G	3.61628e-06	-0.730209	-3.25898e-10	0.00010342	-0.767199	-3.25898e-10
16321050	chr10:16321050:G:T	2.0557e-06	-1.38946e-10	-1.29504	6.159e-05	-1.38946e-10	-1.2855
16321508	chr10:16321508:G:C	2.2265e-06	-1.38946e-10	-1.21522	6.55893e-05	-1.38946e-10	-1.22259
16322023	chr10:16322023:T:G	2.39012e-06	-1.38946e-10	-1.14431	6.94846e-05	-1.38946e-10	-1.1649
16322328	chr10:16322328:G:A	4.25428e-07	-1.55051	-1.31981	1.39182e-05	-1.45929	-1.31351
16322381	chr10:16322381:T:C	2.02019e-06	-1.38946e-10	-1.31246	6.02871e-05	-1.38946e-10	-1.30688
16322560	chr10:16322560:C:G	2.05979e-06	-1.38946e-10	-1.29305	6.17334e-05	-1.38946e-10	-1.28318
16322855	chr10:16322855:T:C	3.77654e-07	-1.67322	-1.31621	1.11972e-05	-1.67093	-1.31941
16322963	chr10:16322963:G:A	5.97984e-06	-1.38946e-10	-0.22726	0.000170636	-1.38946e-10	-0.26647
16323068	chr10:16323068:T:C	3.85005e-07	-1.66899	-1.30116	1.15426e-05	-1.65623	-1.30373
16323069	chr10:16323069:G:A	3.9164e-07	-1.67347	-1.2796	1.20653e-05	-1.63774	-1.27792
16323551	chr10:16323551:T:A	3.42845e-06	-1.38946e-10	-0.783545	9.89008e-05	-1.38946e-10	-0.811884
16323654	chr10:16323654:T:C	2.57244e-06	-1.38946e-10	-1.0708	7.53037e-05	-1.38946e-10	-1.08447
16323944	chr10:16323944:T:C	4.39343e-07	-1.52677	-1.31136	1.59028e-05	-1.32141	-1.31809
16324064	chr10:16324064:G:A	5.22585e-07	-1.48582	-1.1788	1.69149e-05	-1.41268	-1.16513
16324322	chr10:16324322:C:T	2.93452e-06	-1.38946e-10	-0.939109	8.62097e-05	-1.38946e-10	-0.949218
16324901	chr10:16324901:T:C	2.03196e-06	-1.38946e-10	-1.30665	6.05596e-05	-1.38946e-10	-1.30237
16325343	chr10:16325343:G:A	3.90161e-07	-1.65453	-1.30232	1.19696e-05	-1.61902	-1.30461
16325702	chr10:16325702:A:T	4.62648e-07	-1.60697	-1.17947	1.47182e-05	-1.54612	-1.1708
16326031	chr10:16326031:T:G	2.00531e-06	-1.38946e-10	-1.31986	5.95149e-05	-1.38946e-10	-1.31977
16326041	chr10:16326041:A:T	8.32026e-06	-1.38946e-10	0.103039	0.000256796	-1.38946e-10	0.142283
16326089	chr10:16326089:C:T	3.9377e-07	-1.64782	-1.29982	1.23018e-05	-1.5937	-1.30256
16326181	chr10:16326181:G:C	2.35984e-06	-1.38946e-10	-1.15706	7.18306e-05	-1.38946e-10	-1.13169
16326924	chr10:16326924:C:T	3.95969e-07	-1.62266	-1.31941	1.25215e-05	-1.55885	-1.3197
16326951	chr10:16326951:T:C	3.88889e-07	-1.6625	-1.29761	1.20453e-05	-1.65666	-1.26066
16326991	chr10:16326991:A:G	6.09424e-06	-1.38946e-10	-0.208309	0.000183077	-1.38946e-10	-0.196092
16327291	chr10:16327291:A:G	3.96941e-07	-1.66488	-1.27474	1.15544e-05	-1.65806	-1.30087
16327417	chr10:16327417:C:CT	3.82711e-07	-1.66062	-1.31551	1.16648e-05	-1.65467	-1.29476
16327428	chr10:16327428:G:A	2.11331e-06	-1.38946e-10	-1.2674	6.25205e-05	-1.38946e-10	-1.27051
16327505	chr10:16327505:A:G	3.82655e-07	-1.65829	-1.31798	1.14339e-05	-1.65181	-1.3176
16328287	chr10:16328287:T:A	5.35684e-06	-1.38946e-10	-0.337279	0.000154078	-1.38946e-10	-0.368545
16328348	chr10:16328348:T:C	2.00603e-06	-1.38946e-10	-1.31949	5.95089e-05	-1.38946e-10	-1.31987
16328684	chr10:16328684:G:A	2.14324e-06	-1.38946e-10	-1.25334	6.45684e-05	-1.38946e-10	-1.23828
16328845	chr10:16328845:A:G	3.86919e-07	-1.65939	-1.3058	1.1931e-05	-1.65243	-1.27444
16328917	chr10:16328917:C:T	3.81431e-06	-0.676895	-3.25898e-10	0.000102605	-0.775113	-3.25898e-10
16329215	chr10:16329215:G:A	2.10106e-06	-1.38946e-10	-1.27321	6.29822e-05	-1.38946e-10	-1.26315
16329225	chr10:16329225:G:A	3.80608e-07	-1.67331	-1.30833	1.11693e-05	-1.67335	-1.31948
16329475	chr10:16329475:T:C	3.94168e-07	-1.64055	-1.30608	1.21336e-05	-1.63477	-1.27526
16329693	chr10:16329693:G:A	2.65177e-06	-1.38946e-10	-1.04042	7.67866e-05	-1.38946e-10	-1.06497
16329769	chr10:16329769:C:A	3.80304e-07	-1.66298	-1.31945	1.16872e-05	-1.62821	-1.31929
16329824	chr10:16329824:C:T	2.53927e-06	-1.38946e-10	-1.08378	7.80928e-05	-1.38946e-10	-1.0481
16329920	chr10:16329920:G:A	1.8595e-06	-1.39535	-3.25898e-10	5.11527e-05	-1.47118	-3.25898e-10
16330449	chr10:16330449:T:C	3.04769e-06	-1.38946e-10	-0.901272	9.39774e-05	-1.38946e-10	-0.862946
16330705	chr10:16330705:C:T	2.19731e-06	-1.38946e-10	-1.22842	6.5252e-05	-1.38946e-10	-1.22774
16330902	chr10:16330902:T:G	2.46073e-06	-1.38946e-10	-1.1152	7.24633e-05	-1.38946e-10	-1.12292
16330950	chr10:16330950:A:G	4.04939e-07	-1.65748	-1.26219	1.16755e-05	-1.67295	-1.27556
16331241	chr10:16331241:A:C	3.01738e-06	-1.38946e-10	-0.911267	9.30235e-05	-1.38946e-10	-0.873148
16331314	chr10:16331314:G:T	2.12204e-06	-1.38946e-10	-1.26327	6.3662e-05	-1.38946e-10	-1.25241
16331326	chr10:16331326:A:T	2.12026e-06	-1.38946e-10	-1.26412	6.36037e-05	-1.38946e-10	-1.25333
16331381	chr10:16331381:G:T	2.10279e-06	-1.38946e-10	-1.27239	6.22387e-05	-1.38946e-10	-1.27502
16331606	chr10:16331606:T:A	2.86706e-06	-1.38946e-10	-0.962366	8.70101e-05	-1.38946e-10	-0.939977
16331863	chr10:16331863:C:T	2.01353e-06	-1.38946e-10	-1.31577	5.95807e-05	-1.38946e-10	-1.31867
16332058	chr10:16332058:G:A	2.63652e-06	-1.38946e-10	-1.04619	8.068e-05	-1.38946e-10	-1.01551
16332312	chr10:16332312:G:C	2.54173e-06	-1.38946e-10	-1.08281	7.79474e-05	-1.38946e-10	-1.04997
16332447	chr10:16332447:T:C	2.24715e-06	-1.38946e-10	-1.20599	6.83576e-05	-1.38946e-10	-1.18125
16332638	chr10:16332638:T:C	2.00946e-06	-1.38946e-10	-1.31779	5.95757e-05	-1.38946e-10	-1.31875
16332770	chr10:16332770:G:C	6.40359e-07	-1.67284	-0.788537	1.81948e-05	-1.6533	-0.851566
16333313	chr10:16333313:T:C	2.39145e-06	-1.38946e-10	-1.14375	7.28412e-05	-1.38946e-10	-1.11772
16333460	chr10:16333460:C:T	3.98057e-07	-1.67304	-1.26377	1.14567e-05	-1.67341	-1.29402
16333610	chr10:16333610:C:A	3.81135e-07	-1.66501	-1.31524	1.12838e-05	-1.66349	-1.31914
16333655	chr10:16333655:G:GA	4.12068e-07	-1.66159	-1.24063	1.20618e-05	-1.67357	-1.24239
16334271	chr10:16334271:C:A	6.70259e-07	-1.6652	-0.750547	2.13283e-05	-1.60333	-0.74264
16334487	chr10:16334487:T:C	2.1053e-06	-1.2712	-3.25898e-10	5.60898e-05	-1.37905	-3.25898e-10
16334590	chr10:16334590:T:G	2.2446e-06	-1.38946e-10	-1.20713	6.61092e-05	-1.38946e-10	-1.21469
16334775	chr10:16334775:G:T	2.00632e-06	-1.38946e-10	-1.31935	5.95983e-05	-1.38946e-10	-1.31837
16334965	chr10:16334965:G:C	2.45e-06	-1.38946e-10	-1.11957	7.54309e-05	-1.38946e-10	-1.08278
16334970	chr10:16334970:A:G	2.00949e-06	-1.38946e-10	-1.31777	5.95155e-05	-1.38946e-10	-1.31976
16335004	chr10:16335004:G:A	2.40656e-06	-1.13746	-3.25898e-10	8.08183e-05	-1.0138	-3.25898e-10
16335096	chr10:16335096:G:A	2.02423e-06	-1.38946e-10	-1.31046	6.05602e-05	-1.38946e-10	-1.30236
16335198	chr10:16335198:C:T	3.83642e-07	-1.65414	-1.31956	1.14819e-05	-1.65082	-1.31441
16335343	chr10:16335343:A:T	2.00655e-06	-1.38946e-10	-1.31924	5.96782e-05	-1.38946e-10	-1.31703
16335452	chr10:16335452:A:T	2.18364e-06	-1.23466	-3.25898e-10	7.07664e-05	-1.14662	-3.25898e-10
16335482	chr10:16335482:A:C	2.01925e-06	-1.38946e-10	-1.31293	5.9633e-05	-1.38946e-10	-1.31779
16335585	chr10:16335585:T:C	2.88091e-06	-1.38946e-10	-0.957546	8.86341e-05	-1.38946e-10	-0.921484
16335746	chr10:16335746:G:A	4.06422e-06	-1.38946e-10	-0.613433	0.000116382	-1.38946e-10	-0.64912
16336025	chr10:16336025:G:A	4.28394e-06	-1.38946e-10	-0.56078	0.000122693	-1.38946e-10	-0.596312
16336440	chr10:16336440:G:A	2.42765e-06	-1.38946e-10	-1.12873	7.13408e-05	-1.38946e-10	-1.13853
16336621	chr10:16336621:C:T	2.02107e-06	-1.38946e-10	-1.31203	6.03287e-05	-1.38946e-10	-1.30619
16336865	chr10:16336865:G:A	8.6167e-07	-1.66475	-0.499791	2.36441e-05	-1.67314	-0.569748
16337118	chr10:16337118:T:A	1.91936e-06	-1.36366	-3.25898e-10	5.17948e-05	-1.45871	-3.25898e-10
16337232	chr10:16337232:A:C	9.24635e-07	-1.58906	-0.504948	2.8588e-05	-1.60093	-0.45208
16337309	chr10:16337309:T:G	2.03752e-06	-1.38946e-10	-1.30392	6.01727e-05	-1.38946e-10	-1.30878
16337410	chr10:16337410:A:T	2.0241e-06	-1.38946e-10	-1.31053	6.00061e-05	-1.38946e-10	-1.31155
16337607	chr10:16337607:A:C	2.03354e-06	-1.38946e-10	-1.30587	6.0129e-05	-1.38946e-10	-1.30951
16337628	chr10:16337628:C:T	5.07863e-07	-1.67262	-1.02058	1.43964e-05	-1.65902	-1.08
16337922	chr10:16337922:G:A	4.52674e-07	-1.63744	-1.1708	1.37932e-05	-1.6052	-1.17663
16337997	chr10:16337997:C:T	1.41549e-06	-1.66818	-3.25898e-10	4.17873e-05	-1.67341	-3.25898e-10
16338172	chr10:16338172:T:C	5.07361e-07	-1.64455	-1.04964	1.53227e-05	-1.66932	-1.00734
16338289	chr10:16338289:C:T	4.40587e-07	-1.65981	-1.17549	1.32648e-05	-1.63878	-1.1821
16339170	chr10:16339170:A:G	2.89057e-06	-1.38946e-10	-0.954202	8.88903e-05	-1.38946e-10	-0.918598
16339304	chr10:16339304:G:C	2.97792e-06	-1.38946e-10	-0.924429	9.04661e-05	-1.38946e-10	-0.901025
16339446	chr10:16339446:TTAA:T	2.22426e-06	-1.38946e-10	-1.21623	6.51723e-05	-1.38946e-10	-1.22897
16339624	chr10:16339624:A:T	2.00533e-06	-1.38946e-10	-1.31985	5.956e-05	-1.38946e-10	-1.31902
16339773	chr10:16339773:C:G	3.94158e-07	-1.66604	-1.28062	1.14648e-05	-1.6624	-1.30433
16339894	chr10:16339894:G:A	2.05546e-06	-1.38946e-10	-1.29515	6.07115e-05	-1.38946e-10	-1.29987
16340154	chr10:16340154:A:C	2.01989e-06	-1.38946e-10	-1.31261	6.02784e-05	-1.38946e-10	-1.30703
16340479	chr10:16340479:T:C	2.90903e-06	-1.38946e-10	-0.947835	8.91944e-05	-1.38946e-10	-0.915182
16340905	chr10:16340905:A:G	2.23003e-06	-1.38946e-10	-1.21364	6.58261e-05	-1.38946e-10	-1.21898
16340923	chr10:16340923:T:C	2.0181e-06	-1.38946e-10	-1.3135	5.96258e-05	-1.38946e-10	-1.31791
16341059	chr10:16341059:G:A	2.08642e-06	-1.38946e-10	-1.28021	6.26509e-05	-1.38946e-10	-1.26842
16341328	chr10:16341328:A:G	2.00774e-06	-1.38946e-10	-1.31864	5.95085e-05	-1.38946e-10	-1.31988
16341419	chr10:16341419:AGTAC:A	2.25091e-06	-1.38946e-10	-1.20432	6.52595e-05	-1.38946e-10	-1.22763
16341545	chr10:16341545:T:C	3.79317e-07	-1.66949	-1.31554	1.14188e-05	-1.6579	-1.31284
16341555	chr10:16341555:C:T	4.82521e-07	-1.65895	-1.08543	1.37326e-05	-1.67323	-1.113
16341701	chr10:16341701:G:C	4.32083e-07	-1.66902	-1.18577	1.2171e-05	-1.66648	-1.24046
16341932	chr10:16341932:A:G	3.86996e-07	-1.67272	-1.29228	1.17907e-05	-1.65	-1.28868
16342016	chr10:16342016:A:T	2.96326e-06	-1.38946e-10	-0.929365	9.11899e-05	-1.38946e-10	-0.893057
16342359	chr10:16342359:T:C	2.81814e-06	-1.38946e-10	-0.979578	8.21111e-05	-1.38946e-10	-0.997928
16342542	chr10:16342542:C:T	3.90351e-07	-1.6365	-1.31986	1.17916e-05	-1.62608	-1.31253
16342563	chr10:16342563:T:C	2.04856e-06	-1.38946e-10	-1.29852	6.05242e-05	-1.38946e-10	-1.30296
16342646	chr10:16342646:C:T	2.04666e-06	-1.38946e-10	-1.29945	6.14499e-05	-1.38946e-10	-1.28778
16343009	chr10:16343009:T:A	2.15693e-06	-1.38946e-10	-1.24697	6.49857e-05	-1.38946e-10	-1.23183
16343046	chr10:16343046:C:A	2.15693e-06	-1.38946e-10	-1.24697	6.49857e-05	-1.38946e-10	-1.23183
16343337	chr10:16343337:T:G	3.95394e-07	-1.65596	-1.28757	1.19693e-05	-1.61799	-1.30566
16343504	chr10:16343504:T:G	2.27432e-06	-1.38946e-10	-1.19397	6.78544e-05	-1.38946e-10	-1.18864
16344092	chr10:16344092:T:C	2.53273e-06	-1.38946e-10	-1.08636	7.66962e-05	-1.38946e-10	-1.06615
16344615	chr10:16344615:T:C	4.07903e-07	-1.63779	-1.27459	1.18328e-05	-1.63054	-1.30459
16344749	chr10:16344749:C:T	4.70106e-07	-1.5699	-1.20055	1.34411e-05	-1.59763	-1.21005
16344936	chr10:16344936:C:T	2.22626e-06	-1.21533	-3.25898e-10	7.41055e-05	-1.10051	-3.25898e-10
16344937	chr10:16344937:G:A	1.7318e-06	-1.46649	-3.25898e-10	5.28584e-05	-1.43838	-3.25898e-10
16345075	chr10:16345075:G:A	2.22975e-06	-1.38946e-10	-1.21376	6.53454e-05	-1.38946e-10	-1.22631
16345311	chr10:16345311:G:A	5.04071e-06	-1.38946e-10	-0.398107	0.000145747	-1.38946e-10	-0.424125
16345576	chr10:16345576:CTGTT:C	2.01653e-06	-1.38946e-10	-1.31428	6.01387e-05	-1.38946e-10	-1.30935
16345892	chr10:16345892:G:A	3.98573e-07	-1.65888	-1.27664	1.14722e-05	-1.65673	-1.30934
16345905	chr10:16345905:G:A	2.03888e-06	-1.38946e-10	-1.30326	6.11159e-05	-1.38946e-10	-1.29323
16346036	chr10:16346036:A:G	2.85965e-06	-1.38946e-10	-0.964953	8.9662e-05	-1.38946e-10	-0.909953
16346170	chr10:16346170:C:G	4.1162e-06	-1.38946e-10	-0.600723	0.000118208	-1.38946e-10	-0.633553
16346433	chr10:16346433:A:T	3.24277e-06	-1.38946e-10	-0.839225	0.000100253	-1.38946e-10	-0.798306
16346664	chr10:16346664:T:C	3.17526e-06	-1.38946e-10	-0.860265	9.80971e-05	-1.38946e-10	-0.820043
16346676	chr10:16346676:T:C	5.81516e-07	-1.65468	-0.903092	1.79549e-05	-1.67351	-0.844631
16346703	chr10:16346703:A:T	5.36913e-06	-1.38946e-10	-0.334988	0.000165374	-1.38946e-10	-0.297792
16346857	chr10:16346857:C:T	2.00624e-06	-1.38946e-10	-1.31939	5.95094e-05	-1.38946e-10	-1.31987
16346901	chr10:16346901:G:C	3.41507e-06	-1.38946e-10	-0.787455	0.000105753	-1.38946e-10	-0.744896
16346973	chr10:16346973:A:C	2.0076e-06	-1.38946e-10	-1.31871	5.95085e-05	-1.38946e-10	-1.31988
16347316	chr10:16347316:A:G	7.21704e-07	-1.6569	-0.684895	2.03601e-05	-1.67289	-0.719533
16347361	chr10:16347361:A:G	2.01312e-06	-1.38946e-10	-1.31597	6.0004e-05	-1.38946e-10	-1.31159
16347785	chr10:16347785:T:C	7.32246e-07	-1.15234	-1.17495	2.4113e-05	-1.11637	-1.10688
16347823	chr10:16347823:A:C	4.68939e-06	-1.38946e-10	-0.470352	0.000135141	-1.38946e-10	-0.499685
16347857	chr10:16347857:C:T	8.77227e-06	0.155941	-3.25898e-10	0.000310089	0.330858	-3.25898e-10
16347969	chr10:16347969:T:C	2.19932e-06	-1.38946e-10	-1.22751	6.34728e-05	-1.38946e-10	-1.25539
16348032	chr10:16348032:A:T	2.00527e-06	-1.38946e-10	-1.31988	5.95086e-05	-1.38946e-10	-1.31988
16348033	chr10:16348033:T:C	1.14319e-05	-1.38946e-10	0.420758	0.000360839	-1.38946e-10	0.482432
16348165	chr10:16348165:T:A	2.8929e-06	-1.38946e-10	-0.953394	8.79707e-05	-1.38946e-10	-0.928997
16348191	chr10:16348191:G:GATATGTATTATTTATAATACATATGTATAATAAAATGT	1.53304e-06	-1.5884	-3.25898e-10	4.40856e-05	-1.61987	-3.25898e-10
16349467	chr10:16349467:C:T	5.22754e-06	-0.361713	-3.25898e-10	0.000176343	-0.233569	-3.25898e-10
16349483	chr10:16349483:T:C	4.01529e-07	-1.61113	-1.317	1.13797e-05	-1.66694	-1.30723
16349516	chr10:16349516:C:T	1.44848e-06	-0.478001	-1.16714	3.94512e-05	-0.48759	-1.24335
16349595	chr10:16349595:G:A	2.26229e-06	-1.38946e-10	-1.19928	6.75702e-05	-1.38946e-10	-1.19283
16350105	chr10:16350105:A:G	2.1933e-06	-1.38946e-10	-1.23025	6.38016e-05	-1.38946e-10	-1.25022
16350127	chr10:16350127:G:C	2.25529e-06	-1.38946e-10	-1.20237	6.83298e-05	-1.38946e-10	-1.18165
16350183	chr10:16350183:A:G	2.03453e-06	-1.38946e-10	-1.30539	6.02634e-05	-1.38946e-10	-1.30727
16350700	chr10:16350700:G:C	3.48506e-06	-1.19237	0.425202	0.000100597	-1.08133	0.286459
16350760	chr10:16350760:C:A	2.13345e-06	-1.1457	-0.112215	6.4414e-05	-1.02425	-0.216423
16350763	chr10:16350763:A:G	6.83062e-07	-1.20331	-1.19352	2.14473e-05	-1.1458	-1.19461
16351093	chr10:16351093:G:A	5.96688e-07	-1.33489	-1.19713	1.98983e-05	-1.20868	-1.20669
16351432	chr10:16351432:C:T	3.78498e-06	-1.38946e-10	-0.684613	0.000115955	-1.38946e-10	-0.652796
16351583	chr10:16351583:CAAGTT:C	1.4106e-06	-1.67164	-3.25898e-10	4.30543e-05	-1.64354	-3.25898e-10
16352148	chr10:16352148:C:G	5.57041e-06	-1.6674	1.36922	0.000199456	-1.65858	1.54817
16352190	chr10:16352190:T:C	1.14063e-06	-1.07797	-0.806102	3.10241e-05	-1.10693	-0.864304
16352366	chr10:16352366:T:C	2.10649e-06	-1.38946e-10	-1.27063	6.35142e-05	-1.38946e-10	-1.25474
16352544	chr10:16352544:G:A	3.3487e-06	-1.38946e-10	-0.807081	9.69401e-05	-1.38946e-10	-0.831908
16352627	chr10:16352627:A:G	2.08394e-06	-1.38946e-10	-1.2814	6.27316e-05	-1.38946e-10	-1.26713
16352691	chr10:16352691:C:T	3.91385e-07	-1.66305	-1.29067	1.22242e-05	-1.6145	-1.28808
16353524	chr10:16353524:C:T	2.27066e-06	-1.38946e-10	-1.19558	6.51326e-05	-1.38946e-10	-1.22958
16353588	chr10:16353588:A:C	2.02136e-06	-1.38946e-10	-1.31189	5.97603e-05	-1.38946e-10	-1.31566
16353663	chr10:16353663:A:T	2.04888e-06	-1.38946e-10	-1.29836	6.05583e-05	-1.38946e-10	-1.30239
16353689	chr10:16353689:G:C	2.0497e-06	-1.38946e-10	-1.29796	6.05801e-05	-1.38946e-10	-1.30203
16353747	chr10:16353747:G:A	2.19404e-06	-1.38946e-10	-1.22991	6.62308e-05	-1.38946e-10	-1.21285
16353910	chr10:16353910:A:G	2.00529e-06	-1.38946e-10	-1.31987	5.95368e-05	-1.38946e-10	-1.31941
16354057	chr10:16354057:G:A	3.91229e-07	-1.67108	-1.28303	1.19222e-05	-1.64455	-1.28304
16354479	chr10:16354479:C:T	2.198e-06	-1.38946e-10	-1.22811	6.59787e-05	-1.38946e-10	-1.21667
16354480	chr10:16354480:T:C	2.01262e-06	-1.38946e-10	-1.31621	6.00821e-05	-1.38946e-10	-1.31029
16354799	chr10:16354799:A:T	2.18201e-06	-1.38946e-10	-1.23541	6.51941e-05	-1.38946e-10	-1.22863
16354861	chr10:16354861:T:G	2.21209e-06	-1.38946e-10	-1.22171	6.69412e-05	-1.38946e-10	-1.20219
16354937	chr10:16354937:A:G	2.00698e-06	-1.38946e-10	-1.31902	5.95112e-05	-1.38946e-10	-1.31984
16354965	chr10:16354965:C:T	8.25334e-07	-1.08181	-1.12581	2.68823e-05	-0.998377	-1.11616
16355230	chr10:16355230:T:C	5.1562e-07	-1.63861	-1.03943	1.6742e-05	-1.60563	-0.982451
16355232	chr10:16355232:G:A	4.43297e-07	-1.51281	-1.31636	1.34907e-05	-1.49114	-1.31286
16355417	chr10:16355417:G:C	3.20554e-06	-1.38946e-10	-0.850772	9.76924e-05	-1.38946e-10	-0.824176
16356013	chr10:16356013:T:C	2.09498e-06	-1.38946e-10	-1.27611	6.29058e-05	-1.38946e-10	-1.26436
16356296	chr10:16356296:T:C	2.01626e-06	-1.38946e-10	-1.31441	5.99115e-05	-1.38946e-10	-1.31313
16356685	chr10:16356685:T:C	6.59743e-06	-1.38946e-10	-0.128974	0.000191759	-1.38946e-10	-0.14976
16356747	chr10:16356747:C:T	5.99045e-07	-1.33988	-1.18819	1.72901e-05	-1.34032	-1.21555
16356910	chr10:16356910:G:C	3.50457e-06	-1.38946e-10	-0.761585	0.00010204	-1.38946e-10	-0.78064
16356948	chr10:16356948:TC:T	2.00537e-06	-1.38946e-10	-1.31982	5.95168e-05	-1.38946e-10	-1.31974
16357048	chr10:16357048:A:C	2.0703e-06	-1.38946e-10	-1.28796	6.17199e-05	-1.38946e-10	-1.28339
16357335	chr10:16357335:T:C	2.32556e-06	-1.38946e-10	-1.17169	6.77648e-05	-1.38946e-10	-1.18996
16357598	chr10:16357598:T:A	3.00928e-06	-1.38946e-10	-0.913954	9.04336e-05	-1.38946e-10	-0.901384
16357678	chr10:16357678:T:C	3.38158e-06	-1.38946e-10	-0.79731	0.000108961	-1.38946e-10	-0.71501
16357722	chr10:16357722:T:C	2.88013e-06	-1.38946e-10	-0.957817	9.10099e-05	-1.38946e-10	-0.895032
16357814	chr10:16357814:T:C	1.42664e-06	-1.66034	-3.25898e-10	4.30051e-05	-1.64468	-3.25898e-10
16357913	chr10:16357913:G:A	2.04108e-06	-1.38946e-10	-1.30217	6.11238e-05	-1.38946e-10	-1.2931
16357993	chr10:16357993:G:C	2.94965e-06	-1.38946e-10	-0.933966	8.86128e-05	-1.38946e-10	-0.921724
16358073	chr10:16358073:A:G	3.84918e-07	-1.65433	-1.31605	1.12515e-05	-1.66612	-1.31938
16358241	chr10:16358241:C:A	3.87801e-07	-1.64353	-1.31939	1.175e-05	-1.62483	-1.31731
16358354	chr10:16358354:A:T	2.49237e-06	-1.38946e-10	-1.10242	7.51614e-05	-1.38946e-10	-1.08636
16358475	chr10:16358475:C:A	2.12514e-06	-1.38946e-10	-1.26182	6.41127e-05	-1.38946e-10	-1.24536
16359233	chr10:16359233:T:C	1.28867e-05	-1.38946e-10	0.540541	0.000408332	-1.38946e-10	0.60608
16359257	chr10:16359257:A:G	1.28867e-05	-1.38946e-10	0.540541	0.000408332	-1.38946e-10	0.60608
16359405	chr10:16359405:AC:A	1.58529e-06	-1.55489	-3.25898e-10	5.52638e-05	-1.39388	-3.25898e-10
16359515	chr10:16359515:T:TA	1.37107e-05	-1.38946e-10	0.60252	0.000434904	-1.38946e-10	0.669124
16359918	chr10:16359918:G:A	8.90033e-07	-1.43035	-0.701797	2.50277e-05	-1.48702	-0.699001
16360350	chr10:16360350:G:GA	7.16662e-07	-1.53908	-0.80972	2.06131e-05	-1.5642	-0.815878
16360487	chr10:16360487:T:C	4.38241e-06	-1.38946e-10	-0.538056	0.000127776	-1.38946e-10	-0.555723
16360743	chr10:16360743:G:A	2.08698e-06	-1.38946e-10	-1.27994	6.15223e-05	-1.38946e-10	-1.2866
16360939	chr10:16360939:G:C	2.29703e-06	-1.38946e-10	-1.18404	6.90379e-05	-1.38946e-10	-1.17135
16361107	chr10:16361107:A:T	2.11184e-06	-1.38946e-10	-1.2681	6.17602e-05	-1.38946e-10	-1.28274
16361407	chr10:16361407:C:T	2.10842e-06	-1.38946e-10	-1.26972	6.38338e-05	-1.38946e-10	-1.24972
16361464	chr10:16361464:G:T	2.18577e-06	-1.38946e-10	-1.23369	6.31472e-05	-1.38946e-10	-1.26053
16361547	chr10:16361547:C:T	6.38018e-07	-1.51415	-0.950891	1.79551e-05	-1.45882	-1.05931
16361609	chr10:16361609:C:T	2.14094e-06	-1.38946e-10	-1.25441	6.24998e-05	-1.38946e-10	-1.27084
16361733	chr10:16361733:G:T	2.13707e-06	-1.38946e-10	-1.25622	6.23545e-05	-1.38946e-10	-1.27316
16361745	chr10:16361745:A:T	5.71426e-07	-1.45609	-1.11919	1.65003e-05	-1.4658	-1.13682
16361844	chr10:16361844:A:G	2.29037e-06	-1.18694	-3.25898e-10	9.30371e-05	-0.873002	-3.25898e-10
16362290	chr10:16362290:C:G	2.02548e-06	-1.38946e-10	-1.30985	5.99363e-05	-1.38946e-10	-1.31272
16362745	chr10:16362745:G:A	5.42505e-06	-1.38946e-10	-0.324628	0.000153951	-1.38946e-10	-0.369366
16363128	chr10:16363128:A:G	2.28806e-06	-1.38946e-10	-1.18795	7.00625e-05	-1.38946e-10	-1.15661
16363350	chr10:16363350:G:A	1.42423e-06	-1.66202	-3.25898e-10	4.2757e-05	-1.65047	-3.25898e-10
16363580	chr10:16363580:C:T	2.00622e-06	-1.38946e-10	-1.3194	5.95128e-05	-1.38946e-10	-1.31981
16363605	chr10:16363605:T:A	3.84105e-06	-1.38946e-10	-0.669908	0.000112252	-1.38946e-10	-0.685253
16364006	chr10:16364006:C:T	2.71024e-06	-1.38946e-10	-1.01862	8.55649e-05	-1.38946e-10	-0.956725
16364646	chr10:16364646:C:T	5.8791e-06	-1.38946e-10	-0.24425	0.000170816	-1.38946e-10	-0.265411
16364647	chr10:16364647:C:T	4.24122e-07	-1.59252	-1.28086	1.19157e-05	-1.61277	-1.31538
16364691	chr10:16364691:A:C	8.22375e-06	0.0913717	-3.25898e-10	0.000221271	-0.00661414	-3.25898e-10
16365018	chr10:16365018:C:T	2.22593e-06	-1.38946e-10	-1.21548	6.43298e-05	-1.38946e-10	-1.24198
16365368	chr10:16365368:T:C	2.01599e-06	-1.38946e-10	-1.31455	5.95725e-05	-1.38946e-10	-1.31881
16365659	chr10:16365659:C:A	2.17014e-06	-1.38946e-10	-1.24086	6.59356e-05	-1.38946e-10	-1.21732
16366689	chr10:16366689:T:A	2.02211e-06	-1.38946e-10	-1.31151	6.06157e-05	-1.38946e-10	-1.30145
16366800	chr10:16366800:G:T	2.13551e-06	-1.38946e-10	-1.25695	6.28337e-05	-1.38946e-10	-1.26551
16366873	chr10:16366873:C:T	1.02085e-06	-1.34175	-0.653275	2.94536e-05	-1.39144	-0.631749
16367099	chr10:16367099:G:T	5.52852e-06	-1.38946e-10	-0.305734	0.000160826	-1.38946e-10	-0.325679
16367199	chr10:16367199:C:T	2.12913e-06	-1.38946e-10	-1.25994	6.26576e-05	-1.38946e-10	-1.26832
16367856	chr10:16367856:T:C	2.22142e-06	-1.38946e-10	-1.21751	6.69231e-05	-1.38946e-10	-1.20246
16368192	chr10:16368192:C:T	7.60307e-06	-1.38946e-10	0.0128984	0.000223245	-1.38946e-10	0.00226967
16368934	chr10:16368934:C:G	2.69846e-06	-1.38946e-10	-1.02297	7.94962e-05	-1.38946e-10	-1.03029
16369169	chr10:16369169:G:A	2.01023e-06	-1.38946e-10	-1.3174	5.97575e-05	-1.38946e-10	-1.31571
16369615	chr10:16369615:T:C	2.33941e-06	-1.38946e-10	-1.16575	6.90509e-05	-1.38946e-10	-1.17116
16369684	chr10:16369684:A:G	6.76613e-07	-1.63028	-0.776026	1.90864e-05	-1.63329	-0.823736
16369745	chr10:16369745:C:T	2.1312e-06	-1.38946e-10	-1.25897	6.36035e-05	-1.38946e-10	-1.25333
16370161	chr10:16370161:T:C	2.27358e-06	-1.38946e-10	-1.1943	6.70606e-05	-1.38946e-10	-1.2004
16370240	chr10:16370240:T:C	1.40835e-06	-1.67323	-3.25898e-10	4.18241e-05	-1.67253	-3.25898e-10
16370511	chr10:16370511:A:G	6.76748e-07	-1.57402	-0.832091	1.91457e-05	-1.57657	-0.87735
16370581	chr10:16370581:G:T	2.4691e-06	-1.38946e-10	-1.1118	7.2618e-05	-1.38946e-10	-1.12079
16370703	chr10:16370703:C:T	5.97219e-07	-1.49346	-1.03766	1.70518e-05	-1.60216	-0.967581
16370813	chr10:16370813:G:C	2.00593e-06	-1.38946e-10	-1.31954	5.95787e-05	-1.38946e-10	-1.3187
16370815	chr10:16370815:T:C	2.14346e-06	-1.38946e-10	-1.25323	6.25053e-05	-1.38946e-10	-1.27075
16371025	chr10:16371025:T:A	2.95037e-06	-1.38946e-10	-0.933724	8.3147e-05	-1.38946e-10	-0.98539
16371404	chr10:16371404:G:A	2.30923e-06	-1.38946e-10	-1.17874	6.65522e-05	-1.38946e-10	-1.20801
16371839	chr10:16371839:T:C	2.0564e-06	-1.38946e-10	-1.2947	6.08454e-05	-1.38946e-10	-1.29766
16372264	chr10:16372264:A:G	2.16013e-06	-1.38946e-10	-1.24548	6.52007e-05	-1.38946e-10	-1.22853
16373023	chr10:16373023:C:T	2.21659e-06	-1.38946e-10	-1.21968	6.54235e-05	-1.38946e-10	-1.22512
16373388	chr10:16373388:T:C	6.19982e-06	-1.38946e-10	-0.191134	0.000194194	-1.38946e-10	-0.137141
16373413	chr10:16373413:T:G	1.29879e-06	-1.13047	-0.623757	3.70377e-05	-1.18706	-0.607008
16373690	chr10:16373690:G:A	2.48266e-06	-1.38946e-10	-1.10632	7.47235e-05	-1.38946e-10	-1.09221
16373938	chr10:16373938:C:G	7.74798e-07	-0.950956	-1.31985	2.23605e-05	-0.979877	-1.31883
16374042	chr10:16374042:G:C	2.13861e-06	-1.38946e-10	-1.2555	6.24333e-05	-1.38946e-10	-1.2719
16374257	chr10:16374257:C:G	2.05515e-06	-1.38946e-10	-1.29531	6.12663e-05	-1.38946e-10	-1.29077
16374300	chr10:16374300:A:G	2.23254e-06	-1.38946e-10	-1.21251	6.74055e-05	-1.38946e-10	-1.19527
16374389	chr10:16374389:G:A	3.867e-07	-1.64626	-1.3195	1.12346e-05	-1.6672	-1.31981
16374415	chr10:16374415:G:A	2.09026e-06	-1.38946e-10	-1.27837	6.32516e-05	-1.38946e-10	-1.25888
16374652	chr10:16374652:G:C	6.01587e-06	-1.38946e-10	-0.221253	0.000188304	-1.38946e-10	-0.167942
16374668	chr10:16374668:A:G	2.01169e-06	-1.38946e-10	-1.31668	5.9608e-05	-1.38946e-10	-1.31821
16374895	chr10:16374895:A:G	8.20498e-07	-1.07422	-1.13928	2.08401e-05	-1.16859	-1.20053
16374955	chr10:16374955:G:T	1.25113e-06	-1.08094	-0.710669	3.57072e-05	-1.13986	-0.690788
16375070	chr10:16375070:A:G	8.88811e-07	-1.00362	-1.12991	2.2453e-05	-1.10169	-1.19289
16375282	chr10:16375282:G:A	1.14217e-06	-1.13023	-0.752496	3.26679e-05	-1.18653	-0.733076
16375568	chr10:16375568:A:C	1.50532e-06	-1.60369	-0.00295195	3.66391e-05	-1.61959	-0.185294
16375925	chr10:16375925:G:C	2.62043e-06	-1.38946e-10	-1.05232	7.45915e-05	-1.38946e-10	-1.09397
16376067	chr10:16376067:T:C	3.9674e-07	-1.62162	-1.31851	1.13878e-05	-1.65367	-1.31979
16376537	chr10:16376537:A:G	2.22454e-06	-1.38946e-10	-1.2161	6.56749e-05	-1.38946e-10	-1.22128
16376606	chr10:16376606:A:T	2.08211e-06	-1.38946e-10	-1.28227	6.09474e-05	-1.38946e-10	-1.29599
16376631	chr10:16376631:T:C	1.23046e-06	-1.61611	-0.192154	3.06167e-05	-1.62764	-0.356812
16376894	chr10:16376894:T:C	2.14382e-06	-1.38946e-10	-1.25307	6.45095e-05	-1.38946e-10	-1.23919
16377129	chr10:16377129:C:G	4.46509e-07	-1.51483	-1.30712	1.22294e-05	-1.61251	-1.28964
16377141	chr10:16377141:C:T	3.33035e-06	-1.38946e-10	-0.812578	9.65897e-05	-1.38946e-10	-0.835528
16377204	chr10:16377204:C:A	2.12854e-06	-1.38946e-10	-1.26022	6.27567e-05	-1.38946e-10	-1.26674
16377322	chr10:16377322:C:T	4.32212e-07	-1.67163	-1.18287	1.18146e-05	-1.67355	-1.26312
16377410	chr10:16377410:C:T	2.15675e-06	-1.62949	0.382439	5.29633e-05	-1.6379	0.201503
16377419	chr10:16377419:C:A	1.01036e-06	-0.685502	-1.31985	4.87986e-05	-0.198696	-1.3196
16377464	chr10:16377464:A:G	6.0983e-06	-1.38946e-10	-0.207643	0.000190899	-1.38946e-10	-0.154256
16377575	chr10:16377575:T:C	2.28506e-06	-1.38946e-10	-1.18926	6.69112e-05	-1.38946e-10	-1.20263
16377740	chr10:16377740:C:T	3.10883e-06	-1.38946e-10	-0.881409	8.77237e-05	-1.38946e-10	-0.931808
16377876	chr10:16377876:A:G	7.28803e-07	-1.48331	-0.848694	2.18058e-05	-1.46516	-0.858666
16377916	chr10:16377916:A:G	5.60098e-07	-1.6339	-0.961399	1.64312e-05	-1.62627	-0.980546
16378465	chr10:16378465:T:C	2.02844e-06	-1.38946e-10	-1.30839	6.05966e-05	-1.38946e-10	-1.30176
16378859	chr10:16378859:C:A	6.48325e-07	-1.23581	-1.21321	1.87186e-05	-1.24839	-1.2281
16379597	chr10:16379597:T:C	8.09533e-07	-0.927519	-1.29943	2.70529e-05	-0.81466	-1.29355
16379603	chr10:16379603:A:G	2.07076e-06	-1.38946e-10	-1.28774	6.12278e-05	-1.38946e-10	-1.2914
16379658	chr10:16379658:T:G	5.71055e-07	-1.59397	-0.981955	1.62772e-05	-1.59263	-1.0236
16380048	chr10:16380048:C:T	4.76477e-07	-1.66081	-1.09619	1.36571e-05	-1.66164	-1.1301
16380718	chr10:16380718:T:C	8.39548e-06	-1.38946e-10	0.112039	0.000246383	-1.38946e-10	0.100888
16380984	chr10:16380984:A:T	2.48713e-06	-1.38946e-10	-1.10452	7.31548e-05	-1.38946e-10	-1.11342
16381166	chr10:16381166:T:C	7.40707e-07	-1.61665	-0.699155	1.884e-05	-1.63387	-0.83615
16382598	chr10:16382598:T:G	2.03917e-06	-1.38946e-10	-1.30311	6.0061e-05	-1.38946e-10	-1.31064
16382818	chr10:16382818:A:G	4.57139e-07	-1.67277	-1.12566	1.32865e-05	-1.67272	-1.14653
16382853	chr10:16382853:C:T	4.21177e-06	-1.38946e-10	-0.57777	0.000116831	-1.38946e-10	-0.645269
16383018	chr10:16383018:A:G	4.25394e-07	-1.67221	-1.19818	1.24338e-05	-1.67202	-1.21356
16383224	chr10:16383224:G:T	2.23748e-06	-1.38946e-10	-1.2103	6.44165e-05	-1.38946e-10	-1.24063
16383896	chr10:16383896:T:C	7.34878e-06	-1.38946e-10	-0.0211195	0.000230637	-1.38946e-10	0.0348436
16384223	chr10:16384223:C:T	9.2868e-07	-1.64233	-0.44732	2.31089e-05	-1.654	-0.611782
16384316	chr10:16384316:T:A	9.66156e-07	-1.33329	-0.71679	2.80329e-05	-1.37941	-0.69321
16384496	chr10:16384496:G:C	2.10891e-06	-1.26948	-3.25898e-10	5.64641e-05	-1.3724	-3.25898e-10
16384650	chr10:16384650:T:C	2.02164e-06	-1.38946e-10	-1.31175	5.99128e-05	-1.38946e-10	-1.31311
16384739	chr10:16384739:T:C	7.23433e-06	-1.38946e-10	-0.0368156	0.000226815	-1.38946e-10	0.0181343
16384958	chr10:16384958:C:T	1.1108e-06	-1.64791	-0.262661	3.07813e-05	-1.61916	-0.359931
16385004	chr10:16385004:G:A	9.21675e-06	-1.38946e-10	0.205368	0.000259333	-1.38946e-10	0.152113
16385042	chr10:16385042:A:G	4.5795e-06	-1.38946e-10	-0.494064	0.000135194	-1.38946e-10	-0.499286
16385045	chr10:16385045:T:G	9.84483e-07	-1.44381	-0.587481	2.72355e-05	-1.39236	-0.70912
16385108	chr10:16385108:G:T	5.75721e-07	-1.27664	-1.29114	1.70948e-05	-1.28408	-1.28314
16385376	chr10:16385376:C:A	8.76244e-07	-1.37954	-0.768221	2.54807e-05	-1.42209	-0.74599
16385577	chr10:16385577:T:C	2.01354e-06	-1.38946e-10	-1.31576	5.95592e-05	-1.38946e-10	-1.31903
16385592	chr10:16385592:G:A	2.47555e-06	-1.38946e-10	-1.10919	7.25773e-05	-1.38946e-10	-1.12135
16385662	chr10:16385662:G:A	6.3451e-07	-1.51116	-0.959398	1.80276e-05	-1.4703	-1.0438
16385773	chr10:16385773:T:C	1.23619e-06	-1.65116	-0.152459	3.07117e-05	-1.65953	-0.321832
16385847	chr10:16385847:T:C	9.0969e-07	-1.20269	-0.907615	2.63505e-05	-1.12414	-1.01037
16385871	chr10:16385871:T:C	9.36682e-06	-1.38946e-10	0.22152	0.00027507	-1.38946e-10	0.211024
16385928	chr10:16385928:T:G	8.46158e-07	-1.32341	-0.859297	2.39344e-05	-1.27271	-0.95797
16386290	chr10:16386290:C:T	1.79168e-06	-0.935426	-0.497077	4.71327e-05	-0.967292	-0.585741
16386349	chr10:16386349:G:A	1.09086e-06	-1.06797	-0.860713	2.97661e-05	-1.06225	-0.950382
16386405	chr10:16386405:C:T	1.06882e-06	-1.08375	-0.865343	2.91435e-05	-1.07935	-0.954422
16386448	chr10:16386448:G:A	2.0447e-06	-1.38946e-10	-1.3004	6.04752e-05	-1.38946e-10	-1.30377
16386456	chr10:16386456:G:A	5.14938e-06	-0.770251	0.393474	0.000134075	-0.872827	0.365226
16386487	chr10:16386487:G:A	9.32657e-07	-1.09079	-0.994581	2.57779e-05	-1.08701	-1.06948
16386518	chr10:16386518:T:C	9.62177e-07	-1.1375	-0.916711	2.63572e-05	-1.13408	-1.00018
16386556	chr10:16386556:T:A	2.7659e-06	-1.38946e-10	-0.99829	8.08651e-05	-1.38946e-10	-1.01322
16386572	chr10:16386572:A:AC	2.53518e-06	-1.38946e-10	-1.08539	7.45507e-05	-1.38946e-10	-1.09452
16386699	chr10:16386699:C:G	1.42258e-06	-0.94555	-0.717631	3.81771e-05	-0.971648	-0.792118
16387073	chr10:16387073:G:A	9.95922e-07	-1.63565	-0.384086	3.2514e-05	-1.59661	-0.327719
16387122	chr10:16387122:C:T	2.24627e-06	-1.38946e-10	-1.20638	6.65816e-05	-1.38946e-10	-1.20757
16387227	chr10:16387227:C:T	2.07599e-06	-1.38946e-10	-1.28522	6.11262e-05	-1.38946e-10	-1.29306
16387520	chr10:16387520:T:C	1.78651e-06	-0.983719	-0.451671	4.74707e-05	-0.996466	-0.549421
16387613	chr10:16387613:G:A	2.28311e-06	-1.04397	-0.146145	6.003e-05	-1.06771	-0.243446
16387932	chr10:16387932:G:A	2.21876e-06	-1.38946e-10	-1.2187	6.49477e-05	-1.38946e-10	-1.23242
16387958	chr10:16387958:T:C	1.99671e-06	-0.95703	-0.367126	5.2791e-05	-0.969404	-0.470257
16387996	chr10:16387996:T:C	1.79142e-06	-1.00966	-0.422982	4.74892e-05	-1.02247	-0.523026
16388068	chr10:16388068:G:A	2.56894e-06	-1.38946e-10	-1.07216	7.52914e-05	-1.38946e-10	-1.08463
16388180	chr10:16388180:G:A	2.81293e-06	-0.981428	-3.25898e-10	7.90692e-05	-1.03568	-3.25898e-10
16388309	chr10:16388309:G:A	1.68344e-06	-0.822995	-0.67182	4.47018e-05	-0.968788	-0.637198
16388484	chr10:16388484:C:A	1.52172e-06	-1.01993	-0.575879	5.83654e-05	-0.679285	-0.659993
16388516	chr10:16388516:C:A	2.30245e-06	-1.38946e-10	-1.18168	6.82326e-05	-1.38946e-10	-1.18308
16388584	chr10:16388584:T:C	2.00669e-06	-1.38946e-10	-1.31917	5.9529e-05	-1.38946e-10	-1.31954
16388646	chr10:16388646:A:C	4.5394e-06	-1.38946e-10	-0.50286	0.000125318	-1.38946e-10	-0.575147
16388647	chr10:16388647:AC:A	4.51795e-06	-1.38946e-10	-0.507596	0.000124723	-1.38946e-10	-0.579909
16388696	chr10:16388696:T:TTC	8.93471e-07	-0.929285	-1.19901	2.59982e-05	-0.954913	-1.19306
16388705	chr10:16388705:T:C	7.81029e-07	-0.946933	-1.31586	2.59337e-05	-0.838291	-1.31217
16388728	chr10:16388728:A:G	4.41638e-07	-1.65059	-1.18233	1.23132e-05	-1.66446	-1.23087
16388927	chr10:16388927:T:C	1.54571e-06	-1.58017	-3.25898e-10	4.78505e-05	-1.53792	-3.25898e-10
16388991	chr10:16388991:C:T	2.01685e-06	-0.955122	-0.358994	7.77098e-05	-0.597839	-0.45518
16389014	chr10:16389014:T:A	2.13503e-06	-1.38946e-10	-1.25717	6.23179e-05	-1.38946e-10	-1.27375
16389033	chr10:16389033:C:CT	1.66636e-06	-0.968936	-0.536077	6.46689e-05	-0.614471	-0.622249
16389085	chr10:16389085:G:T	2.22035e-06	-1.38946e-10	-1.21799	6.50929e-05	-1.38946e-10	-1.23019
16389276	chr10:16389276:T:C	9.27879e-07	-1.55702	-0.533484	2.17538e-05	-1.65678	-0.66943
16389422	chr10:16389422:T:C	1.67564e-06	-1.23826	-0.261196	6.26912e-05	-0.893629	-0.374151
16389437	chr10:16389437:A:T	1.67562e-06	-1.23656	-0.262913	6.2723e-05	-0.891499	-0.375774
16389486	chr10:16389486:G:A	1.64683e-06	-1.25564	-0.261169	6.11199e-05	-0.918848	-0.374315
16389568	chr10:16389568:C:T	1.61174e-06	-1.25552	-0.282826	5.99568e-05	-0.91765	-0.394726
16389602	chr10:16389602:T:C	1.52625e-06	-1.25854	-0.334296	5.6793e-05	-0.921962	-0.444625
16389726	chr10:16389726:T:C	1.09167e-06	-1.23409	-0.693857	4.19743e-05	-0.918356	-0.750587
16389931	chr10:16389931:A:G	1.57598e-06	-1.26172	-0.299054	5.84315e-05	-0.926352	-0.411792
16390227	chr10:16390227:G:C	2.1393e-06	-1.38946e-10	-1.25517	6.33979e-05	-1.38946e-10	-1.25657
16390334	chr10:16390334:C:T	1.0921e-05	-1.38946e-10	0.375032	0.000344671	-1.38946e-10	0.43659
16390357	chr10:16390357:A:G	7.36796e-07	-1.48333	-0.837763	2.62488e-05	-1.21744	-0.920946
16390846	chr10:16390846:C:G	6.6866e-07	-1.10235	-1.31578	1.92164e-05	-1.13469	-1.31555
16390910	chr10:16390910:C:T	2.01783e-06	-1.38946e-10	-1.31363	6.03019e-05	-1.38946e-10	-1.30664
16390911	chr10:16390911:A:G	7.95327e-07	-1.42044	-0.824214	2.92323e-05	-1.12207	-0.908659
16391047	chr10:16391047:C:T	2.69539e-06	-1.38946e-10	-1.02411	7.8871e-05	-1.38946e-10	-1.03819
16391048	chr10:16391048:T:G	7.78141e-07	-1.42081	-0.845691	2.86597e-05	-1.12241	-0.928097
16391072	chr10:16391072:C:T	4.54551e-07	-1.50768	-1.29642	1.62111e-05	-1.3352	-1.2851
16391402	chr10:16391402:T:G	2.0857e-06	-1.38946e-10	-1.28055	6.14095e-05	-1.38946e-10	-1.28844
16391459	chr10:16391459:C:G	1.16756e-05	-1.38946e-10	0.441843	0.000369304	-1.38946e-10	0.505619
16391584	chr10:16391584:A:G	7.34376e-07	-1.43533	-0.889063	2.69148e-05	-1.14413	-0.969192
16391587	chr10:16391587:G:A	7.35408e-07	-1.43357	-0.88941	2.69758e-05	-1.14155	-0.969505
16391601	chr10:16391601:G:A	2.96835e-06	-1.38946e-10	-0.927649	8.98149e-05	-1.38946e-10	-0.908249
16391770	chr10:16391770:A:G	7.83836e-07	-1.37825	-0.880959	2.94847e-05	-1.06033	-0.961802
16391928	chr10:16391928:T:C	2.15048e-06	-1.38946e-10	-1.24996	6.27133e-05	-1.38946e-10	-1.26743
16391940	chr10:16391940:G:A	2.21364e-06	-1.38946e-10	-1.22102	6.626e-05	-1.38946e-10	-1.21241
16391960	chr10:16391960:TC:T	6.37091e-07	-1.36556	-1.10094	2.44376e-05	-1.0692	-1.14067
16391974	chr10:16391974:G:A	7.73989e-07	-1.38339	-0.888457	2.90591e-05	-1.06826	-0.968414
16391979	chr10:16391979:T:TG	7.67332e-07	-1.39558	-0.884911	2.86332e-05	-1.08616	-0.965268
16392065	chr10:16392065:T:A	2.05508e-06	-1.38946e-10	-1.29534	6.04261e-05	-1.38946e-10	-1.30458
16392081	chr10:16392081:C:T	7.9624e-07	-1.39193	-0.851582	2.96591e-05	-1.08084	-0.935391
16392082	chr10:16392082:G:A	4.77544e-07	-1.63575	-1.119	1.23566e-05	-1.67225	-1.21956
16392109	chr10:16392109:C:T	7.39225e-07	-1.64138	-0.676428	1.84632e-05	-1.67149	-0.818732
16392114	chr10:16392114:G:A	7.71072e-07	-1.39988	-0.875749	2.87006e-05	-1.09205	-0.957029
16392153	chr10:16392153:A:G	1.15751e-06	-1.18105	-0.688335	4.5404e-05	-0.805583	-0.784818
16392178	chr10:16392178:C:T	2.35063e-06	-1.38946e-10	-1.16097	7.05747e-05	-1.38946e-10	-1.14933
16392179	chr10:16392179:T:C	2.16832e-06	-1.38946e-10	-1.2417	6.48089e-05	-1.38946e-10	-1.23456
16392246	chr10:16392246:AAATAAATAAAT:A	2.01836e-06	-1.38946e-10	-1.31337	6.00787e-05	-1.38946e-10	-1.31035
16392385	chr10:16392385:A:G	8.23153e-07	-1.35829	-0.851977	3.12196e-05	-1.03148	-0.933476
16392428	chr10:16392428:CCA:C	2.02953e-06	-1.38946e-10	-1.30785	6.0104e-05	-1.38946e-10	-1.30992
16392607	chr10:16392607:A:T	4.26974e-06	-1.38946e-10	-0.5641	0.000125509	-1.38946e-10	-0.573625
16392645	chr10:16392645:A:G	2.01223e-06	-1.38946e-10	-1.31641	5.95484e-05	-1.38946e-10	-1.31921
16392701	chr10:16392701:C:T	7.79496e-07	-1.43083	-0.833934	2.85547e-05	-1.13676	-0.917416
16392879	chr10:16392879:T:A	2.00542e-06	-1.38946e-10	-1.3198	5.95481e-05	-1.38946e-10	-1.31922
16392910	chr10:16392910:T:C	2.00538e-06	-1.38946e-10	-1.31982	5.95443e-05	-1.38946e-10	-1.31928
16393031	chr10:16393031:A:G	2.58279e-05	-1.38946e-10	1.2358	0.000824488	-1.38946e-10	1.30876
16393086	chr10:16393086:C:T	7.90697e-07	-1.40999	-0.8405	2.9271e-05	-1.10406	-0.925345
16393254	chr10:16393254:G:A	7.93614e-07	-1.38399	-0.862822	2.97989e-05	-1.06612	-0.945409
16393552	chr10:16393552:T:C	8.24389e-07	-1.3813	-0.827467	3.08874e-05	-1.06418	-0.911471
16393572	chr10:16393572:T:G	7.61044e-07	-1.37586	-0.912853	2.87676e-05	-1.05646	-0.990289
16393656	chr10:16393656:A:G	2.03786e-06	-1.38946e-10	-1.30375	6.11869e-05	-1.38946e-10	-1.29207
16393693	chr10:16393693:C:T	2.02128e-06	-1.38946e-10	-1.31192	6.05082e-05	-1.38946e-10	-1.30322
16393728	chr10:16393728:C:T	6.95572e-07	-1.58307	-0.795606	1.67323e-05	-1.66669	-0.921972
16394029	chr10:16394029:T:C	7.57459e-07	-1.37617	-0.91727	2.86335e-05	-1.06217	-0.989254
16394415	chr10:16394415:T:TTTAC	2.01219e-06	-1.38946e-10	-1.31643	5.97874e-05	-1.38946e-10	-1.31521
16394419	chr10:16394419:T:TTTAG	5.21521e-06	-1.38946e-10	-0.364075	0.000157669	-1.38946e-10	-0.345505
16394613	chr10:16394613:G:A	7.10803e-07	-1.45492	-0.902094	2.57615e-05	-1.18014	-0.976984
16394928	chr10:16394928:C:T	9.41899e-07	-1.345	-0.730507	1.98065e-05	-1.55337	-0.866616
16395107	chr10:16395107:A:T	2.95579e-06	-1.38946e-10	-0.931889	8.93074e-05	-1.38946e-10	-0.913916
16395110	chr10:16395110:T:A	1.41341e-06	-1.66965	-3.25898e-10	4.18631e-05	-1.6716	-3.25898e-10
16395143	chr10:16395143:C:A	2.14481e-06	-1.38946e-10	-1.2526	6.31596e-05	-1.38946e-10	-1.26034
16395285	chr10:16395285:A:G	2.03341e-06	-1.38946e-10	-1.30594	6.01423e-05	-1.38946e-10	-1.30929
16395505	chr10:16395505:G:A	2.72282e-06	-1.38946e-10	-1.01399	8.21286e-05	-1.38946e-10	-0.997714
16395509	chr10:16395509:C:T	2.1513e-06	-1.38946e-10	-1.24958	6.33341e-05	-1.38946e-10	-1.25758
16395547	chr10:16395547:A:G	2.14936e-06	-1.38946e-10	-1.25048	6.22193e-05	-1.38946e-10	-1.27534
16395945	chr10:16395945:TG:T	7.73793e-07	-0.967511	-1.30459	2.18976e-05	-1.0196	-1.30002
16396005	chr10:16396005:T:A	2.0053e-06	-1.38946e-10	-1.31986	5.95291e-05	-1.38946e-10	-1.31954
16396078	chr10:16396078:C:T	2.21014e-06	-1.38946e-10	-1.2226	6.55091e-05	-1.38946e-10	-1.22381
16396240	chr10:16396240:A:G	8.64341e-07	-0.879343	-1.2821	2.80424e-05	-0.799246	-1.27304
16396327	chr10:16396327:TC:T	2.13475e-06	-1.38946e-10	-1.2573	6.28769e-05	-1.38946e-10	-1.26482
16396330	chr10:16396330:A:T	2.13501e-06	-1.38946e-10	-1.25718	6.28841e-05	-1.38946e-10	-1.26471
16396525	chr10:16396525:A:G	5.20515e-07	-1.35435	-1.31424	2.09242e-05	-1.0609	-1.30419
16396779	chr10:16396779:G:A	3.4914e-06	-1.38946e-10	-0.765352	0.000100727	-1.38946e-10	-0.793591
16396798	chr10:16396798:C:T	1.21423e-06	-1.34372	-0.477823	4.61255e-05	-1.08069	-0.493947
16396801	chr10:16396801:T:C	1.21199e-06	-1.36406	-0.459325	4.56924e-05	-1.10819	-0.47588
16396817	chr10:16396817:C:T	9.08407e-07	-1.4357	-0.676016	3.34334e-05	-1.20689	-0.689556
16396872	chr10:16396872:G:A	2.10331e-06	-1.38946e-10	-1.27214	6.2003e-05	-1.38946e-10	-1.27882
16396897	chr10:16396897:G:C	2.00902e-06	-1.38946e-10	-1.318	5.96012e-05	-1.38946e-10	-1.31833
16396938	chr10:16396938:A:G	1.06196e-06	-1.39242	-0.563114	3.97118e-05	-1.14637	-0.577986
16397164	chr10:16397164:T:C	2.0065e-06	-1.38946e-10	-1.31926	5.95787e-05	-1.38946e-10	-1.3187
16397297	chr10:16397297:G:A	2.30297e-06	-1.38946e-10	-1.18145	6.7914e-05	-1.38946e-10	-1.18776
16397469	chr10:16397469:G:A	3.09569e-06	-1.38946e-10	-0.885642	8.71957e-05	-1.38946e-10	-0.937845
16397522	chr10:16397522:C:T	3.89612e-07	-1.64266	-1.3156	1.23443e-05	-1.57991	-1.31289
16397764	chr10:16397764:C:T	2.06899e-06	-1.38946e-10	-1.28859	6.07987e-05	-1.38946e-10	-1.29843
16397848	chr10:16397848:C:T	6.12601e-07	-1.40263	-1.10307	1.66076e-05	-1.46789	-1.12825
16398072	chr10:16398072:T:C	2.1117e-06	-1.38946e-10	-1.26816	6.30368e-05	-1.38946e-10	-1.26228
16398083	chr10:16398083:C:A	2.04787e-06	-1.38946e-10	-1.29885	6.1629e-05	-1.38946e-10	-1.28487
16398326	chr10:16398326:C:T	2.20254e-06	-1.38946e-10	-1.22604	6.52801e-05	-1.38946e-10	-1.22731
16398328	chr10:16398328:A:G	6.44502e-07	-1.5695	-0.885434	1.78985e-05	-1.60653	-0.914753
16398341	chr10:16398341:A:T	2.0247e-06	-1.38946e-10	-1.31023	5.98533e-05	-1.38946e-10	-1.3141
16398453	chr10:16398453:A:G	2.09136e-06	-1.38946e-10	-1.27784	6.19946e-05	-1.38946e-10	-1.27895
16398844	chr10:16398844:A:C	4.36002e-06	-1.38946e-10	-0.543178	0.000124069	-1.38946e-10	-0.585166
16398931	chr10:16398931:C:T	2.12978e-06	-1.38946e-10	-1.25964	6.42688e-05	-1.38946e-10	-1.24293
16399304	chr10:16399304:T:A	2.04924e-06	-1.38946e-10	-1.29819	6.06593e-05	-1.38946e-10	-1.30073
16399470	chr10:16399470:C:T	2.19627e-06	-1.38946e-10	-1.2289	6.57887e-05	-1.38946e-10	-1.21955
16399599	chr10:16399599:G:T	5.85842e-07	-1.39321	-1.15715	2.33355e-05	-1.12214	-1.13388
16399646	chr10:16399646:C:T	4.65325e-07	-1.50149	-1.27918	1.7474e-05	-1.26794	-1.27734
16399701	chr10:16399701:A:G	6.38016e-07	-1.40402	-1.06102	1.90884e-05	-1.38666	-1.07026
16399784	chr10:16399784:T:C	2.00793e-06	-1.38946e-10	-1.31855	5.95303e-05	-1.38946e-10	-1.31951
16399888	chr10:16399888:G:C	6.33879e-06	-1.38946e-10	-0.168967	0.000192284	-1.38946e-10	-0.147026
16399946	chr10:16399946:G:A	2.01006e-06	-1.38946e-10	-1.31749	5.9979e-05	-1.38946e-10	-1.31201
16400175	chr10:16400175:G:C	3.13409e-06	-1.38946e-10	-0.873314	9.03844e-05	-1.38946e-10	-0.901929
16400189	chr10:16400189:G:A	2.1069e-06	-1.38946e-10	-1.27044	6.34074e-05	-1.38946e-10	-1.25642
16400193	chr10:16400193:T:C	2.13381e-06	-1.38946e-10	-1.25775	6.42811e-05	-1.38946e-10	-1.24273
16400218	chr10:16400218:T:C	2.10565e-06	-1.38946e-10	-1.27103	6.12077e-05	-1.38946e-10	-1.29173
16400250	chr10:16400250:C:T	2.08979e-06	-1.38946e-10	-1.27859	6.16207e-05	-1.38946e-10	-1.285
16400282	chr10:16400282:C:T	2.05746e-06	-1.38946e-10	-1.29418	6.19116e-05	-1.38946e-10	-1.28029
16400311	chr10:16400311:G:C	1.73546e-05	-1.38946e-10	0.838206	0.000554336	-1.38946e-10	0.91177
16400368	chr10:16400368:A:G	4.13891e-07	-1.57802	-1.31978	1.54602e-05	-1.34834	-1.31939
16400377	chr10:16400377:G:A	4.56975e-07	-1.60371	-1.19507	1.32311e-05	-1.66455	-1.15888
16400577	chr10:16400577:C:T	2.01193e-06	-1.38946e-10	-1.31656	5.95472e-05	-1.38946e-10	-1.31923
16400627	chr10:16400627:A:G	2.01554e-06	-1.38946e-10	-1.31477	5.97082e-05	-1.38946e-10	-1.31653
16400757	chr10:16400757:T:C	2.27418e-06	-1.38946e-10	-1.19403	6.67696e-05	-1.38946e-10	-1.20475
16400759	chr10:16400759:G:A	2.01124e-06	-1.38946e-10	-1.3169	5.95384e-05	-1.38946e-10	-1.31938
16400939	chr10:16400939:T:C	3.83272e-07	-1.67207	-1.3026	1.17532e-05	-1.64411	-1.29777
16401022	chr10:16401022:C:T	2.00562e-06	-1.38946e-10	-1.3197	5.96779e-05	-1.38946e-10	-1.31704
16401043	chr10:16401043:G:C	2.07183e-06	-1.38946e-10	-1.28722	6.16644e-05	-1.38946e-10	-1.28429
16401052	chr10:16401052:G:A	2.74886e-06	-1.38946e-10	-1.00447	8.4457e-05	-1.38946e-10	-0.969759
16401296	chr10:16401296:A:G	2.00953e-06	-1.38946e-10	-1.31775	5.95199e-05	-1.38946e-10	-1.31969
16401411	chr10:16401411:T:C	4.40603e-07	-1.61763	-1.21764	1.319e-05	-1.6044	-1.22214
16401443	chr10:16401443:C:G	4.47988e-07	-1.61045	-1.20819	1.23459e-05	-1.6612	-1.23147
16401971	chr10:16401971:G:A	2.00852e-06	-1.38946e-10	-1.31825	5.95373e-05	-1.38946e-10	-1.3194
16402037	chr10:16402037:G:A	3.32773e-06	-1.38946e-10	-0.813364	9.50201e-05	-1.38946e-10	-0.851912
16402121	chr10:16402121:A:G	2.01702e-06	-1.38946e-10	-1.31403	5.96078e-05	-1.38946e-10	-1.31821
16402319	chr10:16402319:C:G	2.04097e-06	-1.38946e-10	-1.30223	6.10976e-05	-1.38946e-10	-1.29353
16402405	chr10:16402405:G:A	2.01921e-06	-1.38946e-10	-1.31295	6.0317e-05	-1.38946e-10	-1.30639
16402681	chr10:16402681:C:A	2.01432e-06	-1.38946e-10	-1.31537	6.00837e-05	-1.38946e-10	-1.31026
16402694	chr10:16402694:C:T	1.39138e-06	-1.23518	-0.450181	4.30079e-05	-1.19499	-0.449627
16402752	chr10:16402752:A:C	2.19756e-06	-1.38946e-10	-1.2283	6.66556e-05	-1.38946e-10	-1.20646
16402881	chr10:16402881:C:T	2.03753e-06	-1.38946e-10	-1.30391	6.00504e-05	-1.38946e-10	-1.31082
16403222	chr10:16403222:C:T	9.49055e-06	-0.594324	0.828966	0.000279064	-0.577687	0.803128
16403498	chr10:16403498:G:A	8.00532e-07	-1.66241	-0.575726	2.29202e-05	-1.66319	-0.610794
16403596	chr10:16403596:A:T	5.99547e-07	-1.55268	-0.974556	2.18431e-05	-1.41064	-0.911481
16403624	chr10:16403624:T:C	4.15477e-06	-1.38946e-10	-0.591396	0.000120935	-1.38946e-10	-0.610748
16403704	chr10:16403704:T:C	1.02472e-06	-1.23824	-0.752992	4.21223e-05	-0.997861	-0.667562
16404009	chr10:16404009:G:T	3.26558e-06	-1.38946e-10	-0.832218	9.19074e-05	-1.38946e-10	-0.885219
16404136	chr10:16404136:T:G	6.81362e-06	-1.38946e-10	-0.0967308	0.000198607	-1.38946e-10	-0.114673
16404815	chr10:16404815:G:A	2.00755e-06	-1.38946e-10	-1.31874	5.95475e-05	-1.38946e-10	-1.31923
16404972	chr10:16404972:G:C	6.50052e-06	-1.38946e-10	-0.143771	0.000207757	-1.38946e-10	-0.0696314
16405005	chr10:16405005:C:T	5.12673e-07	-1.66958	-1.01419	1.49943e-05	-1.61447	-1.08386
16405100	chr10:16405100:A:T	3.87753e-06	-1.38946e-10	-0.660456	0.000110436	-1.38946e-10	-0.701563
16405248	chr10:16405248:G:A	5.86999e-06	-1.38946e-10	-0.245802	0.000168493	-1.38946e-10	-0.279105
16405362	chr10:16405362:C:T	8.45973e-06	-1.38946e-10	0.119663	0.000236967	-1.38946e-10	0.0619203
16405487	chr10:16405487:T:C	6.0756e-07	-1.28257	-1.23139	1.59893e-05	-1.39788	-1.23621
16405672	chr10:16405672:T:C	5.37895e-06	-1.38946e-10	-0.333161	0.000146855	-1.38946e-10	-0.416556
16405712	chr10:16405712:A:G	4.3461e-06	-1.38946e-10	-0.546376	0.000119172	-1.38946e-10	-0.625433
16405744	chr10:16405744:A:ACCC	5.18719e-06	-1.38946e-10	-0.369462	0.00014191	-1.38946e-10	-0.450806
16405766	chr10:16405766:T:C	5.15534e-06	-1.38946e-10	-0.375621	0.000141054	-1.38946e-10	-0.456858
16405809	chr10:16405809:G:T	1.63164e-06	-1.52607	-3.25898e-10	4.67053e-05	-1.56214	-3.25898e-10
16405821	chr10:16405821:C:G	5.27062e-06	-1.38946e-10	-0.353506	0.000144107	-1.38946e-10	-0.435444
16405922	chr10:16405922:G:A	5.41649e-06	-1.38946e-10	-0.326206	0.000147827	-1.38946e-10	-0.409955
16405938	chr10:16405938:G:A	1.48213e-06	-0.466557	-1.15562	4.09643e-05	-0.557441	-1.13586
16406104	chr10:16406104:C:T	5.60983e-06	-1.38946e-10	-0.291133	0.000152871	-1.38946e-10	-0.376406
16406106	chr10:16406106:C:T	5.48823e-06	-1.38946e-10	-0.313048	0.000149697	-1.38946e-10	-0.397387
16406198	chr10:16406198:T:C	5.25511e-06	-1.38946e-10	-0.356453	0.000143577	-1.38946e-10	-0.439131
16406252	chr10:16406252:C:T	2.04706e-06	-1.38946e-10	-1.29925	6.08842e-05	-1.38946e-10	-1.29703
16406318	chr10:16406318:G:A	2.18457e-06	-1.38946e-10	-1.23424	6.54234e-05	-1.38946e-10	-1.22512
16406325	chr10:16406325:A:C	5.9543e-06	-1.38946e-10	-0.23154	0.000161824	-1.38946e-10	-0.319492
16406346	chr10:16406346:A:T	2.0055e-06	-1.38946e-10	-1.31976	5.95404e-05	-1.38946e-10	-1.31935
16406374	chr10:16406374:T:A	6.99951e-06	-1.38946e-10	-0.0698134	0.000189202	-1.38946e-10	-0.163185
16406590	chr10:16406590:G:T	8.38267e-06	-1.38946e-10	0.110512	0.000239435	-1.38946e-10	0.0722808
16406850	chr10:16406850:T:G	3.24212e-06	-1.38946e-10	-0.839425	9.20075e-05	-1.38946e-10	-0.884131
16406858	chr10:16406858:T:C	2.10575e-06	-1.38946e-10	-1.27098	6.15555e-05	-1.38946e-10	-1.28606
16406898	chr10:16406898:A:G	5.93377e-06	-1.38946e-10	-0.234994	0.000173402	-1.38946e-10	-0.250388
16407110	chr10:16407110:T:C	2.34485e-06	-0.178833	-0.9846	8.89999e-05	0.0331883	-0.950553
16407289	chr10:16407289:G:A	2.34384e-06	-1.38946e-10	-1.16386	6.81992e-05	-1.38946e-10	-1.18357
16407526	chr10:16407526:T:C	5.63403e-06	-1.38946e-10	-0.286828	0.000171232	-1.38946e-10	-0.262982
16407981	chr10:16407981:G:A	2.62447e-06	-1.38946e-10	-1.05077	7.71337e-05	-1.38946e-10	-1.06046
16408048	chr10:16408048:T:C	7.73422e-06	-1.38946e-10	0.0300004	0.000236823	-1.38946e-10	0.0613134
16408170	chr10:16408170:T:C	2.11283e-06	-1.38946e-10	-1.26762	6.32669e-05	-1.38946e-10	-1.25864
16408270	chr10:16408270:G:T	2.11579e-06	-1.38946e-10	-1.26622	6.36919e-05	-1.38946e-10	-1.25194
16408419	chr10:16408419:A:G	1.55793e-06	-1.67101	0.0987182	4.65712e-05	-1.67243	0.107412
16408556	chr10:16408556:A:G	4.48108e-06	-1.38946e-10	-0.515789	0.000137697	-1.38946e-10	-0.480942
16408559	chr10:16408559:G:A	2.07815e-06	-1.38946e-10	-1.28418	6.23274e-05	-1.38946e-10	-1.2736
16408560	chr10:16408560:A:G	2.0966e-06	-1.38946e-10	-1.27534	6.29541e-05	-1.38946e-10	-1.26359
16408789	chr10:16408789:C:T	1.34562e-05	-1.38946e-10	0.583789	0.000388368	-1.38946e-10	0.555952
16409258	chr10:16409258:T:C	3.07774e-05	2.67944	-1.26831	0.00133491	3.07208	-1.28146
16409443	chr10:16409443:A:G	4.6152e-06	-1.38946e-10	-0.486299	0.000142017	-1.38946e-10	-0.450056
16409607	chr10:16409607:A:G	2.16541e-06	-1.38946e-10	-1.24305	6.46931e-05	-1.38946e-10	-1.23635
16410027	chr10:16410027:T:A	2.48581e-06	-1.38946e-10	-1.10506	7.51658e-05	-1.38946e-10	-1.0863
16410445	chr10:16410445:A:G	2.22399e-06	-1.38946e-10	-1.21635	6.65e-05	-1.38946e-10	-1.2088
16410693	chr10:16410693:G:A	2.74068e-06	-1.38946e-10	-1.00745	8.04889e-05	-1.38946e-10	-1.01788
16410814	chr10:16410814:G:A	2.23919e-06	-1.38946e-10	-1.20954	6.70633e-05	-1.38946e-10	-1.20036
16410952	chr10:16410952:C:T	2.48549e-06	-1.38946e-10	-1.10518	7.1568e-05	-1.38946e-10	-1.13535
16411093	chr10:16411093:C:T	1.40847e-06	-1.67315	-3.25898e-10	4.19437e-05	-1.66967	-3.25898e-10
16411095	chr10:16411095:C:T	1.09671e-05	1.56412	-1.18488	0.000641904	2.29884	-1.2404
16411235	chr10:16411235:C:T	4.45507e-06	-1.38946e-10	-0.521612	0.000137041	-1.38946e-10	-0.485723
16411289	chr10:16411289:C:T	1.44532e-06	-1.07828	-0.569044	6.08005e-05	-0.840314	-0.458089
16411573	chr10:16411573:G:A	2.79611e-06	-1.38946e-10	-0.987426	8.22847e-05	-1.38946e-10	-0.995815
16411629	chr10:16411629:C:T	1.32824e-06	-1.59163	-0.140163	4.57947e-05	-1.51864	-0.063191
16411692	chr10:16411692:A:C	2.79335e-06	-1.38946e-10	-0.988414	8.22041e-05	-1.38946e-10	-0.996796
16411884	chr10:16411884:T:A	2.23707e-06	-1.38946e-10	-1.21049	6.6924e-05	-1.38946e-10	-1.20244
16411889	chr10:16411889:T:C	2.79618e-06	-1.38946e-10	-0.9874	8.22837e-05	-1.38946e-10	-0.995828
16411937	chr10:16411937:A:G	4.19527e-06	0.63962	-1.22132	0.00016237	0.905724	-1.22185
16411971	chr10:16411971:C:T	2.08099e-06	-1.38946e-10	-1.28281	6.21904e-05	-1.38946e-10	-1.2758
16412150	chr10:16412150:G:A	2.03203e-06	-1.30662	-3.25898e-10	6.25683e-05	-1.26974	-3.25898e-10
16412255	chr10:16412255:G:A	8.17724e-06	-1.38946e-10	0.0857006	0.000237022	-1.38946e-10	0.0621528
16412473	chr10:16412473:A:C	1.51853e-06	-1.59791	-3.25898e-10	4.19158e-05	-1.67034	-3.25898e-10
16412675	chr10:16412675:G:A	2.42836e-06	-1.38946e-10	-1.12844	7.35634e-05	-1.38946e-10	-1.10785
16412958	chr10:16412958:G:T	7.76787e-06	-1.38946e-10	0.0343425	0.000218635	-1.38946e-10	-0.0185988
16413231	chr10:16413231:G:A	2.15119e-06	-1.38946e-10	-1.24963	6.35305e-05	-1.38946e-10	-1.25448
16413239	chr10:16413239:A:T	2.15358e-06	-1.38946e-10	-1.24852	6.35984e-05	-1.38946e-10	-1.25341
16413605	chr10:16413605:TTTTTTG:T	4.14403e-06	-1.38946e-10	-0.593985	0.000120615	-1.38946e-10	-0.613395
16414327	chr10:16414327:G:A	5.3569e-06	-1.38946e-10	-0.337268	0.000165329	-1.38946e-10	-0.298066
16414504	chr10:16414504:C:T	5.61579e-07	-1.6514	-0.941252	1.85313e-05	-1.61872	-0.867818
16414903	chr10:16414903:C:T	4.63471e-06	-0.48208	-3.25898e-10	0.000119789	-0.62027	-3.25898e-10
16415113	chr10:16415113:G:C	2.86743e-06	-1.38946e-10	-0.962238	8.75281e-05	-1.38946e-10	-0.934041
16415126	chr10:16415126:T:C	2.1385e-06	-1.38946e-10	-1.25555	6.31543e-05	-1.38946e-10	-1.26042
16415298	chr10:16415298:TGG:T	3.40251e-06	-1.38946e-10	-0.79114	0.000105827	-1.38946e-10	-0.744195
16415304	chr10:16415304:A:T	3.39471e-06	-1.38946e-10	-0.793437	0.000105574	-1.38946e-10	-0.746591
16415307	chr10:16415307:CAGAAAACATTT:C	3.39709e-06	-1.38946e-10	-0.792734	0.000105651	-1.38946e-10	-0.745863
16415394	chr10:16415394:A:C	2.08104e-06	-1.38946e-10	-1.28279	6.15169e-05	-1.38946e-10	-1.28669
16415437	chr10:16415437:A:G	2.14023e-06	-1.38946e-10	-1.25474	6.31856e-05	-1.38946e-10	-1.25992
16415461	chr10:16415461:A:C	3.66226e-06	-1.38946e-10	-0.717575	0.000105451	-1.38946e-10	-0.74775
16415550	chr10:16415550:G:A	3.93526e-06	-1.38946e-10	-0.645678	0.000112471	-1.38946e-10	-0.683306
16415778	chr10:16415778:C:T	2.11299e-06	-1.38946e-10	-1.26755	6.24028e-05	-1.38946e-10	-1.27239
16415861	chr10:16415861:C:CT	2.71594e-05	2.20365	-0.91758	0.0014566	2.87287	-0.995008
16416296	chr10:16416296:C:T	2.14113e-06	-1.38946e-10	-1.25432	6.32434e-05	-1.38946e-10	-1.25901
16416375	chr10:16416375:C:T	2.59439e-06	-1.38946e-10	-1.0623	7.61721e-05	-1.38946e-10	-1.07301
16416637	chr10:16416637:G:T	4.35301e-05	2.86422	-1.10642	0.002406	3.53746	-1.15775
16416884	chr10:16416884:C:G	1.11664e-05	-1.38946e-10	0.397254	0.00035171	-1.38946e-10	0.456806
16416963	chr10:16416963:TG:T	3.86204e-05	2.68353	-1.0454	0.00209303	3.34594	-1.10557
16417039	chr10:16417039:A:G	2.23202e-06	-1.38946e-10	-1.21275	6.57781e-05	-1.38946e-10	-1.21971
16417071	chr10:16417071:GTCTTAGCCTCCC:G	2.77844e-06	-1.38946e-10	-0.993764	8.39487e-05	-1.38946e-10	-0.975795
16417754	chr10:16417754:G:A	1.60492e-06	-1.54258	-3.25898e-10	4.6488e-05	-1.56681	-3.25898e-10
16418555	chr10:16418555:G:A	7.59245e-07	-1.63154	-0.65954	2.18816e-05	-1.65026	-0.670096
16418644	chr10:16418644:C:T	6.51894e-07	-1.36149	-1.08204	2.01537e-05	-1.24774	-1.15488
16418763	chr10:16418763:G:A	8.46006e-06	0.119702	-3.25898e-10	0.000206877	-0.0738776	-3.25898e-10
16418964	chr10:16418964:G:A	5.57654e-06	-1.38946e-10	-0.297085	0.000173841	-1.38946e-10	-0.247861
16419032	chr10:16419032:T:C	2.0677e-06	-1.38946e-10	-1.28922	6.09672e-05	-1.38946e-10	-1.29566
16419110	chr10:16419110:G:A	2.1464e-06	-1.38946e-10	-1.25186	6.57882e-05	-1.38946e-10	-1.21956
16419199	chr10:16419199:G:A	7.82459e-06	-1.38946e-10	0.0416167	0.000251954	-1.38946e-10	0.123246
16419455	chr10:16419455:G:A	2.23077e-06	-1.38946e-10	-1.21331	6.57781e-05	-1.38946e-10	-1.21971
16419494	chr10:16419494:C:A	5.98971e-07	-1.3266	-1.2016	1.91772e-05	-1.20157	-1.25071
16419509	chr10:16419509:A:T	3.46776e-06	-1.38946e-10	-0.772144	0.000105517	-1.38946e-10	-0.747127
16419511	chr10:16419511:T:A	1.13906e-06	-1.52534	-0.360115	3.26966e-05	-1.54581	-0.372921
16419826	chr10:16419826:A:G	2.68321e-05	2.19538	-0.921432	0.0011694	2.60318	-0.94493
16420011	chr10:16420011:C:T	2.14312e-06	-1.38946e-10	-1.25339	6.29118e-05	-1.38946e-10	-1.26427
16420142	chr10:16420142:G:A	1.10657e-06	-0.599436	-1.31495	4.17545e-05	-0.361325	-1.31287
16420376	chr10:16420376:G:A	1.49243e-06	-1.61525	-3.25898e-10	4.43978e-05	-1.61281	-3.25898e-10
16420410	chr10:16420410:C:T	7.32429e-06	1.0575	-1.08196	0.000121287	0.514357	-1.12219
16420731	chr10:16420731:C:G	2.63643e-06	-1.66298	0.616749	7.62234e-05	-1.65309	0.580755
16420911	chr10:16420911:G:A	2.14227e-06	-1.38946e-10	-1.25379	6.51798e-05	-1.38946e-10	-1.22885
16420962	chr10:16420962:G:A	2.05619e-06	-1.38946e-10	-1.2948	6.13746e-05	-1.38946e-10	-1.289
16420965	chr10:16420965:A:T	5.41454e-07	-1.37333	-1.25582	1.74374e-05	-1.25659	-1.29079
16421311	chr10:16421311:G:A	3.82552e-05	2.23106	-0.602434	0.00155259	2.55842	-0.616742
16422004	chr10:16422004:G:A	6.81095e-07	-1.09366	-1.30604	2.33578e-05	-0.936616	-1.31846
16422044	chr10:16422044:T:C	1.48795e-06	-1.61825	-3.25898e-10	4.56031e-05	-1.58603	-3.25898e-10
16422135	chr10:16422135:G:T	6.09473e-06	-1.38946e-10	-0.20823	0.000176621	-1.38946e-10	-0.231994
16422227	chr10:16422227:A:G	2.28686e-06	-1.38946e-10	-1.18847	6.85026e-05	-1.38946e-10	-1.17913
16422461	chr10:16422461:C:T	1.49681e-06	-1.56929	-0.0430272	5.2637e-05	-1.48225	0.0396649
16422963	chr10:16422963:G:A	2.65396e-05	1.8745	-0.611522	0.00105793	2.18399	-0.625928
16423047	chr10:16423047:A:G	8.45612e-06	-1.38946e-10	0.119236	0.000245037	-1.38946e-10	0.0954098
16423128	chr10:16423128:C:G	3.32864e-06	-1.38946e-10	-0.81309	9.60467e-05	-1.38946e-10	-0.841166
16423229	chr10:16423229:A:T	2.30197e-06	-1.38946e-10	-1.18189	6.93007e-05	-1.38946e-10	-1.16754
16423316	chr10:16423316:C:T	6.16234e-07	-1.27144	-1.22834	2.32756e-05	-1.05597	-1.20262
16423552	chr10:16423552:G:A	2.5756e-06	-1.38946e-10	-1.06957	7.81477e-05	-1.38946e-10	-1.0474
16423562	chr10:16423562:C:G	2.17178e-06	-1.38946e-10	-1.24011	6.62149e-05	-1.38946e-10	-1.21309
16423815	chr10:16423815:G:A	1.01947e-05	-1.38946e-10	0.306211	0.00032258	-1.38946e-10	0.370352
16424219	chr10:16424219:A:C	1.58534e-06	-0.527814	-1.02704	6.04122e-05	-0.292195	-1.01261
16424243	chr10:16424243:G:C	1.27305e-06	-0.501159	-1.27308	4.75753e-05	-0.273647	-1.27004
16424290	chr10:16424290:C:T	5.76182e-07	-1.66941	-0.897573	1.72881e-05	-1.66999	-0.885992
16424396	chr10:16424396:T:C	1.55189e-06	-0.934061	-0.642119	5.84123e-05	-0.736361	-0.602112
16424529	chr10:16424529:T:G	3.27109e-06	-1.38946e-10	-0.830532	9.91991e-05	-1.38946e-10	-0.808872
16424979	chr10:16424979:C:T	1.04355e-06	-0.658677	-1.31435	3.76358e-05	-0.463066	-1.31498
16425001	chr10:16425001:T:C	5.19317e-07	-1.52444	-1.14645	1.73634e-05	-1.40897	-1.14266
16425674	chr10:16425674:G:A	2.55722e-06	-1.38946e-10	-1.07673	7.43332e-05	-1.38946e-10	-1.09744
16425733	chr10:16425733:A:C	2.02967e-06	-1.38946e-10	-1.30778	5.97709e-05	-1.38946e-10	-1.31548
16425945	chr10:16425945:C:A	2.05506e-06	-1.38946e-10	-1.29535	6.08155e-05	-1.38946e-10	-1.29816
16425952	chr10:16425952:C:A	5.23723e-07	-1.50379	-1.15865	1.76131e-05	-1.38506	-1.1523
16426182	chr10:16426182:G:A	3.97246e-06	-1.38946e-10	-0.63627	0.000113771	-1.38946e-10	-0.671811
16426372	chr10:16426372:C:A	5.71246e-07	-1.4781	-1.09749	1.70005e-05	-1.41063	-1.16212
16426384	chr10:16426384:G:T	3.99656e-06	-1.38946e-10	-0.63022	0.000119882	-1.38946e-10	-0.61949
16426467	chr10:16426467:C:T	4.70539e-07	-1.54737	-1.22216	1.37589e-05	-1.55681	-1.2275
16426517	chr10:16426517:C:T	3.60993e-06	-1.38946e-10	-0.731967	0.00010542	-1.38946e-10	-0.74805
16426658	chr10:16426658:T:G	7.95332e-07	-1.08466	-1.15999	2.66896e-05	-0.938976	-1.18275
16426843	chr10:16426843:C:T	6.5614e-07	-1.18604	-1.251	2.20529e-05	-1.05701	-1.25554
16427056	chr10:16427056:C:T	7.37109e-07	-1.09865	-1.22202	2.4497e-05	-0.972032	-1.23542
16427057	chr10:16427057:C:T	7.47511e-07	-1.08561	-1.22105	2.48746e-05	-0.957628	-1.23453
16427113	chr10:16427113:G:A	7.44962e-07	-1.0462	-1.26387	2.50998e-05	-0.907258	-1.27588
16427124	chr10:16427124:G:A	2.0798e-06	-1.38946e-10	-1.28338	6.23761e-05	-1.38946e-10	-1.27282
16427298	chr10:16427298:T:C	4.67074e-07	-1.49443	-1.28249	1.38982e-05	-1.48985	-1.28439
16427650	chr10:16427650:C:T	2.28221e-06	-1.38946e-10	-1.19051	6.96472e-05	-1.38946e-10	-1.16256
16427651	chr10:16427651:A:G	4.64494e-07	-1.50628	-1.27618	1.41362e-05	-1.47853	-1.27873
16427957	chr10:16427957:A:G	2.40971e-06	-1.38946e-10	-1.13615	7.01971e-05	-1.38946e-10	-1.15469
16428168	chr10:16428168:CTT:C	2.02996e-06	-1.38946e-10	-1.30764	6.01368e-05	-1.38946e-10	-1.30938
16428432	chr10:16428432:A:G	7.85246e-07	-1.3935	-0.86391	2.20354e-05	-1.38408	-0.929277
16428444	chr10:16428444:C:T	3.57246e-06	-1.38946e-10	-0.742399	0.0001074	-1.38946e-10	-0.729441
16428486	chr10:16428486:G:A	4.87514e-07	-1.44472	-1.28937	1.52561e-05	-1.37222	-1.3088
16428650	chr10:16428650:G:A	4.63818e-07	-1.49203	-1.29189	1.44247e-05	-1.42674	-1.31032
16428951	chr10:16428951:T:A	4.61025e-07	-1.47216	-1.3178	1.44385e-05	-1.41654	-1.31956
16429210	chr10:16429210:T:C	7.25645e-07	-1.10729	-1.22906	2.40842e-05	-0.982542	-1.2419
16429484	chr10:16429484:C:T	6.60662e-07	-1.48078	-0.949383	1.93141e-05	-1.41376	-1.0314
16429495	chr10:16429495:G:C	2.03697e-06	-1.38946e-10	-1.30419	6.02572e-05	-1.38946e-10	-1.30738
16429569	chr10:16429569:GCT:G	2.76749e-06	-1.38946e-10	-0.997714	8.53069e-05	-1.38946e-10	-0.959745
16429728	chr10:16429728:A:T	5.55656e-06	-1.38946e-10	-0.300676	0.000171533	-1.38946e-10	-0.261227
16429781	chr10:16429781:A:T	7.81251e-07	-1.01238	-1.25013	2.61922e-05	-0.879187	-1.26135
16429840	chr10:16429840:T:G	5.28426e-06	-1.38946e-10	-0.350921	0.000154859	-1.38946e-10	-0.363489
16429852	chr10:16429852:G:A	2.83251e-06	-1.38946e-10	-0.974491	8.74253e-05	-1.38946e-10	-0.935216
16429909	chr10:16429909:T:A	4.86092e-07	-1.4469	-1.29012	1.51595e-05	-1.37812	-1.30926
16430205	chr10:16430205:C:G	4.33601e-07	-1.5314	-1.31988	1.31605e-05	-1.50893	-1.31985
16430225	chr10:16430225:AAT:A	7.34261e-07	-1.49822	-0.826321	1.83564e-05	-1.58672	-0.909305
16430458	chr10:16430458:A:G	4.83528e-07	-1.447	-1.2953	1.51389e-05	-1.37648	-1.31225
16430530	chr10:16430530:T:A	4.80935e-07	-1.45338	-1.2943	1.50577e-05	-1.38239	-1.31172
16430959	chr10:16430959:G:C	4.20501e-07	-1.56438	-1.31758	1.23769e-05	-1.57633	-1.31384
16430960	chr10:16430960:C:T	4.16764e-07	-1.57289	-1.318	1.22685e-05	-1.58445	-1.31452
16431021	chr10:16431021:C:T	3.95401e-06	-1.38946e-10	-0.640923	0.000115299	-1.38946e-10	-0.658472
16431062	chr10:16431062:T:C	4.60918e-07	-1.5218	-1.26839	1.4209e-05	-1.46521	-1.28692
16431150	chr10:16431150:G:A	4.62442e-07	-1.50625	-1.28063	1.43255e-05	-1.44743	-1.29653
16431230	chr10:16431230:T:A	5.25015e-06	-1.38946e-10	-0.357398	0.000149281	-1.38946e-10	-0.400173
16431265	chr10:16431265:G:A	2.00675e-06	-1.38946e-10	-1.31914	5.95235e-05	-1.38946e-10	-1.31963
16431278	chr10:16431278:T:C	2.16953e-06	-1.38946e-10	-1.24114	6.39792e-05	-1.38946e-10	-1.24744
16431532	chr10:16431532:C:G	1.42779e-06	-1.65953	-3.25898e-10	4.29192e-05	-1.64668	-3.25898e-10
16431684	chr10:16431684:A:G	7.52531e-07	-0.980126	-1.31984	2.57425e-05	-0.838411	-1.31945
16431701	chr10:16431701:A:G	2.05474e-06	-1.38946e-10	-1.29551	6.06324e-05	-1.38946e-10	-1.30117
16431786	chr10:16431786:C:T	6.71572e-07	-1.35671	-1.05708	2.02056e-05	-1.27217	-1.12787
16431811	chr10:16431811:G:A	4.88836e-07	-1.47285	-1.25853	1.51611e-05	-1.40834	-1.27893
16431959	chr10:16431959:A:G	2.19627e-06	-1.38946e-10	-1.22889	6.57964e-05	-1.38946e-10	-1.21944
16431985	chr10:16431985:C:T	4.82992e-07	-1.44157	-1.30184	1.52043e-05	-1.37157	-1.31285
16432034	chr10:16432034:C:G	4.83263e-07	-1.4818	-1.26105	1.50117e-05	-1.41613	-1.28105
16432376	chr10:16432376:C:T	5.45803e-07	-1.32928	-1.29187	1.75349e-05	-1.23673	-1.30508
16432426	chr10:16432426:A:G	2.23013e-06	-1.38946e-10	-1.21359	6.60344e-05	-1.38946e-10	-1.21582
16432442	chr10:16432442:A:C	2.02697e-06	-1.38946e-10	-1.30911	6.00477e-05	-1.38946e-10	-1.31086
16432510	chr10:16432510:C:T	4.01155e-07	-1.60999	-1.31907	1.18296e-05	-1.61888	-1.31651
16432570	chr10:16432570:T:C	2.04426e-06	-1.38946e-10	-1.30062	6.10181e-05	-1.38946e-10	-1.29483
16432748	chr10:16432748:G:A	4.90036e-07	-1.48436	-1.24457	1.51344e-05	-1.42155	-1.26748
16432966	chr10:16432966:G:A	4.80058e-07	-1.52251	-1.22699	1.53777e-05	-1.46734	-1.20575
16433004	chr10:16433004:G:A	4.82871e-07	-1.47834	-1.26532	1.54697e-05	-1.41834	-1.24878
16433351	chr10:16433351:G:T	4.50799e-07	-1.536	-1.27639	1.42998e-05	-1.48427	-1.26149
16433450	chr10:16433450:T:A	2.26241e-06	-1.38946e-10	-1.19922	6.61458e-05	-1.38946e-10	-1.21414
16433536	chr10:16433536:A:G	4.44139e-07	-1.65139	-1.17589	1.33437e-05	-1.65347	-1.16149
16433602	chr10:16433602:G:A	4.14063e-07	-1.63283	-1.26456	1.28897e-05	-1.60201	-1.24756
16433767	chr10:16433767:C:T	6.70972e-07	-1.65014	-0.764546	2.0548e-05	-1.6548	-0.728441
16433890	chr10:16433890:C:G	8.7428e-07	-0.980251	-1.16976	3.39149e-05	-0.768374	-1.11377
16434115	chr10:16434115:T:G	2.33919e-06	-1.38946e-10	-1.16585	6.80947e-05	-1.38946e-10	-1.1851
16434221	chr10:16434221:C:A	7.74038e-06	-1.38946e-10	0.0307972	0.000223802	-1.38946e-10	0.0047599
16434225	chr10:16434225:C:T	4.18336e-06	-1.38946e-10	-0.584539	0.000121834	-1.38946e-10	-0.603341
16434272	chr10:16434272:C:T	1.19512e-06	-1.54719	-0.290212	3.77638e-05	-1.53382	-0.240827
16434763	chr10:16434763:G:A	7.22126e-07	-1.3018	-1.03941	2.44949e-05	-1.22957	-0.977963
16434777	chr10:16434777:G:A	4.76404e-07	-1.65313	-1.10402	1.43524e-05	-1.65509	-1.08699
16434821	chr10:16434821:G:C	8.362e-07	-1.38054	-0.813998	3.00236e-05	-1.30096	-0.703058
16435107	chr10:16435107:C:T	9.82202e-07	-1.31584	-0.717776	3.58799e-05	-1.22904	-0.596783
16435216	chr10:16435216:T:C	2.04155e-06	-1.38946e-10	-1.30195	6.0377e-05	-1.38946e-10	-1.30539
16435296	chr10:16435296:A:G	7.68988e-07	-1.35493	-0.923408	2.6935e-05	-1.27813	-0.834443
16435595	chr10:16435595:T:C	8.35245e-07	-1.47711	-0.718573	2.48965e-05	-1.42553	-0.765738
16435597	chr10:16435597:A:T	7.66654e-07	-1.35539	-0.925987	2.68434e-05	-1.27854	-0.837444
16435604	chr10:16435604:T:C	4.95919e-07	-1.63798	-1.07902	1.49606e-05	-1.63939	-1.06119
16435707	chr10:16435707:G:A	2.7213e-06	-1.01454	-3.25898e-10	7.80733e-05	-1.04835	-3.25898e-10
16436037	chr10:16436037:C:A	5.15936e-06	0.799504	-1.17435	0.00023155	1.23805	-1.19925
16436197	chr10:16436197:T:G	2.27245e-06	-1.38946e-10	-1.1948	6.63088e-05	-1.38946e-10	-1.21168
16436279	chr10:16436279:T:C	8.07537e-07	-1.19061	-1.03881	3.09871e-05	-1.00788	-0.964551
16436306	chr10:16436306:T:C	1.18937e-06	-0.880729	-0.9615	4.98072e-05	-0.652805	-0.845037
16436393	chr10:16436393:A:G	8.31329e-06	1.30811	-1.20591	0.000461838	1.9505	-1.22128
16436464	chr10:16436464:C:CTCTA	2.33888e-06	-1.38946e-10	-1.16598	7.01815e-05	-1.38946e-10	-1.15492
16436636	chr10:16436636:A:C	1.13312e-06	-1.44511	-0.445567	4.0089e-05	-1.34392	-0.370981
16436807	chr10:16436807:C:T	1.42343e-06	-1.66258	-3.25898e-10	4.35753e-05	-1.63151	-3.25898e-10
16437008	chr10:16437008:C:G	1.34866e-06	-1.41142	-0.305119	5.15619e-05	-1.32437	-0.138843
16437039	chr10:16437039:G:T	2.08192e-06	-1.38946e-10	-1.28236	6.2291e-05	-1.38946e-10	-1.27418
16437063	chr10:16437063:G:A	2.5882e-06	-1.38946e-10	-1.06469	7.73863e-05	-1.38946e-10	-1.05719
16437205	chr10:16437205:G:A	4.49151e-06	-1.38946e-10	-0.513465	0.000131268	-1.38946e-10	-0.52876
16437218	chr10:16437218:A:C	2.39477e-06	-1.38946e-10	-1.14237	7.25969e-05	-1.38946e-10	-1.12108
16437252	chr10:16437252:C:G	1.32192e-06	-1.4492	-0.287366	5.00976e-05	-1.37025	-0.121776
16437466	chr10:16437466:G:A	2.0991e-06	-1.38946e-10	-1.27415	6.16663e-05	-1.38946e-10	-1.28426
16437839	chr10:16437839:T:TA	4.57358e-06	-1.38946e-10	-0.495357	0.000130545	-1.38946e-10	-0.534283
16438177	chr10:16438177:TG:T	1.11696e-06	-1.53168	-0.373361	3.50526e-05	-1.52202	-0.327127
16438226	chr10:16438226:G:A	4.53993e-07	-1.67358	-1.13175	1.35139e-05	-1.6735	-1.12878
16438600	chr10:16438600:C:T	9.30305e-07	-1.58016	-0.507733	2.88867e-05	-1.57303	-0.469586
16438743	chr10:16438743:C:T	1.97429e-05	2.26359	-1.29645	0.00123406	3.02029	-1.30822
16439361	chr10:16439361:A:T	4.67023e-07	-1.55171	-1.22532	1.40795e-05	-1.50244	-1.25884
16439748	chr10:16439748:A:T	2.76773e-06	-1.38946e-10	-0.997626	7.93247e-05	-1.38946e-10	-1.03245
16439842	chr10:16439842:C:T	1.42408e-06	-1.66213	-3.25898e-10	4.22597e-05	-1.66217	-3.25898e-10
16440227	chr10:16440227:A:G	4.8906e-06	-1.38946e-10	-0.428338	0.00014384	-1.38946e-10	-0.437302
16440482	chr10:16440482:C:G	1.63446e-06	-1.47746	-0.0468855	6.20799e-05	-1.40395	0.126368
16440958	chr10:16440958:A:C	3.43803e-06	-0.780756	-3.25898e-10	8.67216e-05	-0.943297	-3.25898e-10
16441082	chr10:16441082:G:A	1.12119e-06	-1.06292	-0.838339	4.54535e-05	-0.850064	-0.739248
16441236	chr10:16441236:A:G	1.40084e-06	-0.540724	-1.13786	4.66943e-05	-0.402899	-1.15948
16441618	chr10:16441618:A:G	5.08644e-07	-1.65688	-1.03478	1.51471e-05	-1.6594	-1.0288
16442043	chr10:16442043:C:T	8.46804e-06	1.20368	-1.08303	0.000486055	1.90782	-1.1275
16442498	chr10:16442498:C:T	1.24474e-06	-1.37005	-0.426682	4.46274e-05	-1.25158	-0.356075
16442889	chr10:16442889:C:T	1.24455e-06	-0.955378	-0.841506	5.18656e-05	-0.719893	-0.737451
16442963	chr10:16442963:C:T	4.99118e-06	-1.38946e-10	-0.407982	0.00014473	-1.38946e-10	-0.431131
16443045	chr10:16443045:A:C	2.33478e-06	-1.38946e-10	-1.16773	7.07742e-05	-1.38946e-10	-1.14651
16443104	chr10:16443104:C:T	1.09923e-06	-1.40585	-0.51519	3.90327e-05	-1.29415	-0.447451
16443205	chr10:16443205:C:A	3.99278e-07	-1.66445	-1.26931	1.19075e-05	-1.66546	-1.26337
16443227	chr10:16443227:G:A	3.70857e-06	-1.38946e-10	-0.705007	0.000111445	-1.38946e-10	-0.692472
16443303	chr10:16443303:T:G	2.204e-06	-1.38946e-10	-1.22538	6.4867e-05	-1.38946e-10	-1.23366
16443432	chr10:16443432:C:T	3.19176e-05	1.4475	-3.25898e-10	0.00103523	1.53638	-3.25898e-10
16443446	chr10:16443446:A:G	2.10409e-06	-1.38946e-10	-1.27177	6.18825e-05	-1.38946e-10	-1.28076
16443836	chr10:16443836:C:A	5.42956e-06	-1.38946e-10	-0.323796	0.000153049	-1.38946e-10	-0.375242
16444145	chr10:16444145:G:A	4.71633e-06	0.810082	-1.2747	0.000249765	1.37685	-1.26233
16444288	chr10:16444288:C:T	1.1133e-05	1.67462	-1.28036	0.000642356	2.35477	-1.29563
16444686	chr10:16444686:A:C	2.14948e-06	-1.38946e-10	-1.25043	6.31455e-05	-1.38946e-10	-1.26056
16444954	chr10:16444954:G:A	2.01513e-06	-1.38946e-10	-1.31497	5.95499e-05	-1.38946e-10	-1.31919
16445695	chr10:16445695:G:A	2.13164e-06	-1.38946e-10	-1.25876	6.34838e-05	-1.38946e-10	-1.25522
16446057	chr10:16446057:G:A	8.46195e-06	1.43017	-1.31025	0.000486969	2.09914	-1.31694
16446212	chr10:16446212:C:T	7.23119e-06	-1.38946e-10	-0.0372511	0.000207608	-1.38946e-10	-0.070348
16446283	chr10:16446283:T:C	2.09102e-06	-1.38946e-10	-1.278	6.17578e-05	-1.38946e-10	-1.28278
16446400	chr10:16446400:A:G	2.10633e-06	-1.38946e-10	-1.27071	6.21871e-05	-1.38946e-10	-1.27585
16446426	chr10:16446426:A:G	2.10821e-06	-1.38946e-10	-1.26981	6.22393e-05	-1.38946e-10	-1.27501
16446454	chr10:16446454:T:C	1.33316e-06	-1.13985	-0.588248	5.53557e-05	-0.929899	-0.462322
16446455	chr10:16446455:G:A	3.42547e-06	-0.784417	-3.25898e-10	0.000107761	-0.726088	-3.25898e-10
16446532	chr10:16446532:T:C	1.6393e-06	-1.40373	-0.117651	6.322e-05	-1.31125	0.0518744
16446714	chr10:16446714:T:G	7.88267e-06	-1.38946e-10	0.0490132	0.000227743	-1.38946e-10	0.0222169
16446805	chr10:16446805:T:C	2.10238e-06	-1.38946e-10	-1.27258	6.20761e-05	-1.38946e-10	-1.27764
16446837	chr10:16446837:A:G	2.08758e-06	-1.38946e-10	-1.27965	6.1665e-05	-1.38946e-10	-1.28428
16447027	chr10:16447027:G:A	1.08986e-06	-1.15309	-0.776516	3.17407e-05	-1.07441	-0.87399
16447077	chr10:16447077:G:A	4.0932e-07	-1.67355	-1.23537	1.2236e-05	-1.67353	-1.22809
16447105	chr10:16447105:T:TC	2.63334e-06	0.10526	-1.15266	0.000113885	0.465018	-1.13583
16447246	chr10:16447246:A:G	2.08689e-06	-1.38946e-10	-1.27998	6.16466e-05	-1.38946e-10	-1.28458
16447248	chr10:16447248:A:G	4.03925e-07	-1.61467	-1.30751	1.17799e-05	-1.62981	-1.30979
16447257	chr10:16447257:C:A	2.10484e-06	-1.38946e-10	-1.27142	6.21455e-05	-1.38946e-10	-1.27652
16447544	chr10:16447544:T:C	2.09751e-06	-1.38946e-10	-1.2749	6.19403e-05	-1.38946e-10	-1.27983
16448327	chr10:16448327:C:T	2.09613e-06	-1.38946e-10	-1.27556	6.19055e-05	-1.38946e-10	-1.28039
16448543	chr10:16448543:G:A	1.69086e-06	-1.36266	-0.127758	6.55804e-05	-1.26414	0.0414135
16448577	chr10:16448577:C:T	3.3308e-06	-0.812441	-3.25898e-10	0.000105429	-0.747958	-3.25898e-10
16448753	chr10:16448753:G:C	1.09274e-05	-1.38946e-10	0.375619	0.000345309	-1.38946e-10	0.43844
16448770	chr10:16448770:A:G	1.00684e-06	-1.5113	-0.497535	3.49229e-05	-1.42311	-0.429752
16449133	chr10:16449133:C:T	2.05359e-06	-1.38946e-10	-1.29606	6.13234e-05	-1.38946e-10	-1.28984
16449562	chr10:16449562:C:T	1.41926e-06	-1.66552	-3.25898e-10	4.18647e-05	-1.67156	-3.25898e-10
16449765	chr10:16449765:A:G	1.63357e-06	-1.67319	0.148301	4.08887e-05	-1.66986	-0.0252855
16449814	chr10:16449814:C:T	2.86946e-06	-1.38946e-10	-0.961529	9.0262e-05	-1.38946e-10	-0.903284
16449918	chr10:16449918:T:C	1.52721e-06	-1.42241	-0.169804	5.85581e-05	-1.33341	-0.00257015
16450001	chr10:16450001:T:A	4.60089e-07	-1.6688	-1.12319	1.36893e-05	-1.66937	-1.12001
16450143	chr10:16450143:A:G	4.90868e-06	-1.38946e-10	-0.424648	0.00014307	-1.38946e-10	-0.442665
16450312	chr10:16450312:C:T	3.08793e-06	-1.38946e-10	-0.888154	8.973e-05	-1.38946e-10	-0.909195
16450854	chr10:16450854:T:A	7.34627e-06	-1.38946e-10	-0.0214614	0.000212083	-1.38946e-10	-0.0490222
16451087	chr10:16451087:G:A	1.42716e-06	-1.37471	-0.285251	5.46936e-05	-1.27827	-0.12598
16451139	chr10:16451139:G:A	1.48998e-06	-1.32484	-0.292052	5.53836e-05	-1.23096	-0.160754
16451160	chr10:16451160:T:C	1.45583e-06	-1.36155	-0.278524	5.59178e-05	-1.26364	-0.118476
16451211	chr10:16451211:T:TG	2.18135e-06	-1.41859	0.182881	8.43274e-05	-1.33252	0.361225
16451800	chr10:16451800:G:A	2.6087e-06	-1.38946e-10	-1.0568	7.62678e-05	-1.38946e-10	-1.07175
16451852	chr10:16451852:G:A	2.5959e-06	-1.38946e-10	-1.06172	7.59053e-05	-1.38946e-10	-1.07651
16451969	chr10:16451969:A:C	4.20206e-06	-0.580079	-3.25898e-10	0.000135637	-0.496018	-3.25898e-10
16452064	chr10:16452064:T:G	5.8011e-07	-1.65878	-0.901406	1.72272e-05	-1.66155	-0.89796
16452339	chr10:16452339:C:T	1.08092e-05	-1.38946e-10	0.364748	0.000326171	-1.38946e-10	0.38142
16452389	chr10:16452389:C:G	2.05037e-06	-1.38946e-10	-1.29763	6.0643e-05	-1.38946e-10	-1.301
16452593	chr10:16452593:G:A	1.38667e-06	-1.67047	-0.0182842	4.14214e-05	-1.66884	-0.0133616
16452824	chr10:16452824:C:T	2.01585e-06	-1.38946e-10	-1.31461	6.01064e-05	-1.38946e-10	-1.30988
16452872	chr10:16452872:C:T	2.02082e-06	-1.38946e-10	-1.31215	5.98557e-05	-1.38946e-10	-1.31406
16452911	chr10:16452911:C:T	2.45265e-06	-1.38946e-10	-1.11849	7.18024e-05	-1.38946e-10	-1.13208
16453001	chr10:16453001:C:T	2.02383e-06	-1.38946e-10	-1.31066	5.99332e-05	-1.38946e-10	-1.31277
16453042	chr10:16453042:G:A	2.15586e-06	-1.38946e-10	-1.24747	6.35177e-05	-1.38946e-10	-1.25468
16453476	chr10:16453476:A:G	1.20898e-06	-1.1184	-0.707477	4.98069e-05	-0.906552	-0.591295
16453528	chr10:16453528:C:T	2.03705e-06	-1.38946e-10	-1.30415	6.0284e-05	-1.38946e-10	-1.30693
16453821	chr10:16453821:T:G	6.52115e-06	-1.38946e-10	-0.140604	0.000187567	-1.38946e-10	-0.171866
16453864	chr10:16453864:T:C	2.0422e-06	-1.38946e-10	-1.30163	6.04232e-05	-1.38946e-10	-1.30463
16453865	chr10:16453865:T:C	1.12853e-06	-1.15405	-0.740686	4.57237e-05	-0.949737	-0.633646
16454312	chr10:16454312:C:T	1.0933e-06	-1.18816	-0.738288	4.40518e-05	-0.989521	-0.631114
16454421	chr10:16454421:A:G	1.54378e-06	-1.58142	-3.25898e-10	4.19399e-05	-1.66976	-3.25898e-10
16455119	chr10:16455119:T:C	1.42523e-06	-1.66132	-3.25898e-10	4.21255e-05	-1.66535	-3.25898e-10
16455150	chr10:16455150:G:A	1.43605e-05	0.648829	-3.25898e-10	0.00029854	0.292903	-3.25898e-10
16455406	chr10:16455406:A:C	6.42843e-06	-0.154924	-3.25898e-10	0.000158399	-0.340881	-3.25898e-10
16455433	chr10:16455433:A:G	1.12621e-06	-1.48302	-0.413769	3.94152e-05	-1.38892	-0.342931
16455471	chr10:16455471:G:A	4.42772e-07	-1.67162	-1.15873	1.3178e-05	-1.67131	-1.15614
16455641	chr10:16455641:C:T	6.11029e-07	-1.25589	-1.25238	1.78593e-05	-1.28047	-1.24301
16455864	chr10:16455864:C:G	2.48988e-06	-1.38946e-10	-1.10342	7.60191e-05	-1.38946e-10	-1.07502
16456195	chr10:16456195:A:G	2.40672e-06	-1.38946e-10	-1.13739	6.97217e-05	-1.38946e-10	-1.16149
16456890	chr10:16456890:G:A	5.10388e-07	-1.47681	-1.21143	1.48595e-05	-1.45514	-1.25222
16456900	chr10:16456900:A:G	6.18231e-06	-1.38946e-10	-0.193962	0.000180767	-1.38946e-10	-0.208793
16457218	chr10:16457218:T:C	5.76795e-07	-1.66128	-0.904644	1.71507e-05	-1.66246	-0.901503
16457392	chr10:16457392:T:C	4.37771e-06	0.706027	-1.24516	0.000206738	1.19545	-1.26999
16457509	chr10:16457509:G:A	4.22547e-06	0.651352	-1.22588	0.000196369	1.12626	-1.25227
16457847	chr10:16457847:G:A	2.05067e-06	-1.38946e-10	-1.29749	6.06444e-05	-1.38946e-10	-1.30097
16458387	chr10:16458387:TG:T	2.92588e-06	-1.38946e-10	-0.942058	8.53122e-05	-1.38946e-10	-0.959683
16459049	chr10:16459049:C:G	2.62666e-06	-1.38946e-10	-1.04994	7.55357e-05	-1.38946e-10	-1.0814
16459179	chr10:16459179:C:T	7.64207e-06	-1.38946e-10	0.0180148	0.000224594	-1.38946e-10	0.0082923
16459560	chr10:16459560:C:T	5.43333e-06	-1.38946e-10	-0.323102	0.000158898	-1.38946e-10	-0.337737
16459802	chr10:16459802:G:A	2.77633e-06	-1.60297	0.608449	8.24005e-05	-1.5958	0.601393
16459841	chr10:16459841:G:A	2.12179e-06	-1.38946e-10	-1.26339	6.38737e-05	-1.38946e-10	-1.24909
16460834	chr10:16460834:A:G	9.87419e-07	-1.57426	-0.454053	2.775e-05	-1.55084	-0.531924
16461029	chr10:16461029:C:T	5.52478e-06	-1.38946e-10	-0.306411	0.000161619	-1.38946e-10	-0.320759
16461168	chr10:16461168:T:C	2.00532e-06	-1.38946e-10	-1.31985	5.95362e-05	-1.38946e-10	-1.31942
16461264	chr10:16461264:G:A	7.49486e-07	-1.58599	-0.718034	2.20507e-05	-1.59555	-0.717106
16461721	chr10:16461721:T:C	3.29653e-06	-1.38946e-10	-0.822785	9.93377e-05	-1.38946e-10	-0.807475
16462107	chr10:16462107:C:T	1.50076e-06	-0.962679	-0.647003	6.3943e-05	-0.721646	-0.526363
16462156	chr10:16462156:T:C	2.93478e-06	-1.38946e-10	-0.939022	8.55644e-05	-1.38946e-10	-0.956731
16462192	chr10:16462192:G:A	1.14589e-06	-1.46134	-0.418128	4.026e-05	-1.363	-0.347642
16462400	chr10:16462400:T:A	2.06658e-06	-1.38946e-10	-1.28976	6.11484e-05	-1.38946e-10	-1.2927
16462417	chr10:16462417:TG:T	9.83964e-07	-1.48091	-0.550914	3.42438e-05	-1.38678	-0.485714
16462486	chr10:16462486:C:A	2.01345e-06	-1.38946e-10	-1.31581	5.98703e-05	-1.38946e-10	-1.31382
16462611	chr10:16462611:A:C	1.23551e-06	-0.96326	-0.84091	4.89445e-05	-0.739472	-0.775842
16462615	chr10:16462615:G:C	2.05118e-06	-1.38946e-10	-1.29724	6.0585e-05	-1.38946e-10	-1.30195
16462653	chr10:16462653:C:T	2.01581e-06	-1.38946e-10	-1.31463	6.00135e-05	-1.38946e-10	-1.31143
16462853	chr10:16462853:G:A	5.18432e-06	-1.38946e-10	-0.370016	0.000150654	-1.38946e-10	-0.391015
16462931	chr10:16462931:C:T	3.35264e-06	0.493937	-1.29984	0.000153975	0.941433	-1.31065
16463021	chr10:16463021:G:A	2.10099e-06	-1.38946e-10	-1.27324	6.3528e-05	-1.38946e-10	-1.25452
16463058	chr10:16463058:C:T	2.97279e-06	-1.38946e-10	-0.926152	8.66071e-05	-1.38946e-10	-0.944618
16463140	chr10:16463140:C:T	6.24349e-07	-1.67326	-0.813443	1.78343e-05	-1.67358	-0.851294
16463477	chr10:16463477:G:A	4.82406e-06	-1.38946e-10	-0.442038	0.000140254	-1.38946e-10	-0.462545
16463478	chr10:16463478:C:T	2.61993e-06	-1.38946e-10	-1.05251	7.55063e-05	-1.38946e-10	-1.08178
16463595	chr10:16463595:T:A	3.61017e-06	-1.38946e-10	-0.731898	0.000108534	-1.38946e-10	-0.718934
16463664	chr10:16463664:T:C	1.72894e-06	-0.960724	-0.50742	7.44097e-05	-0.719425	-0.376989
16463665	chr10:16463665:C:T	4.4355e-06	-1.38946e-10	-0.526013	0.000129866	-1.38946e-10	-0.539496
16463718	chr10:16463718:C:T	1.10882e-06	-1.11137	-0.80099	4.29106e-05	-0.909875	-0.737005
16464502	chr10:16464502:T:C	6.10084e-07	-1.19627	-1.31354	2.18617e-05	-1.00465	-1.31662
16464576	chr10:16464576:G:C	1.12716e-06	-1.45428	-0.441681	3.97134e-05	-1.3552	-0.369108
16464604	chr10:16464604:T:C	2.4624e-06	-1.38946e-10	-1.11452	7.21936e-05	-1.38946e-10	-1.12665
16464758	chr10:16464758:C:T	6.46862e-07	-1.1359	-1.31538	2.34685e-05	-0.932472	-1.31787
16465256	chr10:16465256:CTAAGG:C	9.98001e-07	-1.03878	-0.978876	3.82929e-05	-0.831708	-0.929029
16465282	chr10:16465282:C:T	3.58307e-06	-1.38946e-10	-0.739435	0.000107434	-1.38946e-10	-0.729122
16465453	chr10:16465453:A:T	6.49465e-07	-1.20403	-1.24323	2.16362e-05	-1.10401	-1.22762
16465615	chr10:16465615:C:T	1.04493e-06	-0.979487	-0.992214	4.04224e-05	-0.763182	-0.943435
16466044	chr10:16466044:G:A	6.80281e-07	-1.25111	-1.1498	2.26945e-05	-1.15427	-1.12961
16466053	chr10:16466053:A:G	1.11917e-06	-0.92711	-0.975954	4.35141e-05	-0.705171	-0.927744
16466054	chr10:16466054:A:G	1.41029e-05	-1.38946e-10	0.630724	0.000450629	-1.38946e-10	0.704644
16466287	chr10:16466287:C:T	1.08306e-06	-0.954957	-0.980908	4.19272e-05	-0.736744	-0.933322
16466343	chr10:16466343:A:G	5.32054e-06	-1.38946e-10	-0.344079	0.000155509	-1.38946e-10	-0.359295
16466412	chr10:16466412:G:T	9.35745e-07	-1.51288	-0.569185	3.24195e-05	-1.42595	-0.501293
16466415	chr10:16466415:G:A	1.16131e-06	-0.940854	-0.925251	4.5271e-05	-0.719738	-0.873596
16466466	chr10:16466466:A:G	1.09235e-06	-0.957514	-0.96981	4.23422e-05	-0.739324	-0.920891
16466511	chr10:16466511:A:T	6.88296e-06	-0.0866056	-3.25898e-10	0.000154126	-0.36823	-3.25898e-10
16466598	chr10:16466598:C:T	2.10861e-06	-1.38946e-10	-1.26963	6.26531e-05	-1.38946e-10	-1.26839
16466686	chr10:16466686:G:A	1.14694e-06	-0.928854	-0.9497	4.46739e-05	-0.706943	-0.899668
16467057	chr10:16467057:T:C	2.52651e-06	-1.38946e-10	-1.08882	7.54461e-05	-1.38946e-10	-1.08258
16467210	chr10:16467210:C:T	4.76842e-07	-1.53398	-1.22225	1.48052e-05	-1.49124	-1.21978
16467520	chr10:16467520:G:A	4.38058e-07	-1.56863	-1.27243	1.36121e-05	-1.5264	-1.26864
16467528	chr10:16467528:G:A	1.18247e-06	-0.921464	-0.926588	4.59987e-05	-0.702359	-0.875028
16467545	chr10:16467545:C:A	1.13471e-06	-0.952316	-0.936962	4.39284e-05	-0.7373	-0.88614
16468242	chr10:16468242:C:T	2.18447e-06	-1.38946e-10	-1.23428	6.43098e-05	-1.38946e-10	-1.24229
16468578	chr10:16468578:G:A	1.61884e-05	-1.38946e-10	0.768642	0.00048579	-1.38946e-10	0.779776
16468581	chr10:16468581:A:G	9.72101e-07	-1.00872	-1.03523	3.71842e-05	-0.799455	-0.990661
16468798	chr10:16468798:AC:A	5.05941e-07	-1.67005	-1.02694	1.45801e-05	-1.67177	-1.05457
16469075	chr10:16469075:G:T	5.06173e-07	-1.66379	-1.03274	1.4575e-05	-1.66697	-1.05973
16469256	chr10:16469256:A:G	4.45803e-06	-1.38946e-10	-0.520946	0.000139155	-1.38946e-10	-0.470412
16469297	chr10:16469297:T:C	4.94195e-06	-1.38946e-10	-0.417895	0.000154722	-1.38946e-10	-0.36437
16469710	chr10:16469710:G:A	4.19687e-06	-1.38946e-10	-0.581315	0.000120855	-1.38946e-10	-0.611412
16469725	chr10:16469725:T:C	2.73283e-06	0.208881	-1.2192	0.000135817	0.667965	-1.16266
16469798	chr10:16469798:G:A	2.07347e-06	-1.38946e-10	-1.28643	6.13964e-05	-1.38946e-10	-1.28865
16469854	chr10:16469854:T:G	3.13158e-06	-1.38946e-10	-0.874116	9.5956e-05	-1.38946e-10	-0.842111
16470167	chr10:16470167:T:C	3.87854e-06	-1.38946e-10	-0.660196	0.000114611	-1.38946e-10	-0.664461
16470464	chr10:16470464:C:T	3.88452e-06	-1.38946e-10	-0.658655	0.000120733	-1.38946e-10	-0.612422
16470510	chr10:16470510:G:A	3.80415e-06	-1.38946e-10	-0.679563	0.000118142	-1.38946e-10	-0.634109
16470531	chr10:16470531:A:G	3.83715e-06	-1.38946e-10	-0.670924	0.00011921	-1.38946e-10	-0.625116
16470852	chr10:16470852:C:T	6.03232e-06	-1.38946e-10	-0.218522	0.000172567	-1.38946e-10	-0.255212
16470930	chr10:16470930:C:G	3.74346e-06	-1.38946e-10	-0.695645	0.000116196	-1.38946e-10	-0.650725
16471056	chr10:16471056:T:C	3.91885e-06	-1.38946e-10	-0.649857	0.000121825	-1.38946e-10	-0.603418
16471097	chr10:16471097:A:G	2.70651e-06	-1.38946e-10	-1.01999	8.39864e-05	-1.38946e-10	-0.975346
16471154	chr10:16471154:A:G	4.07605e-06	-1.38946e-10	-0.610527	0.000126887	-1.38946e-10	-0.5627
16471165	chr10:16471165:A:AT	2.01542e-06	-1.38946e-10	-1.31483	5.97358e-05	-1.38946e-10	-1.31607
16471180	chr10:16471180:A:G	4.12306e-06	-1.38946e-10	-0.599058	0.000128393	-1.38946e-10	-0.550904
16471347	chr10:16471347:A:T	8.89955e-07	-0.812483	-1.31976	3.38514e-05	-0.569737	-1.31428
16472199	chr10:16472199:T:C	3.5139e-06	0.540208	-1.29913	0.000157416	0.963772	-1.31088
16472216	chr10:16472216:T:C	4.17652e-06	0.281062	-0.867236	0.000250676	0.866076	-0.747916
16473214	chr10:16473214:T:C	4.68687e-07	-1.66845	-1.10502	1.41455e-05	-1.65971	-1.0969
16473574	chr10:16473574:G:A	9.47091e-07	-1.49561	-0.5744	3.74742e-05	-1.34722	-0.435126
16473767	chr10:16473767:T:C	2.42325e-06	-1.38946e-10	-1.13055	7.35158e-05	-1.38946e-10	-1.1085
16474195	chr10:16474195:G:C	4.17163e-06	-1.38946e-10	-0.587347	0.000121571	-1.38946e-10	-0.605505
16474362	chr10:16474362:C:T	4.0713e-06	-0.611691	-3.25898e-10	0.000104353	-0.758224	-3.25898e-10
16474491	chr10:16474491:C:T	9.91842e-07	-1.61861	-0.405239	3.31118e-05	-1.57612	-0.329996
16474570	chr10:16474570:T:C	1.55076e-06	-1.57691	-3.25898e-10	4.50797e-05	-1.59757	-3.25898e-10
16474654	chr10:16474654:G:A	7.50174e-07	-1.55629	-0.746817	2.02466e-05	-1.55012	-0.847894
16474706	chr10:16474706:T:C	7.26744e-07	-1.63672	-0.698118	2.37956e-05	-1.60041	-0.636091
16474720	chr10:16474720:C:T	6.69181e-07	-1.10325	-1.31411	2.58291e-05	-0.871494	-1.28301
16474750	chr10:16474750:G:C	5.97703e-06	-1.38946e-10	-0.22773	0.00017294	-1.38946e-10	-0.253056
16474795	chr10:16474795:G:A	4.13778e-06	-1.38946e-10	-0.595494	0.000120595	-1.38946e-10	-0.61356
16474817	chr10:16474817:G:A	7.75883e-07	-1.58047	-0.688933	2.08319e-05	-1.57507	-0.794439
16474959	chr10:16474959:G:T	3.96559e-07	-1.62157	-1.31901	1.19306e-05	-1.60707	-1.31982
16475015	chr10:16475015:G:C	5.69864e-06	0.601149	-0.876575	0.000334237	1.17074	-0.764888
16475163	chr10:16475163:T:C	5.00097e-06	0.0804752	-0.486497	0.000296952	0.618804	-0.331234
16475274	chr10:16475274:A:G	5.43375e-06	0.130627	-0.453651	0.000326215	0.67773	-0.296173
16475345	chr10:16475345:T:C	3.03422e-06	-1.38946e-10	-0.905699	8.83681e-05	-1.38946e-10	-0.924489
16475384	chr10:16475384:C:T	1.29473e-06	-1.10763	-0.649726	5.64503e-05	-0.834074	-0.538567
16475420	chr10:16475420:T:C	5.43e-06	-1.38946e-10	-0.323715	0.00015841	-1.38946e-10	-0.340812
16475693	chr10:16475693:A:G	1.58508e-05	-1.38946e-10	0.747568	0.000459077	-1.38946e-10	0.723217
16475869	chr10:16475869:G:C	3.03422e-06	-1.38946e-10	-0.905699	8.83681e-05	-1.38946e-10	-0.924489
16476315	chr10:16476315:C:T	2.45749e-06	-1.38946e-10	-1.11652	7.58815e-05	-1.38946e-10	-1.07683
16476408	chr10:16476408:T:C	4.75469e-06	-0.0446365	-0.411886	0.00027987	0.477665	-0.249341
16476425	chr10:16476425:G:C	3.03047e-06	-1.38946e-10	-0.906935	8.82612e-05	-1.38946e-10	-0.9257
16476608	chr10:16476608:C:T	3.86953e-07	-1.64592	-1.31918	1.17927e-05	-1.61874	-1.31978
16476739	chr10:16476739:T:C	2.42611e-06	0.0604333	-1.1898	0.000121051	0.525553	-1.13534
16476904	chr10:16476904:T:C	1.0003e-06	-0.695633	-1.31972	3.58919e-05	-0.505928	-1.31956
16477578	chr10:16477578:T:C	1.31805e-06	-1.52181	-0.217695	5.05816e-05	-1.40124	-0.0811704
16477589	chr10:16477589:T:A	2.12549e-06	-1.38946e-10	-1.26165	6.2408e-05	-1.38946e-10	-1.27231
16477606	chr10:16477606:C:G	2.03677e-06	-1.38946e-10	-1.30429	6.05851e-05	-1.38946e-10	-1.30195
16477764	chr10:16477764:A:G	7.6696e-07	-1.33692	-0.944049	3.05795e-05	-1.15063	-0.835039
16478226	chr10:16478226:A:G	4.73208e-07	-1.44702	-1.31685	1.55489e-05	-1.34689	-1.31513
16478414	chr10:16478414:A:G	3.44064e-06	-1.38946e-10	-0.779996	9.84402e-05	-1.38946e-10	-0.816551
16478785	chr10:16478785:C:T	4.96823e-07	-1.58839	-1.12678	1.50137e-05	-1.57486	-1.12218
16479002	chr10:16479002:C:T	2.17433e-06	-1.38946e-10	-1.23893	6.41351e-05	-1.38946e-10	-1.24501
16479093	chr10:16479093:A:AT	2.16101e-06	-1.38946e-10	-1.24508	6.37581e-05	-1.38946e-10	-1.2509
16479094	chr10:16479094:A:T	4.34475e-06	-1.38946e-10	-0.546685	0.000126203	-1.38946e-10	-0.568105
16479103	chr10:16479103:AG:A	2.17017e-06	-1.38946e-10	-1.24085	6.40171e-05	-1.38946e-10	-1.24685
16479405	chr10:16479405:T:C	2.2002e-06	-1.38946e-10	-1.2271	6.48703e-05	-1.38946e-10	-1.23361
16479406	chr10:16479406:G:A	1.28306e-05	-1.38946e-10	0.53618	0.000372405	-1.38946e-10	0.513981
16479466	chr10:16479466:G:A	2.35857e-06	-1.38946e-10	-1.1576	6.87258e-05	-1.38946e-10	-1.17588
16479538	chr10:16479538:G:A	2.32916e-06	-1.38946e-10	-1.17015	6.7919e-05	-1.38946e-10	-1.18768
16479644	chr10:16479644:T:G	3.98099e-07	-1.67256	-1.26415	1.16766e-05	-1.67283	-1.27559
16479871	chr10:16479871:C:G	2.20143e-06	-1.38946e-10	-1.22655	6.49035e-05	-1.38946e-10	-1.2331
16479901	chr10:16479901:T:C	2.16126e-06	-1.38946e-10	-1.24496	6.37663e-05	-1.38946e-10	-1.25078
16479940	chr10:16479940:C:A	2.14542e-06	-1.38946e-10	-1.25232	6.33184e-05	-1.38946e-10	-1.25782
16480079	chr10:16480079:G:A	9.1799e-07	-0.90006	-1.20116	3.3846e-05	-0.617327	-1.26685
16480240	chr10:16480240:A:G	2.16857e-06	-1.38946e-10	-1.24159	6.39641e-05	-1.38946e-10	-1.24768
16480314	chr10:16480314:C:T	2.79187e-06	-1.38946e-10	-0.988943	8.20568e-05	-1.38946e-10	-0.998589
16480339	chr10:16480339:A:G	9.36779e-07	-1.0752	-1.00576	3.69614e-05	-0.844592	-0.951536
16480657	chr10:16480657:C:T	5.37962e-07	-1.37189	-1.26373	1.94914e-05	-1.19178	-1.24424
16480791	chr10:16480791:T:C	4.10281e-07	-1.64688	-1.25968	1.22521e-05	-1.63389	-1.26642
16480848	chr10:16480848:G:A	4.15427e-06	-1.38946e-10	-0.591516	0.000118942	-1.38946e-10	-0.627364
16481376	chr10:16481376:A:G	7.46907e-07	-1.35286	-0.954611	2.78099e-05	-1.17178	-0.908823
16481662	chr10:16481662:A:G	7.67091e-06	-1.38946e-10	0.0217809	0.000239889	-1.38946e-10	0.0741759
16481887	chr10:16481887:G:A	5.65049e-07	-1.28958	-1.29692	2.2812e-05	-0.969907	-1.30881
16482017	chr10:16482017:C:T	2.69706e-06	-1.38946e-10	-1.02349	7.88651e-05	-1.38946e-10	-1.03826
16482027	chr10:16482027:A:G	5.18044e-07	-1.3539	-1.31945	2.08164e-05	-1.05678	-1.31348
16482176	chr10:16482176:A:G	1.00093e-06	-0.78015	-1.23457	4.32687e-05	-0.381748	-1.25682
16482282	chr10:16482282:T:C	1.21002e-06	-0.514788	-1.31023	5.28638e-05	-0.133838	-1.30444
16482595	chr10:16482595:G:A	5.16173e-06	-1.38946e-10	-0.374383	0.000161822	-1.38946e-10	-0.319501
16482844	chr10:16482844:C:T	3.85129e-07	-1.65063	-1.3192	1.15517e-05	-1.6401	-1.31907
16482869	chr10:16482869:C:T	2.77059e-06	-1.38946e-10	-0.996594	8.10452e-05	-1.38946e-10	-1.01099
16483388	chr10:16483388:T:C	6.68696e-06	-1.38946e-10	-0.115495	0.000201331	-1.38946e-10	-0.101051
16483462	chr10:16483462:T:C	8.86225e-06	-1.38946e-10	0.166147	0.000266436	-1.38946e-10	0.179132
16483490	chr10:16483490:A:C	8.16236e-06	-1.38946e-10	0.0838799	0.000245968	-1.38946e-10	0.0992017
16483562	chr10:16483562:T:C	8.89921e-06	0.170308	-3.25898e-10	0.000298127	0.291518	-3.25898e-10
16483588	chr10:16483588:C:T	2.46963e-06	-1.38946e-10	-1.11159	7.28173e-05	-1.38946e-10	-1.11805
16484203	chr10:16484203:A:T	3.15602e-06	-1.38946e-10	-0.866344	9.67884e-05	-1.38946e-10	-0.833473
16484249	chr10:16484249:T:A	7.32601e-06	-1.38946e-10	-0.0242228	0.000220172	-1.38946e-10	-0.0115918
16484555	chr10:16484555:A:G	5.89838e-06	-1.38946e-10	-0.240977	0.000178589	-1.38946e-10	-0.220911
16484841	chr10:16484841:G:A	5.08272e-07	-1.65051	-1.04189	1.51684e-05	-1.65077	-1.03602
16485173	chr10:16485173:A:C	4.83554e-07	-1.43538	-1.30687	1.69192e-05	-1.2589	-1.31865
16485351	chr10:16485351:T:C	2.44986e-06	-1.38946e-10	-1.11962	7.32174e-05	-1.38946e-10	-1.11257
16485414	chr10:16485414:CT:C	2.75693e-06	-1.38946e-10	-1.00154	8.03798e-05	-1.38946e-10	-1.01924
16485625	chr10:16485625:T:G	2.07354e-06	-1.38946e-10	-1.28639	6.21709e-05	-1.38946e-10	-1.27611
16485691	chr10:16485691:T:C	7.67474e-07	-1.41276	-0.867543	2.48227e-05	-1.23815	-0.956089
16485708	chr10:16485708:A:G	2.91372e-06	-1.52692	0.580698	0.000101066	-1.46425	0.67402
16486011	chr10:16486011:T:C	2.25387e-06	-1.38946e-10	-1.203	6.5292e-05	-1.38946e-10	-1.22713
16486105	chr10:16486105:A:C	6.83767e-06	-1.38946e-10	-0.093207	0.000207936	-1.38946e-10	-0.068772
16486355	chr10:16486355:A:G	2.00931e-06	-1.38946e-10	-1.31786	5.95502e-05	-1.38946e-10	-1.31918
16486579	chr10:16486579:C:T	2.00541e-06	-1.38946e-10	-1.31981	5.95148e-05	-1.38946e-10	-1.31978
16486656	chr10:16486656:A:G	2.01079e-06	-1.38946e-10	-1.31713	5.98332e-05	-1.38946e-10	-1.31444
16486852	chr10:16486852:C:T	7.57927e-07	-1.399	-0.893827	2.57639e-05	-1.31707	-0.839957
16487200	chr10:16487200:A:G	6.16081e-06	-1.38946e-10	-0.197447	0.000187201	-1.38946e-10	-0.17382
16487473	chr10:16487473:C:T	2.31113e-06	-1.38946e-10	-1.17792	6.95048e-05	-1.38946e-10	-1.16461
16487735	chr10:16487735:G:A	4.20388e-07	-1.56848	-1.31375	1.23941e-05	-1.57945	-1.30933
16488050	chr10:16488050:T:C	2.14346e-06	-1.38946e-10	-1.25323	6.40729e-05	-1.38946e-10	-1.24598
16488301	chr10:16488301:TTG:T	5.95628e-06	-1.38946e-10	-0.231207	0.000178862	-1.38946e-10	-0.219384
16488305	chr10:16488305:A:T	5.96811e-06	-1.38946e-10	-0.229224	0.000179222	-1.38946e-10	-0.217375
16488421	chr10:16488421:C:T	6.29269e-07	-1.61898	-0.85987	1.86591e-05	-1.59535	-0.884314
16488528	chr10:16488528:T:A	2.02672e-06	-1.38946e-10	-1.30923	6.01073e-05	-1.38946e-10	-1.30987
16488648	chr10:16488648:G:C	2.0057e-06	-1.38946e-10	-1.31966	5.95098e-05	-1.38946e-10	-1.31986
16488971	chr10:16488971:T:C	2.03669e-06	-1.38946e-10	-1.30433	6.0858e-05	-1.38946e-10	-1.29746
16489270	chr10:16489270:G:T	3.80133e-07	-1.66301	-1.31988	1.13856e-05	-1.65379	-1.31987
16489462	chr10:16489462:C:T	2.00539e-06	-1.38946e-10	-1.31981	5.95146e-05	-1.38946e-10	-1.31978
16489480	chr10:16489480:A:G	2.00939e-06	-1.38946e-10	-1.31782	5.97937e-05	-1.38946e-10	-1.3151
16489523	chr10:16489523:A:G	2.00627e-06	-1.38946e-10	-1.31938	5.96377e-05	-1.38946e-10	-1.31771
16489607	chr10:16489607:C:T	2.00869e-06	-1.38946e-10	-1.31817	5.95396e-05	-1.38946e-10	-1.31936
16489735	chr10:16489735:ACAAACGC:A	5.60214e-06	-1.38946e-10	-0.292505	0.000155731	-1.38946e-10	-0.357873
16490030	chr10:16490030:T:C	2.02459e-06	-1.38946e-10	-1.31029	6.05238e-05	-1.38946e-10	-1.30296
16490203	chr10:16490203:A:G	2.07972e-06	-1.38946e-10	-1.28342	6.22517e-05	-1.38946e-10	-1.27481
16490575	chr10:16490575:G:A	2.86347e-06	0.0562574	-1.01988	0.000135405	0.537177	-1.03491
16491115	chr10:16491115:G:A	3.85007e-06	-1.38946e-10	-0.667562	0.000120215	-1.38946e-10	-0.616718
16491254	chr10:16491254:G:A	2.47794e-06	-1.38946e-10	-1.10823	7.30105e-05	-1.38946e-10	-1.1154
16491689	chr10:16491689:A:G	1.81708e-06	-1.41842	-3.25898e-10	5.90605e-05	-1.32744	-3.25898e-10
16491827	chr10:16491827:A:G	2.02668e-06	-1.38946e-10	-1.30926	6.04842e-05	-1.38946e-10	-1.30362
16492246	chr10:16492246:G:T	2.07029e-06	-1.38946e-10	-1.28797	6.19397e-05	-1.38946e-10	-1.27984
16492370	chr10:16492370:T:C	2.20592e-06	-1.38946e-10	-1.22451	6.60033e-05	-1.38946e-10	-1.2163
16493073	chr10:16493073:T:C	6.39952e-07	-1.28799	-1.17403	2.20769e-05	-1.07857	-1.2329
16493252	chr10:16493252:T:C	1.50855e-06	-0.418871	-1.18563	6.01771e-05	-0.126195	-1.18251
16493689	chr10:16493689:A:G	2.2695e-06	-0.0524904	-1.1436	0.000110476	0.504445	-1.20564
16493889	chr10:16493889:G:A	5.16142e-07	-1.48822	-1.1888	1.62004e-05	-1.43587	-1.1851
16494016	chr10:16494016:A:C	1.89188e-06	-0.152729	-1.22535	8.59836e-05	0.250798	-1.20264
16494177	chr10:16494177:G:A	3.84143e-07	-1.67356	-1.29883	1.15273e-05	-1.67213	-1.28915
16494462	chr10:16494462:G:A	6.46698e-07	-1.23555	-1.21598	2.31761e-05	-0.999398	-1.26348
16494755	chr10:16494755:C:T	2.94395e-06	-1.38946e-10	-0.935902	8.40534e-05	-1.38946e-10	-0.974549
16494942	chr10:16494942:ACAATCACT:A	3.92976e-06	-1.38946e-10	-0.647077	0.000120728	-1.38946e-10	-0.612459
16495001	chr10:16495001:A:G	2.37034e-06	0.115595	-1.26822	9.83609e-05	0.443796	-1.26115
16495735	chr10:16495735:C:G	3.08306e-06	-1.38946e-10	-0.889733	9.00091e-05	-1.38946e-10	-0.90609
16495819	chr10:16495819:G:T	3.804e-07	-1.6639	-1.31828	1.12474e-05	-1.66911	-1.31675
16496127	chr10:16496127:C:T	3.01475e-06	-1.38946e-10	-0.912137	9.17231e-05	-1.38946e-10	-0.887226
16496337	chr10:16496337:G:C	2.02285e-06	-1.38946e-10	-1.31115	6.06601e-05	-1.38946e-10	-1.30071
16496382	chr10:16496382:C:T	2.2416e-06	-1.38946e-10	-1.20846	6.54276e-05	-1.38946e-10	-1.22506
16496440	chr10:16496440:GT:G	3.0775e-06	-1.38946e-10	-0.891537	8.98162e-05	-1.38946e-10	-0.908236
16496803	chr10:16496803:G:A	1.63708e-05	-1.38946e-10	0.779843	0.000491045	-1.38946e-10	0.790535
16496909	chr10:16496909:G:A	4.39165e-06	-1.38946e-10	-0.53595	0.000137006	-1.38946e-10	-0.485975
16497079	chr10:16497079:T:C	6.19704e-07	-1.38781	-1.10636	2.26104e-05	-1.22052	-1.06707
16497379	chr10:16497379:C:A	8.39026e-07	-1.20509	-0.98608	3.09663e-05	-1.01358	-0.959525
16497484	chr10:16497484:A:G	2.74076e-06	0.284807	-1.29223	0.000114419	0.620199	-1.28634
16498174	chr10:16498174:G:A	2.15602e-06	-1.38946e-10	-1.24739	6.34913e-05	-1.38946e-10	-1.2551
16498240	chr10:16498240:C:T	8.27418e-07	-1.1742	-1.0309	3.0657e-05	-0.976822	-1.00632
16498366	chr10:16498366:C:A	4.59845e-07	-1.6079	-1.18462	1.4446e-05	-1.5556	-1.17999
16498565	chr10:16498565:G:A	6.16329e-07	-1.22333	-1.2763	2.26016e-05	-1.02424	-1.26374
16498921	chr10:16498921:C:T	3.81118e-07	-1.67052	-1.30978	1.13684e-05	-1.66798	-1.30719
16498964	chr10:16498964:T:A	2.75473e-06	-1.38946e-10	-1.00234	7.84212e-05	-1.38946e-10	-1.04391
16499342	chr10:16499342:C:A	9.30774e-07	-0.936465	-1.15093	3.51697e-05	-0.698753	-1.14706
16499658	chr10:16499658:G:T	9.94693e-07	-1.18641	-0.834569	3.45633e-05	-1.03599	-0.827212
16500070	chr10:16500070:A:G	5.75522e-07	-1.29718	-1.27095	2.07568e-05	-1.07193	-1.3012
16500385	chr10:16500385:G:A	2.30453e-06	0.0124828	-1.19326	9.7408e-05	0.350423	-1.17752
16500554	chr10:16500554:G:A	1.42521e-06	-1.66134	-3.25898e-10	4.39448e-05	-1.62307	-3.25898e-10
16500608	chr10:16500608:T:G	2.28452e-06	-1.38946e-10	-1.1895	6.65816e-05	-1.38946e-10	-1.20757
16500786	chr10:16500786:G:A	6.24001e-07	-1.62245	-0.864811	2.04226e-05	-1.58115	-0.808209
16500842	chr10:16500842:G:A	1.31768e-05	-1.38946e-10	0.562801	0.000376497	-1.38946e-10	0.524909
16501028	chr10:16501028:G:T	7.32318e-07	-1.09781	-1.22939	2.78088e-05	-0.86617	-1.21448
16501389	chr10:16501389:A:C	4.40887e-06	-1.38946e-10	-0.532037	0.000135235	-1.38946e-10	-0.498987
16501466	chr10:16501466:A:G	2.27129e-06	-1.38946e-10	-1.19531	6.62174e-05	-1.38946e-10	-1.21306
16502147	chr10:16502147:A:G	5.40124e-07	-1.65031	-0.9813	1.73394e-05	-1.62049	-0.932522
16502548	chr10:16502548:A:G	2.02348e-06	-1.38946e-10	-1.31083	5.98278e-05	-1.38946e-10	-1.31453
16502799	chr10:16502799:G:A	8.94124e-07	-0.901818	-1.22575	3.42221e-05	-0.661228	-1.2119
16502812	chr10:16502812:A:T	2.54845e-06	-1.38946e-10	-1.08017	7.74054e-05	-1.38946e-10	-1.05694
16503322	chr10:16503322:T:C	2.40236e-06	0.107441	-1.24665	0.000101866	0.452321	-1.23466
16503680	chr10:16503680:A:G	2.95234e-06	-1.38946e-10	-0.933055	8.60832e-05	-1.38946e-10	-0.950686
16503692	chr10:16503692:C:T	6.07702e-06	0.367674	-0.578814	0.000230478	0.639164	-0.605011
16503820	chr10:16503820:C:T	2.10516e-06	-1.27126	-3.25898e-10	6.03159e-05	-1.3064	-3.25898e-10
16503944	chr10:16503944:C:T	4.97823e-07	-1.47577	-1.23739	1.44677e-05	-1.50863	-1.22545
16504083	chr10:16504083:A:G	2.12059e-06	-1.38946e-10	-1.26396	6.18339e-05	-1.38946e-10	-1.28155
16504738	chr10:16504738:A:G	2.18158e-06	-1.38946e-10	-1.2356	6.67e-05	-1.38946e-10	-1.2058
16504862	chr10:16504862:G:C	2.14421e-06	-1.38946e-10	-1.25288	6.28161e-05	-1.38946e-10	-1.26579
16505059	chr10:16505059:A:G	1.00002e-06	-1.23354	-0.782088	3.76165e-05	-1.03752	-0.74104
16505440	chr10:16505440:T:C	2.6457e-06	-1.38946e-10	-1.04272	8.0389e-05	-1.38946e-10	-1.01912
16505767	chr10:16505767:A:G	2.1463e-06	-1.38946e-10	-1.25191	6.42061e-05	-1.38946e-10	-1.2439
16505996	chr10:16505996:T:G	8.59503e-07	-1.19735	-0.969703	3.26752e-05	-0.989941	-0.929443
16506006	chr10:16506006:A:G	2.19968e-06	-1.38946e-10	-1.22734	6.38733e-05	-1.38946e-10	-1.2491
16506231	chr10:16506231:G:A	2.29881e-06	-1.38946e-10	-1.18326	6.63815e-05	-1.38946e-10	-1.21058
16506383	chr10:16506383:A:G	6.30658e-07	-1.16739	-1.30926	2.44721e-05	-0.888856	-1.31961
16506576	chr10:16506576:A:G	5.44173e-07	-1.33853	-1.28561	1.95549e-05	-1.12289	-1.30988
16506607	chr10:16506607:A:G	2.56829e-06	-1.38946e-10	-1.07241	7.75946e-05	-1.38946e-10	-1.0545
16506773	chr10:16506773:AAG:A	4.19831e-06	0.723144	-1.30412	0.00018302	1.10362	-1.30003
16506903	chr10:16506903:T:G	1.02177e-06	-0.831007	-1.16311	4.07576e-05	-0.572238	-1.12612
16506911	chr10:16506911:T:C	1.02362e-06	-0.827443	-1.16486	4.07369e-05	-0.570842	-1.12802
16507422	chr10:16507422:G:T	1.08465e-06	-0.902824	-1.03158	4.3762e-05	-0.650654	-0.976581
16507457	chr10:16507457:T:C	3.95246e-07	-1.62547	-1.31843	1.16643e-05	-1.62985	-1.31962
16507585	chr10:16507585:C:T	2.72684e-06	-1.38946e-10	-1.01251	7.95306e-05	-1.38946e-10	-1.02986
16507586	chr10:16507586:G:A	4.97048e-06	0.861722	-1.27386	0.00021958	1.25288	-1.26716
16507628	chr10:16507628:T:C	3.84632e-07	-1.6516	-1.31953	1.13462e-05	-1.65785	-1.31927
16507814	chr10:16507814:T:C	1.18952e-06	-0.821261	-1.02084	4.85049e-05	-0.559262	-0.965073
16507904	chr10:16507904:A:G	3.937e-07	-1.63415	-1.31367	1.15918e-05	-1.64297	-1.31274
16507950	chr10:16507950:T:C	7.96856e-06	-1.38946e-10	0.0598499	0.000235489	-1.38946e-10	0.0556653
16508121	chr10:16508121:C:T	4.43272e-07	-1.67181	-1.15742	1.2998e-05	-1.64899	-1.19221
16508129	chr10:16508129:C:T	1.48718e-06	-1.61877	-3.25898e-10	4.55236e-05	-1.58777	-3.25898e-10
16508315	chr10:16508315:G:A	1.74233e-06	-1.46043	-3.25898e-10	4.65686e-05	-1.56507	-3.25898e-10
16508359	chr10:16508359:C:T	8.13948e-06	-1.38946e-10	0.0810722	0.000242625	-1.38946e-10	0.0855186
16508553	chr10:16508553:A:G	7.46495e-06	-1.38946e-10	-0.0054357	0.000224439	-1.38946e-10	0.00760136
16508642	chr10:16508642:C:G	3.08715e-06	-0.888407	-3.25898e-10	8.2445e-05	-0.993869	-3.25898e-10
16509090	chr10:16509090:T:C	1.4404e-06	-1.54497	-0.105762	4.05531e-05	-1.45642	-0.246971
16509339	chr10:16509339:C:T	2.32414e-06	-1.38946e-10	-1.1723	6.88704e-05	-1.38946e-10	-1.17377
16509768	chr10:16509768:T:C	4.5801e-07	-1.63685	-1.15967	1.3194e-05	-1.6577	-1.16854
16509918	chr10:16509918:T:G	6.0406e-07	-1.49175	-1.02798	1.79522e-05	-1.56684	-0.951451
16510058	chr10:16510058:A:G	1.02836e-05	1.56117	-1.24627	0.0003106	1.58807	-1.25556
16510159	chr10:16510159:T:C	2.11763e-06	-1.38946e-10	-1.26536	6.34786e-05	-1.38946e-10	-1.2553
16510473	chr10:16510473:G:A	1.50784e-05	1.46322	-0.765613	0.000465249	1.57489	-0.838321
16510489	chr10:16510489:T:G	2.45749e-06	-1.38946e-10	-1.11651	7.63445e-05	-1.38946e-10	-1.07074
16510515	chr10:16510515:C:T	6.89305e-07	-1.07339	-1.31433	2.35995e-05	-0.930776	-1.314
16510884	chr10:16510884:G:A	3.84072e-06	-1.38946e-10	-0.669995	0.000115174	-1.38946e-10	-0.659554
16511271	chr10:16511271:AATTC:A	3.06234e-06	-1.38946e-10	-0.896475	9.3032e-05	-1.38946e-10	-0.873057
16511356	chr10:16511356:A:G	4.69146e-07	-1.61869	-1.1538	1.38243e-05	-1.64665	-1.13292
16511397	chr10:16511397:C:T	2.09463e-06	-1.38946e-10	-1.27628	6.36606e-05	-1.38946e-10	-1.25243
16511703	chr10:16511703:C:G	2.16964e-06	-1.38946e-10	-1.24109	6.51664e-05	-1.38946e-10	-1.22906
16511719	chr10:16511719:G:T	1.74048e-06	-0.157531	-1.30396	5.78292e-05	-0.0450371	-1.30347
16511959	chr10:16511959:T:C	4.13108e-07	-1.64754	-1.25217	1.3209e-05	-1.60627	-1.21883
16512023	chr10:16512023:C:G	3.05483e-06	-1.38946e-10	-0.898932	8.9755e-05	-1.38946e-10	-0.908917
16512206	chr10:16512206:A:G	5.7836e-06	-0.260628	-3.25898e-10	0.00013655	-0.489308	-3.25898e-10
16512255	chr10:16512255:T:C	1.06173e-05	1.50642	-1.15959	0.000376475	1.74223	-1.21738
16512376	chr10:16512376:G:A	3.91562e-06	-1.38946e-10	-0.650682	0.000117408	-1.38946e-10	-0.640343
16512410	chr10:16512410:G:A	7.65908e-06	1.29069	-1.27045	0.000234082	1.32709	-1.27742
16512444	chr10:16512444:T:C	2.06482e-06	-1.38946e-10	-1.29061	6.05905e-05	-1.38946e-10	-1.30186
16512562	chr10:16512562:C:T	7.48424e-07	-1.08714	-1.2183	2.01468e-05	-1.23088	-1.17207
16512724	chr10:16512724:A:T	5.55039e-06	0.90422	-1.20601	0.000198518	1.13923	-1.25436
16512728	chr10:16512728:A:T	7.33964e-07	-1.63129	-0.693659	2.03171e-05	-1.66094	-0.733599
16513333	chr10:16513333:A:G	4.10132e-07	-1.67283	-1.2341	1.1984e-05	-1.6569	-1.26553
16513465	chr10:16513465:T:C	4.15856e-07	-1.66453	-1.22854	1.23437e-05	-1.63376	-1.2591
16513488	chr10:16513488:AG:A	1.33325e-05	1.84307	-1.26852	0.000384663	1.81768	-1.27132
16513697	chr10:16513697:C:T	5.79901e-06	-1.38946e-10	-0.257966	0.000180444	-1.38946e-10	-0.210581
16513803	chr10:16513803:A:G	1.93529e-06	-0.10613	-1.24927	7.03883e-05	0.0650835	-1.21706
16513863	chr10:16513863:T:A	1.10426e-05	1.67799	-1.29189	0.000414137	1.93046	-1.31026
16514512	chr10:16514512:C:T	2.08897e-06	-1.38946e-10	-1.27898	6.25595e-05	-1.38946e-10	-1.26988
16514711	chr10:16514711:T:C	5.80415e-06	1.0198	-1.27688	0.000206076	1.17932	-1.25707
16514760	chr10:16514760:C:CT	2.08881e-06	-1.38946e-10	-1.27906	6.25542e-05	-1.38946e-10	-1.26997
16514954	chr10:16514954:A:G	2.06654e-06	-1.38946e-10	-1.28978	6.05582e-05	-1.38946e-10	-1.3024
16515000	chr10:16515000:C:T	3.19743e-06	-1.38946e-10	-0.853307	9.42236e-05	-1.38946e-10	-0.86033
16515187	chr10:16515187:T:C	2.17399e-06	0.0146798	-1.25377	4.59885e-05	-0.325491	-1.25212
16515561	chr10:16515561:G:A	2.67766e-06	-0.729882	-0.300829	0.000109992	-0.384449	-0.32114
16515870	chr10:16515870:C:A	1.89859e-05	0.928042	-3.25898e-10	0.000504282	0.817135	-3.25898e-10
16516052	chr10:16516052:A:G	2.5492e-06	-1.38946e-10	-1.07987	7.84788e-05	-1.38946e-10	-1.04317
16516291	chr10:16516291:C:T	1.03423e-05	1.37068	-1.05009	0.000370222	1.61187	-1.10376
16516431	chr10:16516431:T:C	7.11764e-07	-1.2512	-1.10446	2.62277e-05	-1.07792	-1.06126
16516549	chr10:16516549:C:G	2.46833e-06	-1.38946e-10	-1.11211	7.58085e-05	-1.38946e-10	-1.07779
16516905	chr10:16516905:G:A	2.09153e-06	-1.38946e-10	-1.27776	6.12014e-05	-1.38946e-10	-1.29183
16516983	chr10:16516983:A:T	5.12519e-06	-1.38946e-10	-0.381486	0.000160188	-1.38946e-10	-0.329654
16516986	chr10:16516986:C:A	8.60815e-07	-1.24628	-0.919251	3.26292e-05	-1.00284	-0.917955
16517021	chr10:16517021:G:A	2.19556e-06	-1.38946e-10	-1.22922	6.66625e-05	-1.38946e-10	-1.20636
16517175	chr10:16517175:G:A	5.37108e-06	-1.38946e-10	-0.334626	0.000162975	-1.38946e-10	-0.312401
16517215	chr10:16517215:T:G	3.39562e-06	-1.38946e-10	-0.793167	0.000100455	-1.38946e-10	-0.796286
16517382	chr10:16517382:C:T	4.50944e-06	-0.0775963	-0.431886	0.000101388	-0.402426	-0.384622
16517572	chr10:16517572:T:G	2.11556e-06	-1.38946e-10	-1.26633	6.4405e-05	-1.38946e-10	-1.24081
16517628	chr10:16517628:A:G	2.02522e-06	-1.38946e-10	-1.30998	6.02688e-05	-1.38946e-10	-1.30719
16517631	chr10:16517631:A:G	2.43111e-06	-1.38946e-10	-1.12731	7.45644e-05	-1.38946e-10	-1.09434
16517644	chr10:16517644:A:C	4.90782e-06	-0.260437	-0.164387	0.00012047	-0.558829	-0.0557667
16517906	chr10:16517906:A:G	2.13508e-06	-1.38946e-10	-1.25715	6.39024e-05	-1.38946e-10	-1.24864
16517955	chr10:16517955:T:C	2.55439e-06	-0.307556	-0.770284	9.81245e-05	-0.119346	-0.700417
16517981	chr10:16517981:C:CTCTTAGAGGGAACTGCAT	4.80151e-06	-1.38946e-10	-0.446724	0.000149917	-1.38946e-10	-0.39592
16518048	chr10:16518048:A:G	2.8288e-06	-0.826563	-0.149239	7.48183e-05	-1.05019	-0.0407476
16518115	chr10:16518115:G:A	2.79324e-06	-1.38946e-10	-0.98845	8.37721e-05	-1.38946e-10	-0.9779
16518257	chr10:16518257:A:T	2.56819e-06	-0.183995	-0.888457	6.53208e-05	-0.40399	-0.8227
16518383	chr10:16518383:T:C	4.4007e-07	-1.67354	-1.16293	1.30253e-05	-1.66532	-1.17379
16518410	chr10:16518410:A:C	4.9741e-07	-1.67353	-1.04046	1.5035e-05	-1.66978	-1.02585
16518437	chr10:16518437:T:C	4.68784e-07	-1.67203	-1.10124	1.40436e-05	-1.67315	-1.09068
16518513	chr10:16518513:G:A	4.73016e-07	-1.64349	-1.12079	1.39329e-05	-1.66208	-1.10967
16518582	chr10:16518582:A:G	2.00795e-06	-1.38946e-10	-1.31854	5.95087e-05	-1.38946e-10	-1.31988
16518664	chr10:16518664:A:G	2.05867e-06	-1.38946e-10	-1.29359	6.1505e-05	-1.38946e-10	-1.28688
16518698	chr10:16518698:A:G	5.01858e-07	-1.67354	-1.03155	1.51883e-05	-1.66761	-1.01787
16518714	chr10:16518714:T:C	4.79379e-07	-1.67321	-1.0777	1.44082e-05	-1.67189	-1.06631
16518739	chr10:16518739:A:C	2.06756e-06	-0.120296	-1.16899	4.4707e-05	-0.436643	-1.16923
16519066	chr10:16519066:T:A	2.07395e-05	-1.38946e-10	1.01638	0.000599621	-1.38946e-10	0.990298
16519354	chr10:16519354:C:T	2.66044e-06	0.114674	-1.15184	6.33513e-05	-0.138858	-1.11845
16519408	chr10:16519408:C:T	2.13006e-06	-1.38946e-10	-1.25951	6.44606e-05	-1.38946e-10	-1.23995
16519614	chr10:16519614:T:G	1.95899e-06	-1.11489	-0.228339	7.60703e-05	-0.824792	-0.249551
16520158	chr10:16520158:G:C	2.83138e-06	-1.38946e-10	-0.974889	8.04811e-05	-1.38946e-10	-1.01798
16520212	chr10:16520212:C:T	2.64678e-06	-0.963335	-0.0789755	0.000105895	-0.644091	-0.0994592
16520330	chr10:16520330:C:T	4.57126e-07	-1.66427	-1.13418	1.36056e-05	-1.67248	-1.12304
16520386	chr10:16520386:G:A	2.12772e-06	-1.38946e-10	-1.2606	6.32085e-05	-1.38946e-10	-1.25956
16520388	chr10:16520388:G:C	1.44593e-05	-1.38946e-10	0.655686	0.000418699	-1.38946e-10	0.631152
16520601	chr10:16520601:G:A	2.60357e-06	0.0844174	-1.14319	6.15963e-05	-0.172102	-1.1133
16520610	chr10:16520610:G:A	3.1211e-06	-1.38946e-10	-0.877467	9.00752e-05	-1.38946e-10	-0.905355
16522590	chr10:16522590:T:C	2.08401e-06	-1.38946e-10	-1.28136	6.33034e-05	-1.38946e-10	-1.25806
16523114	chr10:16523114:AGACT:A	4.48253e-07	-1.57555	-1.24251	1.25043e-05	-1.63475	-1.24518
16523360	chr10:16523360:G:A	4.14751e-06	-0.593146	-3.25898e-10	0.000112183	-0.685872	-3.25898e-10
16523737	chr10:16523737:G:T	2.8984e-06	-1.38946e-10	-0.951495	8.48133e-05	-1.38946e-10	-0.965548
16524342	chr10:16524342:T:C	5.55762e-06	-1.38946e-10	-0.300485	0.000169732	-1.38946e-10	-0.271781
16524862	chr10:16524862:A:G	2.06235e-06	-0.20824	-1.08357	7.14311e-05	-0.0441131	-1.09315
16524905	chr10:16524905:A:G	8.60833e-07	-1.2923	-0.873213	2.25509e-05	-1.32877	-0.96146
16525121	chr10:16525121:A:G	1.13858e-06	-1.08758	-0.798292	2.96739e-05	-1.12205	-0.89368
16525199	chr10:16525199:G:A	4.06583e-07	-1.67337	-1.24225	1.19042e-05	-1.66207	-1.26704
16525301	chr10:16525301:T:C	1.36885e-06	-0.606475	-1.09521	3.47784e-05	-0.690254	-1.16675
16525777	chr10:16525777:T:G	7.33735e-07	-1.02355	-1.30172	2.27025e-05	-0.97408	-1.30945
16525827	chr10:16525827:G:A	1.45135e-06	-1.64316	-3.25898e-10	4.3804e-05	-1.62627	-3.25898e-10
16525950	chr10:16525950:A:T	1.19398e-06	-0.741437	-1.09693	3.72455e-05	-0.643413	-1.14506
16525959	chr10:16525959:A:T	3.26711e-06	-1.38946e-10	-0.831747	9.58589e-05	-1.38946e-10	-0.843123
16526013	chr10:16526013:C:T	1.49961e-06	-1.67359	0.0631429	4.3353e-05	-1.66753	0.0309018
16526055	chr10:16526055:TTTTG:T	2.18414e-06	-1.38946e-10	-1.23443	6.52493e-05	-1.38946e-10	-1.22778
16526321	chr10:16526321:G:A	2.43561e-06	-1.38946e-10	-1.12546	6.99275e-05	-1.38946e-10	-1.15854
16526454	chr10:16526454:C:T	2.00801e-06	-1.38946e-10	-1.31851	5.95086e-05	-1.38946e-10	-1.31988
16526515	chr10:16526515:T:C	2.23452e-06	-1.38946e-10	-1.21163	6.88755e-05	-1.38946e-10	-1.1737
16526557	chr10:16526557:A:T	4.52652e-06	-1.38946e-10	-0.505701	0.000127791	-1.38946e-10	-0.555606
16526838	chr10:16526838:C:A	2.34097e-06	-1.38946e-10	-1.16509	6.74797e-05	-1.38946e-10	-1.19417
16527186	chr10:16527186:T:C	9.57289e-06	0.243281	-3.25898e-10	0.000284082	0.243264	-3.25898e-10
16527435	chr10:16527435:G:A	8.83967e-07	-0.936654	-1.20233	2.76293e-05	-0.843378	-1.24374
16527473	chr10:16527473:T:C	1.04005e-06	-0.809333	-1.16706	3.27828e-05	-0.701415	-1.21468
16527497	chr10:16527497:G:A	4.12658e-07	-1.64634	-1.25445	1.16684e-05	-1.66785	-1.28126
16527709	chr10:16527709:A:C	6.68778e-07	-1.2186	-1.19935	2.03073e-05	-1.1747	-1.22032
16527831	chr10:16527831:T:A	9.50429e-07	-1.05304	-1.01346	2.86541e-05	-0.98248	-1.06822
16527853	chr10:16527853:A:G	2.11927e-06	-1.38946e-10	-1.26458	6.46949e-05	-1.38946e-10	-1.23632
16528104	chr10:16528104:T:C	3.94199e-07	-1.67358	-1.27298	1.20005e-05	-1.65647	-1.26458
16528402	chr10:16528402:A:G	1.02681e-06	-0.747329	-1.24187	3.29271e-05	-0.63733	-1.27437
16528439	chr10:16528439:T:C	1.06777e-06	-0.745373	-1.20471	3.41544e-05	-0.6294	-1.24571
16528792	chr10:16528792:A:G	1.03833e-06	-0.777382	-1.20066	3.31438e-05	-0.662616	-1.24253
16529088	chr10:16529088:C:T	2.55686e-06	-1.38946e-10	-1.07687	7.88109e-05	-1.38946e-10	-1.03895
16529332	chr10:16529332:A:C	9.58169e-07	-0.825588	-1.2328	3.06894e-05	-0.714238	-1.26785
16529383	chr10:16529383:C:A	2.38564e-06	-1.38946e-10	-1.14619	7.29642e-05	-1.38946e-10	-1.11603
16529506	chr10:16529506:A:G	9.45818e-07	-0.791072	-1.28029	3.06645e-05	-0.680288	-1.30261
16529593	chr10:16529593:A:G	4.86797e-07	-1.66591	-1.06965	1.37095e-05	-1.67358	-1.11433
16529981	chr10:16529981:C:T	4.17965e-07	-1.67349	-1.21452	1.28096e-05	-1.65418	-1.20163
16530119	chr10:16530119:A:G	3.84227e-07	-1.65575	-1.31642	1.2098e-05	-1.59312	-1.31984
16530259	chr10:16530259:T:C	8.70343e-07	-0.882928	-1.27159	2.79329e-05	-0.779854	-1.29634
16530296	chr10:16530296:T:C	9.55069e-07	-0.782194	-1.27943	3.08944e-05	-0.673708	-1.30172
16531437	chr10:16531437:C:T	2.40484e-06	-1.38946e-10	-1.13817	7.50183e-05	-1.38946e-10	-1.08827
16531453	chr10:16531453:C:T	2.3846e-06	-1.38946e-10	-1.14662	6.84869e-05	-1.38946e-10	-1.17936
16531489	chr10:16531489:C:G	2.2425e-06	-1.38946e-10	-1.20806	6.59912e-05	-1.38946e-10	-1.21648
16531845	chr10:16531845:T:C	7.54412e-07	-1.00624	-1.29123	2.07161e-05	-1.06215	-1.31294
16531921	chr10:16531921:C:T	1.18149e-06	-0.53175	-1.31712	3.39451e-05	-0.580842	-1.30042
16532102	chr10:16532102:C:T	4.3494e-07	-1.56196	-1.28624	1.22232e-05	-1.62492	-1.27774
16532352	chr10:16532352:C:T	1.61372e-06	-1.53711	-3.25898e-10	4.83887e-05	-1.52673	-3.25898e-10
16532359	chr10:16532359:A:C	4.3928e-07	-1.61198	-1.22629	1.25216e-05	-1.64199	-1.23655
16532755	chr10:16532755:A:C	3.83165e-06	-1.38946e-10	-0.672358	0.000112492	-1.38946e-10	-0.683123
16533094	chr10:16533094:A:G	4.30848e-07	-1.59094	-1.26671	1.2238e-05	-1.64404	-1.25742
16533270	chr10:16533270:G:A	5.49615e-07	-1.52876	-1.08544	1.54704e-05	-1.6027	-1.06437
16533404	chr10:16533404:C:T	6.44794e-07	-1.27986	-1.17462	1.94988e-05	-1.24333	-1.19231
16533566	chr10:16533566:C:T	3.7932e-07	-1.66851	-1.31651	1.17388e-05	-1.62359	-1.31951
16533993	chr10:16533993:C:T	6.8477e-06	-1.38946e-10	-0.0917412	0.000200983	-1.38946e-10	-0.102781
16534061	chr10:16534061:G:A	2.90772e-06	-1.38946e-10	-0.948284	8.57025e-05	-1.38946e-10	-0.955119
16534378	chr10:16534378:T:A	1.71271e-06	-1.47757	-3.25898e-10	4.92405e-05	-1.50928	-3.25898e-10
16534644	chr10:16534644:G:C	6.74761e-06	-1.38946e-10	-0.106465	0.000196583	-1.38946e-10	-0.124916
16534904	chr10:16534904:A:C	3.45751e-06	-1.38946e-10	-0.775107	0.00011161	-1.38946e-10	-0.690992
16535476	chr10:16535476:G:A	2.12118e-06	-1.38946e-10	-1.26368	6.40561e-05	-1.38946e-10	-1.24624
16535603	chr10:16535603:C:T	5.84396e-07	-1.67359	-0.879243	1.80131e-05	-1.65617	-0.85873
16535638	chr10:16535638:A:G	5.86298e-07	-1.67357	-0.876012	1.79889e-05	-1.65642	-0.859825
16535639	chr10:16535639:C:A	5.89346e-07	-1.67344	-0.870957	1.80468e-05	-1.65836	-0.854673
16535791	chr10:16535791:C:T	2.10611e-06	-1.38946e-10	-1.27081	6.37592e-05	-1.38946e-10	-1.25089
16536752	chr10:16536752:G:A	2.39925e-06	-1.38946e-10	-1.1405	7.04305e-05	-1.38946e-10	-1.15137
16538056	chr10:16538056:T:C	4.55245e-06	-1.38946e-10	-0.499988	0.000138878	-1.38946e-10	-0.472407
16538751	chr10:16538751:T:C	3.22298e-06	-1.38946e-10	-0.845346	9.78654e-05	-1.38946e-10	-0.822408
16539610	chr10:16539610:G:A	2.05774e-06	-1.38946e-10	-1.29405	6.12367e-05	-1.38946e-10	-1.29125
16539630	chr10:16539630:G:T	6.58973e-07	-1.14335	-1.28937	2.22386e-05	-1.01086	-1.29331
16539890	chr10:16539890:C:T	1.15834e-06	-0.627282	-1.24138	3.18332e-05	-0.65869	-1.2868
16539999	chr10:16539999:G:T	2.02128e-06	-1.38946e-10	-1.31192	5.96103e-05	-1.38946e-10	-1.31817
16540224	chr10:16540224:A:G	4.82494e-06	-1.38946e-10	-0.441857	0.000142399	-1.38946e-10	-0.447366
16540768	chr10:16540768:AT:A	1.09772e-06	-0.97223	-0.950188	4.10659e-05	-0.856825	-0.833998
16540817	chr10:16540817:C:T	9.52139e-07	-1.06567	-0.999024	3.34119e-05	-0.847828	-1.04926
16541026	chr10:16541026:A:G	8.52435e-07	-1.33199	-0.843318	2.3641e-05	-1.43481	-0.808205
16541055	chr10:16541055:A:G	9.2562e-07	-0.846342	-1.2466	2.74751e-05	-0.894796	-1.19793
16541062	chr10:16541062:C:A	5.95888e-06	-1.38946e-10	-0.230771	0.000166417	-1.38946e-10	-0.291504
16541064	chr10:16541064:G:A	5.44676e-07	-1.40334	-1.21987	1.65652e-05	-1.34445	-1.25425
16541147	chr10:16541147:G:T	1.06498e-06	-0.643948	-1.30875	3.03648e-05	-0.672875	-1.31984
16541191	chr10:16541191:A:G	5.66339e-06	-1.38946e-10	-0.281631	0.000159385	-1.38946e-10	-0.334677
16541195	chr10:16541195:C:T	2.94624e-06	-1.38946e-10	-0.935124	9.23541e-05	-1.38946e-10	-0.880371
16541250	chr10:16541250:C:T	5.09316e-07	-1.45193	-1.23841	1.43702e-05	-1.53535	-1.20549
16541321	chr10:16541321:G:T	2.0433e-06	-1.38946e-10	-1.30109	6.10989e-05	-1.38946e-10	-1.29351
16541656	chr10:16541656:A:G	1.30503e-05	-1.38946e-10	0.553154	0.000412476	-1.38946e-10	0.616177
16541946	chr10:16541946:C:T	8.63819e-07	-0.853381	-1.30867	2.59332e-05	-0.856703	-1.29377
16542146	chr10:16542146:C:G	7.61029e-06	-1.38946e-10	0.0138477	0.000246694	-1.38946e-10	0.102147
16542367	chr10:16542367:T:C	8.93335e-07	-1.12594	-1.00251	2.62803e-05	-1.15221	-0.984965
16542423	chr10:16542423:T:C	4.25413e-07	-1.65625	-1.2141	1.264e-05	-1.66975	-1.19939
16543496	chr10:16543496:G:C	6.84215e-06	-1.38946e-10	-0.0925515	0.000197336	-1.38946e-10	-0.12109
16543524	chr10:16543524:G:A	5.54503e-06	-1.38946e-10	-0.302753	0.000162813	-1.38946e-10	-0.313398
16543534	chr10:16543534:TG:T	5.60853e-06	-1.38946e-10	-0.291365	0.000159099	-1.38946e-10	-0.336475
16543586	chr10:16543586:T:C	3.49656e-06	-1.38946e-10	-0.763873	0.000112911	-1.38946e-10	-0.679399
16543819	chr10:16543819:G:A	6.2348e-06	-1.38946e-10	-0.185508	0.000179891	-1.38946e-10	-0.21365
16544122	chr10:16544122:C:T	3.54639e-06	-1.38946e-10	-0.749723	0.000114606	-1.38946e-10	-0.664502
16544143	chr10:16544143:A:G	3.23811e-06	-1.38946e-10	-0.840665	0.000103955	-1.38946e-10	-0.762047
16544308	chr10:16544308:C:T	1.12689e-06	-0.819548	-1.07665	3.97313e-05	-0.608986	-1.11487
16544340	chr10:16544340:A:C	3.26413e-06	-1.38946e-10	-0.832661	0.00010487	-1.38946e-10	-0.753283
16545394	chr10:16545394:C:T	4.79119e-06	-1.38946e-10	-0.448875	0.000138678	-1.38946e-10	-0.473844
16545450	chr10:16545450:T:C	3.15561e-06	-1.38946e-10	-0.866472	0.000101109	-1.38946e-10	-0.789799
16545802	chr10:16545802:G:A	2.6976e-06	-1.02329	-3.25898e-10	8.79442e-05	-0.929298	-3.25898e-10
16545808	chr10:16545808:A:G	2.53516e-06	-1.38946e-10	-1.0854	7.9509e-05	-1.38946e-10	-1.03013
16545929	chr10:16545929:GT:G	3.62699e-06	-1.38946e-10	-0.72725	0.000106597	-1.38946e-10	-0.736946
16546166	chr10:16546166:C:T	2.05128e-06	-1.38946e-10	-1.29719	6.20552e-05	-1.38946e-10	-1.27798
16546254	chr10:16546254:G:C	2.16566e-06	-1.38946e-10	-1.24293	6.64125e-05	-1.38946e-10	-1.21012
16546366	chr10:16546366:C:T	5.32071e-07	-1.65531	-0.991324	1.66366e-05	-1.67359	-0.920807
16547119	chr10:16547119:C:T	1.49377e-06	-1.61435	-3.25898e-10	5.42815e-05	-1.41182	-3.25898e-10
16547343	chr10:16547343:T:A	7.83347e-06	-1.38946e-10	0.0427509	0.000210341	-1.38946e-10	-0.0572705
16547380	chr10:16547380:C:T	2.01163e-06	-1.38946e-10	-1.31671	6.0195e-05	-1.38946e-10	-1.30841
16547491	chr10:16547491:G:A	5.06472e-07	-1.42853	-1.26741	1.52674e-05	-1.45162	-1.22866
16547555	chr10:16547555:A:G	2.63043e-06	-0.204444	-0.844064	5.7426e-05	-0.370584	-0.984919
16547699	chr10:16547699:A:G	1.75435e-06	-0.805207	-0.648349	4.47553e-05	-0.806024	-0.798766
16548021	chr10:16548021:G:A	2.76187e-06	-1.38946e-10	-0.999746	8.18131e-05	-1.38946e-10	-1.00156
16548551	chr10:16548551:A:G	2.38626e-06	-1.38946e-10	-1.14593	7.24508e-05	-1.38946e-10	-1.12309
16548722	chr10:16548722:C:T	5.81014e-06	-1.38946e-10	-0.25605	0.000179956	-1.38946e-10	-0.21329
16548830	chr10:16548830:T:C	1.46361e-06	-0.433018	-1.20173	3.38414e-05	-0.623479	-1.26084
16549109	chr10:16549109:T:C	2.00726e-06	-1.38946e-10	-1.31888	5.95188e-05	-1.38946e-10	-1.31971
16549222	chr10:16549222:A:G	1.34222e-06	-0.488895	-1.23244	3.28906e-05	-0.624621	-1.28819
16549243	chr10:16549243:G:C	1.28474e-06	-0.446758	-1.31834	3.22101e-05	-0.617127	-1.31659
16549271	chr10:16549271:A:C	9.03096e-07	-1.26503	-0.852552	2.59981e-05	-1.39881	-0.74917
16549272	chr10:16549272:G:T	9.0924e-07	-1.25514	-0.85566	2.61205e-05	-1.39069	-0.752591
16549467	chr10:16549467:G:C	2.17974e-06	-1.38946e-10	-1.23645	6.55691e-05	-1.38946e-10	-1.2229
16549580	chr10:16549580:C:A	2.33612e-06	-1.38946e-10	-1.16716	7.08292e-05	-1.38946e-10	-1.14573
16549623	chr10:16549623:T:TA	2.43707e-06	-1.38946e-10	-1.12486	7.39927e-05	-1.38946e-10	-1.10203
16549695	chr10:16549695:G:T	4.83358e-07	-1.42425	-1.31841	1.30075e-05	-1.52303	-1.31744
16549842	chr10:16549842:C:T	2.00719e-06	-1.38946e-10	-1.31892	5.97692e-05	-1.38946e-10	-1.31551
16549953	chr10:16549953:T:C	1.82312e-06	-0.276802	-1.1383	4.26417e-05	-0.429208	-1.22396
16550359	chr10:16550359:T:C	5.23365e-06	-1.38946e-10	-0.360545	0.000153568	-1.38946e-10	-0.371857
16550387	chr10:16550387:T:A	3.67648e-06	-1.38946e-10	-0.713699	0.000121525	-1.38946e-10	-0.60588
16550459	chr10:16550459:T:C	1.45544e-06	-1.2382	-0.402143	3.7365e-05	-1.34737	-0.437893
16550638	chr10:16550638:C:T	7.05523e-07	-1.47255	-0.891916	2.05361e-05	-1.57451	-0.809306
16550650	chr10:16550650:G:A	2.54496e-06	-1.38946e-10	-1.08154	7.74579e-05	-1.38946e-10	-1.05627
16551316	chr10:16551316:G:T	2.11938e-05	-1.38946e-10	1.03805	0.000582979	-1.38946e-10	0.96215
16551402	chr10:16551402:G:A	9.57401e-06	-1.38946e-10	0.243398	0.000337768	-1.38946e-10	0.416358
16551744	chr10:16551744:G:C	5.83836e-07	-1.2375	-1.31629	1.51934e-05	-1.37023	-1.31491
16551788	chr10:16551788:A:G	1.46231e-06	-1.65139	0.0157489	5.34026e-05	-1.58735	0.159205
16552063	chr10:16552063:C:T	2.01636e-06	-1.38946e-10	-1.31436	6.02227e-05	-1.38946e-10	-1.30795
16552269	chr10:16552269:T:G	2.12366e-06	-1.38946e-10	-1.26251	6.28847e-05	-1.38946e-10	-1.2647
16552533	chr10:16552533:C:T	5.76126e-06	-1.38946e-10	-0.264498	0.000168679	-1.38946e-10	-0.278004
16553049	chr10:16553049:C:A	4.61202e-06	-1.38946e-10	-0.486988	0.00014791	-1.38946e-10	-0.409395
16553397	chr10:16553397:A:G	1.07933e-06	-0.912602	-1.02671	3.2386e-05	-0.81013	-1.11815
16553447	chr10:16553447:A:G	2.14451e-06	-1.38946e-10	-1.25274	6.66314e-05	-1.38946e-10	-1.20682
16553475	chr10:16553475:A:G	2.14715e-06	-1.38946e-10	-1.25151	6.67372e-05	-1.38946e-10	-1.20524
16553646	chr10:16553646:G:A	2.16585e-06	-1.38946e-10	-1.24284	6.74947e-05	-1.38946e-10	-1.19395
16553659	chr10:16553659:T:A	5.19203e-07	-1.51415	-1.15696	1.48285e-05	-1.60141	-1.10804
16553673	chr10:16553673:G:T	2.02268e-06	-1.38946e-10	-1.31123	6.11919e-05	-1.38946e-10	-1.29198
16553851	chr10:16553851:T:C	2.45775e-06	-1.38946e-10	-1.11641	7.41192e-05	-1.38946e-10	-1.10033
16553945	chr10:16553945:G:A	2.00955e-06	-1.38946e-10	-1.31774	6.03734e-05	-1.38946e-10	-1.30545
16554312	chr10:16554312:A:G	7.63686e-07	-1.30389	-0.981364	2.0277e-05	-1.42107	-0.975445
16554401	chr10:16554401:C:T	6.29802e-06	-1.38946e-10	-0.175419	0.000184063	-1.38946e-10	-0.19072
16554539	chr10:16554539:G:A	2.01121e-06	-1.38946e-10	-1.31692	6.04984e-05	-1.38946e-10	-1.30338
16554627	chr10:16554627:TC:T	2.01325e-06	-1.38946e-10	-1.31591	6.06375e-05	-1.38946e-10	-1.30109
16554784	chr10:16554784:T:A	2.14345e-06	-1.38946e-10	-1.25324	6.2789e-05	-1.38946e-10	-1.26622
16554843	chr10:16554843:A:G	2.0121e-06	-1.38946e-10	-1.31647	6.05625e-05	-1.38946e-10	-1.30232
16554889	chr10:16554889:T:A	6.2118e-07	-1.20941	-1.28238	1.61127e-05	-1.34763	-1.27876
16555060	chr10:16555060:T:C	4.01541e-06	-1.38946e-10	-0.625514	0.000120524	-1.38946e-10	-0.614152
16555217	chr10:16555217:T:G	2.02665e-06	-1.38946e-10	-1.30927	6.14011e-05	-1.38946e-10	-1.28857
16555376	chr10:16555376:T:A	6.25676e-07	-1.17314	-1.31143	1.61287e-05	-1.31594	-1.30946
16555500	chr10:16555500:A:G	5.85368e-07	-1.39386	-1.15731	1.61513e-05	-1.51619	-1.10781
16555693	chr10:16555693:T:C	2.04989e-06	-1.38946e-10	-1.29787	6.13171e-05	-1.38946e-10	-1.28994
16555717	chr10:16555717:T:C	2.02107e-06	-1.38946e-10	-1.31203	6.1101e-05	-1.38946e-10	-1.29347
16555775	chr10:16555775:G:A	2.0076e-06	-1.38946e-10	-1.31871	5.95149e-05	-1.38946e-10	-1.31977
16555836	chr10:16555836:G:A	0.00066906	4.49022	-3.25898e-10	0.012932	4.06146	-3.25898e-10
16555861	chr10:16555861:TC:T	2.00932e-06	-1.38946e-10	-1.31786	6.03533e-05	-1.38946e-10	-1.30579
16555932	chr10:16555932:G:A	2.67057e-06	-1.38946e-10	-1.03336	8.49268e-05	-1.38946e-10	-0.96421
16555944	chr10:16555944:A:T	9.9028e-06	-1.38946e-10	0.277164	0.000348405	-1.38946e-10	0.447365
16555945	chr10:16555945:T:A	5.689e-07	-1.55551	-1.0242	1.5825e-05	-1.5935	-1.05091
16556022	chr10:16556022:T:G	2.61029e-06	-1.38946e-10	-1.05619	8.28026e-05	-1.38946e-10	-0.989542
16556123	chr10:16556123:T:A	1.62589e-06	-1.5296	-3.25898e-10	4.70303e-05	-1.55521	-3.25898e-10
16556155	chr10:16556155:T:C	2.0254e-06	-1.38946e-10	-1.30988	6.13343e-05	-1.38946e-10	-1.28966
16556189	chr10:16556189:T:C	2.00962e-06	-1.38946e-10	-1.31771	6.03782e-05	-1.38946e-10	-1.30537
16556383	chr10:16556383:C:T	2.00927e-06	-1.38946e-10	-1.31788	6.03509e-05	-1.38946e-10	-1.30583
16556484	chr10:16556484:C:T	2.00928e-06	-1.38946e-10	-1.31788	6.03506e-05	-1.38946e-10	-1.30583
16556544	chr10:16556544:A:G	7.30171e-07	-1.44919	-0.880936	2.02574e-05	-1.53788	-0.859602
16556550	chr10:16556550:G:A	2.22309e-06	-1.38946e-10	-1.21676	6.63953e-05	-1.38946e-10	-1.21037
16556648	chr10:16556648:ATCTCACTAATGG:A	1.04858e-06	-1.45445	-0.51377	3.02221e-05	-1.54809	-0.449335
16556761	chr10:16556761:C:T	2.00946e-06	-1.38946e-10	-1.31779	6.03651e-05	-1.38946e-10	-1.30559
16556840	chr10:16556840:C:G	2.42601e-06	-1.38946e-10	-1.12941	7.36234e-05	-1.38946e-10	-1.10704
16556884	chr10:16556884:A:C	1.34421e-06	-0.453069	-1.26678	3.21531e-05	-0.634901	-1.30059
16556905	chr10:16556905:G:A	2.01e-06	-1.38946e-10	-1.31752	6.04066e-05	-1.38946e-10	-1.3049
16556986	chr10:16556986:T:C	2.00984e-06	-1.38946e-10	-1.3176	6.03948e-05	-1.38946e-10	-1.3051
16556994	chr10:16556994:T:C	2.06827e-06	-1.38946e-10	-1.28894	6.19567e-05	-1.38946e-10	-1.27956
16557468	chr10:16557468:A:G	2.00712e-06	-1.38946e-10	-1.31895	5.9651e-05	-1.38946e-10	-1.31749
16557977	chr10:16557977:T:C	3.80556e-06	-1.38946e-10	-0.679191	0.000114091	-1.38946e-10	-0.669002
16558023	chr10:16558023:T:C	4.88475e-06	-1.38946e-10	-0.429536	0.000147575	-1.38946e-10	-0.411663
16558133	chr10:16558133:T:C	8.63884e-07	-1.32903	-0.832941	2.34209e-05	-1.46407	-0.788299
16558192	chr10:16558192:A:G	2.00704e-06	-1.38946e-10	-1.31899	6.02234e-05	-1.38946e-10	-1.30794
16558449	chr10:16558449:T:C	2.00743e-06	-1.38946e-10	-1.3188	6.02657e-05	-1.38946e-10	-1.30724
16558480	chr10:16558480:T:C	2.00863e-06	-1.38946e-10	-1.3182	6.03779e-05	-1.38946e-10	-1.30538
16558509	chr10:16558509:T:C	6.62956e-07	-1.32466	-1.10204	1.75902e-05	-1.4417	-1.09696
16558766	chr10:16558766:A:G	2.0084e-06	-1.38946e-10	-1.31832	6.03573e-05	-1.38946e-10	-1.30572
16558794	chr10:16558794:A:G	2.00928e-06	-1.38946e-10	-1.31788	6.04341e-05	-1.38946e-10	-1.30445
16558859	chr10:16558859:T:G	3.64806e-06	-1.38946e-10	-0.72146	0.00010467	-1.38946e-10	-0.755189
16559043	chr10:16559043:T:C	2.00678e-06	-1.38946e-10	-1.31912	6.01937e-05	-1.38946e-10	-1.30843
16559214	chr10:16559214:C:T	2.01197e-06	-1.38946e-10	-1.31654	6.05466e-05	-1.38946e-10	-1.30259
16559366	chr10:16559366:T:C	2.00767e-06	-1.38946e-10	-1.31868	6.02889e-05	-1.38946e-10	-1.30685
16559416	chr10:16559416:G:C	5.2872e-07	-1.46587	-1.18708	1.47907e-05	-1.56977	-1.14223
16559428	chr10:16559428:C:T	2.01039e-06	-1.38946e-10	-1.31732	6.05238e-05	-1.38946e-10	-1.30296
16560131	chr10:16560131:A:T	2.00843e-06	-1.38946e-10	-1.3183	6.03599e-05	-1.38946e-10	-1.30567
16560189	chr10:16560189:G:A	2.00972e-06	-1.38946e-10	-1.31766	5.95955e-05	-1.38946e-10	-1.31842
16560223	chr10:16560223:A:G	2.00674e-06	-1.38946e-10	-1.31914	6.01884e-05	-1.38946e-10	-1.30852
16560462	chr10:16560462:A:T	9.28099e-07	-1.45486	-0.635407	2.60411e-05	-1.54591	-0.600412
16560610	chr10:16560610:A:G	6.49717e-06	-0.144287	-3.25898e-10	0.000230515	0.0343159	-3.25898e-10
16560810	chr10:16560810:T:G	4.30921e-06	-1.38946e-10	-0.5549	0.000133053	-1.38946e-10	-0.515253
16560833	chr10:16560833:C:T	2.00733e-06	-1.38946e-10	-1.31885	6.02554e-05	-1.38946e-10	-1.30741
16561049	chr10:16561049:T:A	5.52301e-07	-1.31029	-1.29903	1.72336e-05	-1.30241	-1.25673
16561175	chr10:16561175:A:G	2.00975e-06	-1.38946e-10	-1.31764	5.95963e-05	-1.38946e-10	-1.31841
16561341	chr10:16561341:C:T	2.00543e-06	-1.38946e-10	-1.3198	5.99747e-05	-1.38946e-10	-1.31208
16561550	chr10:16561550:T:A	3.82551e-06	-1.38946e-10	-0.673963	0.000109562	-1.38946e-10	-0.709514
16561864	chr10:16561864:G:A	2.046e-06	-1.38946e-10	-1.29977	6.14111e-05	-1.38946e-10	-1.28841
16561947	chr10:16561947:T:G	1.27663e-06	-0.452933	-1.3185	3.20481e-05	-0.621812	-1.31695
16561968	chr10:16561968:C:T	2.0438e-06	-1.38946e-10	-1.30085	6.13264e-05	-1.38946e-10	-1.28979
16562095	chr10:16562095:G:A	1.30791e-06	-0.430275	-1.31695	3.31124e-05	-0.605326	-1.30077
16562131	chr10:16562131:A:G	2.00643e-06	-1.38946e-10	-1.31929	6.01512e-05	-1.38946e-10	-1.30914
16562154	chr10:16562154:C:T	2.68767e-06	-1.38946e-10	-1.02698	8.16696e-05	-1.38946e-10	-1.00332
16562167	chr10:16562167:T:C	1.72705e-06	-0.755631	-0.713611	5.51842e-05	-0.648242	-0.747082
16562321	chr10:16562321:C:T	3.33598e-06	-1.38946e-10	-0.810887	9.43035e-05	-1.38946e-10	-0.859482
16562561	chr10:16562561:C:T	4.09622e-06	-1.38946e-10	-0.605589	0.000120041	-1.38946e-10	-0.618166
16562914	chr10:16562914:A:C	2.0053e-06	-1.38946e-10	-1.31986	5.98399e-05	-1.38946e-10	-1.31433
16562988	chr10:16562988:A:G	2.00546e-06	-1.38946e-10	-1.31978	5.99859e-05	-1.38946e-10	-1.31189
16562998	chr10:16562998:A:G	2.56508e-06	0.00233131	-1.076	5.80275e-05	-0.174312	-1.17077
16563100	chr10:16563100:C:CT	3.66634e-06	-1.38946e-10	-0.716461	0.000109832	-1.38946e-10	-0.707052
16563106	chr10:16563106:C:T	2.00526e-06	-1.38946e-10	-1.31988	5.98827e-05	-1.38946e-10	-1.31361
16563166	chr10:16563166:T:C	2.00542e-06	-1.38946e-10	-1.3198	5.98034e-05	-1.38946e-10	-1.31494
16563192	chr10:16563192:C:A	3.9972e-07	-1.6702	-1.26245	1.18979e-05	-1.6403	-1.28934
16563234	chr10:16563234:T:G	3.61953e-06	-1.38946e-10	-0.729311	0.000106368	-1.38946e-10	-0.739092
16563395	chr10:16563395:A:G	2.00526e-06	-1.38946e-10	-1.31988	5.9897e-05	-1.38946e-10	-1.31337
16563480	chr10:16563480:G:A	2.00638e-06	-1.38946e-10	-1.31932	6.0142e-05	-1.38946e-10	-1.30929
16563483	chr10:16563483:A:G	6.87344e-07	-1.38069	-1.00989	1.84797e-05	-1.48415	-1.00518
16563542	chr10:16563542:AAGG:A	2.81918e-06	-1.38946e-10	-0.979206	8.47465e-05	-1.38946e-10	-0.966336
16563834	chr10:16563834:G:A	2.00544e-06	-1.38946e-10	-1.31979	5.9981e-05	-1.38946e-10	-1.31197
16564003	chr10:16564003:C:G	1.33299e-06	-0.556575	-1.17165	3.16858e-05	-0.714254	-1.23588
16564081	chr10:16564081:A:T	2.00539e-06	-1.38946e-10	-1.31981	5.98096e-05	-1.38946e-10	-1.31483
16564203	chr10:16564203:T:C	2.00548e-06	-1.38946e-10	-1.31977	5.97902e-05	-1.38946e-10	-1.31516
16564273	chr10:16564273:C:T	2.00529e-06	-1.38946e-10	-1.31987	5.98481e-05	-1.38946e-10	-1.31419
16564377	chr10:16564377:A:G	2.01875e-06	-1.38946e-10	-1.31317	5.95086e-05	-1.38946e-10	-1.31988
16564428	chr10:16564428:T:C	2.35396e-06	0.0638147	-1.22337	5.51485e-05	-0.117712	-1.27826
16564564	chr10:16564564:A:G	2.00536e-06	-1.38946e-10	-1.31983	5.982e-05	-1.38946e-10	-1.31466
16564630	chr10:16564630:G:A	6.10881e-06	-0.205922	-3.25898e-10	0.000169673	-0.272129	-3.25898e-10
16564723	chr10:16564723:A:G	2.38894e-06	-1.38946e-10	-1.14481	7.22228e-05	-1.38946e-10	-1.12624
16564735	chr10:16564735:C:T	2.00528e-06	-1.38946e-10	-1.31987	5.98612e-05	-1.38946e-10	-1.31397
16564801	chr10:16564801:G:A	2.00641e-06	-1.38946e-10	-1.31931	6.01459e-05	-1.38946e-10	-1.30923
16564925	chr10:16564925:C:T	7.04117e-06	-1.38946e-10	-0.0638804	0.000190743	-1.38946e-10	-0.155073
16565072	chr10:16565072:A:G	2.00534e-06	-1.38946e-10	-1.31984	5.95171e-05	-1.38946e-10	-1.31974
16565143	chr10:16565143:T:C	2.02938e-06	-1.38946e-10	-1.30792	6.05767e-05	-1.38946e-10	-1.30209
16565200	chr10:16565200:A:G	1.40838e-06	-1.67322	-3.25898e-10	4.50823e-05	-1.59751	-3.25898e-10
16565422	chr10:16565422:G:C	2.00529e-06	-1.38946e-10	-1.31987	5.99216e-05	-1.38946e-10	-1.31296
16565437	chr10:16565437:T:C	2.10219e-06	-1.38946e-10	-1.27267	6.22611e-05	-1.38946e-10	-1.27466
16565456	chr10:16565456:T:C	2.01254e-06	-1.38946e-10	-1.31626	5.9535e-05	-1.38946e-10	-1.31944
16565460	chr10:16565460:CATTAT:C	2.018e-06	-1.38946e-10	-1.31355	6.03214e-05	-1.38946e-10	-1.30631
16565572	chr10:16565572:TTATG:T	2.00564e-06	-1.38946e-10	-1.31969	5.97637e-05	-1.38946e-10	-1.3156
16565600	chr10:16565600:T:G	2.06001e-06	-1.38946e-10	-1.29294	6.19705e-05	-1.38946e-10	-1.27934
16565617	chr10:16565617:T:A	2.00652e-06	-1.38946e-10	-1.31925	5.95798e-05	-1.38946e-10	-1.31868
16565739	chr10:16565739:T:C	2.01989e-06	-1.38946e-10	-1.31261	5.95101e-05	-1.38946e-10	-1.31986
16566526	chr10:16566526:G:A	2.20799e-06	-1.38946e-10	-1.22357	6.38756e-05	-1.38946e-10	-1.24906
16566615	chr10:16566615:G:A	2.00539e-06	-1.38946e-10	-1.31981	5.95324e-05	-1.38946e-10	-1.31948
16566621	chr10:16566621:G:C	1.44015e-06	-1.6509	-3.25898e-10	4.26623e-05	-1.65269	-3.25898e-10
16566882	chr10:16566882:G:A	2.1193e-06	-1.38946e-10	-1.26457	6.11265e-05	-1.38946e-10	-1.29306
16567116	chr10:16567116:G:A	2.27544e-06	-1.38946e-10	-1.19348	6.51758e-05	-1.38946e-10	-1.22891
16567431	chr10:16567431:C:T	4.28033e-06	-1.38946e-10	-0.561624	0.00011711	-1.38946e-10	-0.642886
16567475	chr10:16567475:T:C	4.47487e-06	-1.38946e-10	-0.517178	0.000122137	-1.38946e-10	-0.600855
16567535	chr10:16567535:A:G	4.46608e-06	-1.38946e-10	-0.519142	0.000121901	-1.38946e-10	-0.602795
16567575	chr10:16567575:C:T	6.64984e-06	-1.38946e-10	-0.121062	0.000195254	-1.38946e-10	-0.1317
16567625	chr10:16567625:C:T	4.52189e-06	-1.38946e-10	-0.506725	0.000123347	-1.38946e-10	-0.590998
16567640	chr10:16567640:ACTACAGGCACGAGC:A	2.79268e-06	-1.38946e-10	-0.988652	8.13159e-05	-1.38946e-10	-1.00766
16567773	chr10:16567773:G:A	4.57308e-06	-1.38946e-10	-0.495467	0.000124499	-1.38946e-10	-0.581703
16567781	chr10:16567781:C:T	4.74475e-07	-1.6441	-1.1171	1.53711e-05	-1.58107	-1.09244
16567826	chr10:16567826:A:C	2.33906e-06	-1.38946e-10	-1.16591	6.93076e-05	-1.38946e-10	-1.16745
16568129	chr10:16568129:A:T	3.6658e-06	-1.38946e-10	-0.716607	0.00011235	-1.38946e-10	-0.684379
16568179	chr10:16568179:C:T	2.80857e-06	-1.38946e-10	-0.982979	8.28106e-05	-1.38946e-10	-0.989445
16568250	chr10:16568250:A:G	1.40797e-06	-1.6735	-3.25898e-10	4.18474e-05	-1.67197	-3.25898e-10
16568306	chr10:16568306:A:G	2.65381e-06	-1.38946e-10	-1.03966	7.46461e-05	-1.38946e-10	-1.09324
16568626	chr10:16568626:C:T	2.10794e-06	-1.38946e-10	-1.26994	6.32028e-05	-1.38946e-10	-1.25965
16568659	chr10:16568659:G:A	6.12198e-06	-1.38946e-10	-0.203768	0.00017201	-1.38946e-10	-0.258449
16568938	chr10:16568938:A:G	7.32945e-06	-1.38946e-10	-0.0237541	0.000229885	-1.38946e-10	0.0315774
16568996	chr10:16568996:G:A	8.28909e-07	-1.60807	-0.595232	2.84016e-05	-1.52391	-0.53565
16569052	chr10:16569052:A:G	2.88345e-06	-1.38946e-10	-0.956666	8.05271e-05	-1.38946e-10	-1.01741
16569096	chr10:16569096:T:C	6.37627e-07	-1.27549	-1.19017	1.89632e-05	-1.21686	-1.24664
16569539	chr10:16569539:T:A	2.99702e-06	-1.38946e-10	-0.918037	8.50362e-05	-1.38946e-10	-0.962923
16569704	chr10:16569704:T:C	6.11059e-06	-1.38946e-10	-0.20563	0.000174459	-1.38946e-10	-0.244313
16570032	chr10:16570032:A:G	2.13642e-06	-1.38946e-10	-1.25652	6.37872e-05	-1.38946e-10	-1.25045
16570079	chr10:16570079:G:A	3.52894e-06	-1.38946e-10	-0.754656	9.9226e-05	-1.38946e-10	-0.808601
16570259	chr10:16570259:G:A	2.46796e-06	-1.38946e-10	-1.11226	7.29022e-05	-1.38946e-10	-1.11688
16570311	chr10:16570311:A:C	8.56097e-07	-1.57498	-0.596041	2.16931e-05	-1.61525	-0.713753
16570391	chr10:16570391:A:G	3.98604e-06	-1.38946e-10	-0.632856	0.000116841	-1.38946e-10	-0.645185
16570697	chr10:16570697:A:G	8.45587e-07	-1.12241	-1.06097	2.40574e-05	-1.08582	-1.13974
16571320	chr10:16571320:T:C	2.08898e-06	-1.38946e-10	-1.27898	6.17569e-05	-1.38946e-10	-1.28279
16571663	chr10:16571663:T:C	5.30964e-07	-1.67245	-0.976268	1.62971e-05	-1.64808	-0.966934
16571695	chr10:16571695:T:G	1.61817e-06	-1.53436	-3.25898e-10	4.40866e-05	-1.61984	-3.25898e-10
16571833	chr10:16571833:AAAAAACAAAAAAAC:A	1.42781e-06	-1.65951	-3.25898e-10	4.45148e-05	-1.61018	-3.25898e-10
16571973	chr10:16571973:G:T	2.54756e-06	-1.38946e-10	-1.08052	7.47998e-05	-1.38946e-10	-1.09118
16572194	chr10:16572194:T:C	7.97142e-07	-1.65112	-0.591256	2.25683e-05	-1.67204	-0.61741
16572236	chr10:16572236:TAA:T	8.21535e-07	-1.65191	-0.560324	2.32609e-05	-1.67226	-0.586962
16572263	chr10:16572263:A:G	6.12957e-07	-1.20726	-1.29785	1.7597e-05	-1.22732	-1.31095
16572296	chr10:16572296:A:G	1.34145e-06	-1.33924	-0.382657	3.68729e-05	-1.43284	-0.365682
16572579	chr10:16572579:A:G	7.87648e-07	-1.35049	-0.903868	1.97579e-05	-1.4252	-0.997254
16573235	chr10:16573235:T:C	2.17869e-06	-1.38946e-10	-1.23693	6.33741e-05	-1.38946e-10	-1.25694
16573252	chr10:16573252:A:C	3.06626e-06	-0.895195	-3.25898e-10	9.96543e-05	-0.804293	-3.25898e-10
16573690	chr10:16573690:G:A	5.60017e-07	-1.45572	-1.13972	1.92183e-05	-1.33094	-1.1192
16574189	chr10:16574189:G:A	1.61644e-06	-1.11779	-0.417637	4.30373e-05	-1.24348	-0.400457
16574606	chr10:16574606:A:C	1.16216e-05	-1.38946e-10	0.437209	0.000358797	-1.38946e-10	0.476755
16575360	chr10:16575360:T:G	4.4679e-07	-1.50791	-1.31342	1.40331e-05	-1.45814	-1.30644
16575499	chr10:16575499:G:A	2.50978e-06	-1.38946e-10	-1.09546	7.63532e-05	-1.38946e-10	-1.07063
16575575	chr10:16575575:A:G	2.45347e-06	-1.60658	0.488431	7.08847e-05	-1.54562	0.400669
16575881	chr10:16575881:G:T	6.32787e-07	-1.1557	-1.31757	1.81458e-05	-1.1962	-1.31136
16575970	chr10:16575970:A:T	7.55188e-06	-1.38946e-10	0.00614296	0.000243773	-1.38946e-10	0.0902361
16576298	chr10:16576298:A:G	6.9628e-06	-1.38946e-10	-0.0750718	0.000195278	-1.38946e-10	-0.131578
16576631	chr10:16576631:G:A	2.06232e-06	-1.38946e-10	-1.29182	6.13896e-05	-1.38946e-10	-1.28876
16577040	chr10:16577040:T:A	1.40944e-06	-1.67246	-3.25898e-10	4.19454e-05	-1.66963	-3.25898e-10
16577347	chr10:16577347:C:T	2.23813e-06	-1.38946e-10	-1.21001	6.48978e-05	-1.38946e-10	-1.23319
16577561	chr10:16577561:T:C	2.22439e-06	-1.38946e-10	-1.21617	6.45435e-05	-1.38946e-10	-1.23866
16577874	chr10:16577874:C:G	2.47764e-06	-1.38946e-10	-1.10835	7.46224e-05	-1.38946e-10	-1.09356
16578204	chr10:16578204:C:A	2.7058e-06	-1.38946e-10	-1.02026	8.17167e-05	-1.38946e-10	-1.00274
16578451	chr10:16578451:GA:G	2.06892e-06	-1.38946e-10	-1.28863	6.07291e-05	-1.38946e-10	-1.29958
16578780	chr10:16578780:G:T	2.40924e-06	-1.38946e-10	-1.13634	7.09681e-05	-1.38946e-10	-1.14377
16578903	chr10:16578903:A:T	2.47866e-06	-1.38946e-10	-1.10793	7.46541e-05	-1.38946e-10	-1.09313
16579321	chr10:16579321:T:C	4.10847e-06	-1.38946e-10	-0.602604	0.000119861	-1.38946e-10	-0.619669
16579486	chr10:16579486:G:A	2.00529e-06	-1.38946e-10	-1.31987	5.95085e-05	-1.38946e-10	-1.31988
16579676	chr10:16579676:T:C	2.02173e-06	-1.38946e-10	-1.3117	5.96228e-05	-1.38946e-10	-1.31796
16579972	chr10:16579972:CCT:C	1.40039e-05	-1.38946e-10	0.623679	0.000459413	-1.38946e-10	0.723949
16580037	chr10:16580037:C:T	3.12699e-06	-1.38946e-10	-0.875584	9.70343e-05	-1.38946e-10	-0.830936
16581224	chr10:16581224:G:A	2.37684e-06	-1.38946e-10	-1.14988	6.84997e-05	-1.38946e-10	-1.17917
16581234	chr10:16581234:A:G	2.1433e-06	-1.38946e-10	-1.25331	6.45618e-05	-1.38946e-10	-1.23838
16581305	chr10:16581305:T:TCACTCTG	6.3581e-06	-1.38946e-10	-0.165925	0.000178386	-1.38946e-10	-0.222051
16581463	chr10:16581463:T:C	2.40721e-06	-1.38946e-10	-1.13719	7.01811e-05	-1.38946e-10	-1.15492
16581527	chr10:16581527:C:T	2.79077e-06	-1.38946e-10	-0.989335	8.38833e-05	-1.38946e-10	-0.976574
16581665	chr10:16581665:C:G	2.07045e-06	-0.795047	-0.492839	6.20591e-05	-0.565568	-0.712346
16581687	chr10:16581687:G:A	6.62213e-06	-1.38946e-10	-0.125237	0.000212944	-1.38946e-10	-0.0449703
16581716	chr10:16581716:C:T	2.00948e-06	-1.38946e-10	-1.31778	5.95169e-05	-1.38946e-10	-1.31974
16582152	chr10:16582152:C:T	2.11832e-06	-1.38946e-10	-1.26503	6.38367e-05	-1.38946e-10	-1.24967
16582752	chr10:16582752:A:G	1.15288e-06	-0.668161	-1.20523	3.34447e-05	-0.660315	-1.23579
16583237	chr10:16583237:C:T	2.23912e-06	-1.38946e-10	-1.20957	6.77962e-05	-1.38946e-10	-1.18949
16583257	chr10:16583257:T:C	7.92531e-07	-1.16911	-1.07907	2.09919e-05	-1.27938	-1.08248
16583469	chr10:16583469:G:A	3.54996e-06	-1.38946e-10	-0.748717	0.000103549	-1.38946e-10	-0.765954
16583672	chr10:16583672:CT:C	1.52527e-06	-0.274571	-1.31891	5.58825e-05	-0.0671727	-1.31558
16583859	chr10:16583859:T:C	1.27675e-06	-0.480723	-1.29061	4.74322e-05	-0.296344	-1.25036
16583932	chr10:16583932:C:G	2.81003e-06	-1.38946e-10	-0.982458	8.27562e-05	-1.38946e-10	-0.990102
16583949	chr10:16583949:C:T	4.21556e-07	-1.61848	-1.26098	1.40559e-05	-1.47311	-1.28984
16584176	chr10:16584176:G:A	4.62303e-06	-1.38946e-10	-0.484604	0.000134796	-1.38946e-10	-0.502236
16584789	chr10:16584789:T:C	2.67067e-06	-1.38946e-10	-1.03332	8.0746e-05	-1.38946e-10	-1.01469
16584870	chr10:16584870:T:C	4.25199e-07	-1.58579	-1.28506	1.52332e-05	-1.37808	-1.30445
16585508	chr10:16585508:GGCA:G	2.03969e-06	-1.38946e-10	-1.30286	6.13712e-05	-1.38946e-10	-1.28906
16585715	chr10:16585715:A:G	4.59216e-07	-1.56597	-1.22792	1.64528e-05	-1.34389	-1.26161
16586103	chr10:16586103:T:C	2.0388e-06	-1.38946e-10	-1.30329	6.10384e-05	-1.38946e-10	-1.2945
16586548	chr10:16586548:T:C	5.62088e-07	-1.58331	-1.00844	1.84039e-05	-1.42256	-1.07087
16586723	chr10:16586723:G:A	2.00659e-06	-1.38946e-10	-1.31922	5.95621e-05	-1.38946e-10	-1.31898
16586885	chr10:16586885:G:T	2.00623e-06	-1.38946e-10	-1.31939	5.95495e-05	-1.38946e-10	-1.31919
16587172	chr10:16587172:A:G	2.08625e-06	-1.38946e-10	-1.28029	6.27229e-05	-1.38946e-10	-1.26727
16587177	chr10:16587177:A:G	2.14729e-06	-1.38946e-10	-1.25145	6.47644e-05	-1.38946e-10	-1.23524
16587259	chr10:16587259:T:C	8.4467e-06	-1.38946e-10	0.118122	0.000235371	-1.38946e-10	0.0551626
16587306	chr10:16587306:G:A	2.65692e-06	-1.38946e-10	-1.03849	8.38505e-05	-1.38946e-10	-0.976965
16587524	chr10:16587524:C:T	2.09893e-06	-1.38946e-10	-1.27423	6.31119e-05	-1.38946e-10	-1.26109
16588507	chr10:16588507:G:T	5.71532e-06	-1.38946e-10	-0.272504	0.000179181	-1.38946e-10	-0.217606
16589278	chr10:16589278:T:C	2.03688e-06	-1.38946e-10	-1.30423	6.07947e-05	-1.38946e-10	-1.2985
16589469	chr10:16589469:G:A	7.32684e-07	-1.32784	-0.99885	2.03288e-05	-1.39659	-0.997374
16589500	chr10:16589500:C:T	5.02348e-07	-1.45855	-1.24557	1.52215e-05	-1.39698	-1.28631
16589626	chr10:16589626:G:A	2.0916e-06	-1.38946e-10	-1.27772	6.1256e-05	-1.38946e-10	-1.29094
16590103	chr10:16590103:G:A	6.11678e-07	-1.26968	-1.23752	1.91985e-05	-1.16847	-1.2827
16590183	chr10:16590183:G:A	5.50402e-07	-1.30347	-1.30929	1.95481e-05	-1.12752	-1.3056
16590359	chr10:16590359:A:G	6.00319e-07	-1.55425	-0.971703	1.78371e-05	-1.58409	-0.940628
16590371	chr10:16590371:C:T	2.05471e-06	-1.38946e-10	-1.29552	6.14117e-05	-1.38946e-10	-1.2884
16590817	chr10:16590817:C:T	2.35741e-06	-1.38946e-10	-1.15809	7.08599e-05	-1.38946e-10	-1.1453
16590977	chr10:16590977:T:C	7.23432e-07	-1.03288	-1.30652	2.7239e-05	-0.798538	-1.30281
16590997	chr10:16590997:T:C	2.43566e-06	-1.38946e-10	-1.12544	6.99875e-05	-1.38946e-10	-1.15768
16591004	chr10:16591004:C:T	7.41052e-07	-1.0774	-1.23794	2.39855e-05	-0.945722	-1.28283
16591016	chr10:16591016:A:G	2.02978e-06	-1.38946e-10	-1.30773	6.03857e-05	-1.38946e-10	-1.30525
16591060	chr10:16591060:T:C	5.34042e-07	-1.33528	-1.30765	1.73742e-05	-1.26991	-1.2811
16591109	chr10:16591109:A:T	2.14574e-06	-1.38946e-10	-1.25217	6.44172e-05	-1.38946e-10	-1.24062
16591151	chr10:16591151:A:G	6.17994e-07	-1.50677	-0.990156	1.74545e-05	-1.57411	-0.972293
16591259	chr10:16591259:G:A	2.00551e-06	-1.38946e-10	-1.31975	5.95904e-05	-1.38946e-10	-1.31851
16591370	chr10:16591370:G:A	3.82531e-07	-1.66597	-1.31063	1.12874e-05	-1.66497	-1.31734
16591480	chr10:16591480:T:C	2.04568e-06	-1.38946e-10	-1.29993	6.0309e-05	-1.38946e-10	-1.30652
16591488	chr10:16591488:C:T	1.45774e-06	-1.63877	-3.25898e-10	4.35538e-05	-1.632	-3.25898e-10
16591601	chr10:16591601:A:G	5.49095e-06	-1.38946e-10	-0.312552	0.000153496	-1.38946e-10	-0.372329
16591671	chr10:16591671:G:A	2.0106e-06	-1.38946e-10	-1.31722	5.95539e-05	-1.38946e-10	-1.31912
16591821	chr10:16591821:G:A	2.08855e-06	-1.38946e-10	-1.27918	6.25567e-05	-1.38946e-10	-1.26993
16591937	chr10:16591937:C:T	2.07388e-06	-1.38946e-10	-1.28623	6.27263e-05	-1.38946e-10	-1.26722
16591947	chr10:16591947:T:G	4.6384e-06	-1.38946e-10	-0.481285	0.000151499	-1.38946e-10	-0.385419
16592300	chr10:16592300:C:T	8.35273e-07	-1.18614	-1.00951	2.26481e-05	-1.28526	-1.00066
16592544	chr10:16592544:C:T	2.09564e-06	-1.38946e-10	-1.2758	6.1697e-05	-1.38946e-10	-1.28376
16592614	chr10:16592614:C:T	2.32264e-06	-1.38946e-10	-1.17295	6.91565e-05	-1.38946e-10	-1.16963
16592913	chr10:16592913:T:C	9.60891e-06	-1.38946e-10	0.247037	0.000272402	-1.38946e-10	0.20128
16593014	chr10:16593014:C:G	2.08075e-06	-1.38946e-10	-1.28292	6.22084e-05	-1.38946e-10	-1.27551
16593101	chr10:16593101:A:G	5.40077e-07	-1.45933	-1.17237	1.23401e-05	-1.64096	-1.25219
16593131	chr10:16593131:G:A	2.56044e-06	-1.38946e-10	-1.07548	7.48361e-05	-1.38946e-10	-1.0907
16593582	chr10:16593582:A:G	5.8236e-06	-1.38946e-10	-0.253736	0.000157772	-1.38946e-10	-0.344849
16593616	chr10:16593616:A:C	8.9448e-06	-1.38946e-10	0.175418	0.000251047	-1.38946e-10	0.119642
16593703	chr10:16593703:C:G	2.90436e-06	-1.38946e-10	-0.94944	8.74461e-05	-1.38946e-10	-0.934978
16593755	chr10:16593755:T:C	8.56289e-06	-1.38946e-10	0.131783	0.000231099	-1.38946e-10	0.0368457
16593756	chr10:16593756:G:A	3.44612e-06	-1.38946e-10	-0.778405	0.000100152	-1.38946e-10	-0.799314
16593878	chr10:16593878:C:T	1.49069e-06	-1.61642	-3.25898e-10	4.23825e-05	-1.65927	-3.25898e-10
16594104	chr10:16594104:G:GTAAT	2.51192e-06	-1.38946e-10	-1.09461	7.60212e-05	-1.38946e-10	-1.07499
16594157	chr10:16594157:C:T	2.16136e-06	-1.38946e-10	-1.24492	6.45542e-05	-1.38946e-10	-1.23849
16594211	chr10:16594211:C:CA	4.21628e-06	-1.38946e-10	-0.576702	0.000117842	-1.38946e-10	-0.636654
16594751	chr10:16594751:ATATAC:A	4.01975e-06	-1.38946e-10	-0.624435	0.000117714	-1.38946e-10	-0.637744
16594808	chr10:16594808:G:A	3.57103e-06	-1.38946e-10	-0.7428	0.000100221	-1.38946e-10	-0.798624
16594941	chr10:16594941:T:A	3.58674e-06	-1.38946e-10	-0.738409	0.000100755	-1.38946e-10	-0.793306
16595235	chr10:16595235:G:A	2.0322e-06	-1.38946e-10	-1.30654	6.06124e-05	-1.38946e-10	-1.3015
16595322	chr10:16595322:CTA:C	3.66e-06	-1.38946e-10	-0.718191	0.000102729	-1.38946e-10	-0.773901
16595386	chr10:16595386:C:T	3.44655e-06	-1.38946e-10	-0.778279	0.000101039	-1.38946e-10	-0.790496
16595886	chr10:16595886:T:C	3.75232e-06	-1.38946e-10	-0.693281	0.000117111	-1.38946e-10	-0.642874
16595918	chr10:16595918:A:G	8.50421e-06	-1.38946e-10	0.124907	0.000229614	-1.38946e-10	0.0303986
16596599	chr10:16596599:G:A	2.12032e-06	-1.38946e-10	-1.26409	6.32213e-05	-1.38946e-10	-1.25936
16597265	chr10:16597265:G:A	2.52603e-06	-1.38946e-10	-1.08901	7.69325e-05	-1.38946e-10	-1.06307
16597300	chr10:16597300:C:T	4.04675e-06	-1.38946e-10	-0.617739	0.000126827	-1.38946e-10	-0.563176
16597333	chr10:16597333:T:G	2.14913e-06	-1.38946e-10	-1.25059	6.32123e-05	-1.38946e-10	-1.2595
16597981	chr10:16597981:T:C	2.03008e-06	-1.38946e-10	-1.30758	6.04966e-05	-1.38946e-10	-1.30341
16598040	chr10:16598040:C:G	2.40393e-06	-1.38946e-10	-1.13855	7.03968e-05	-1.38946e-10	-1.15185
16598479	chr10:16598479:G:A	2.64396e-06	-1.38946e-10	-1.04338	7.6878e-05	-1.38946e-10	-1.06378
16598649	chr10:16598649:A:C	2.51729e-06	-1.38946e-10	-1.09247	7.36951e-05	-1.38946e-10	-1.10606
16599013	chr10:16599013:T:C	2.56142e-06	-1.38946e-10	-1.07509	8.08182e-05	-1.38946e-10	-1.0138
16599265	chr10:16599265:T:C	2.08827e-06	-1.38946e-10	-1.27932	6.12454e-05	-1.38946e-10	-1.29111
16599453	chr10:16599453:G:A	4.22379e-06	-1.38946e-10	-0.574921	0.000123468	-1.38946e-10	-0.590017
16599457	chr10:16599457:A:C	4.44786e-05	2.13527	-0.355921	0.000813861	1.7566	-0.460808
16599532	chr10:16599532:C:T	3.89356e-06	-1.38946e-10	-0.656331	0.000121833	-1.38946e-10	-0.603352
16599542	chr10:16599542:C:T	2.1427e-06	-1.38946e-10	-1.25359	6.48019e-05	-1.38946e-10	-1.23467
16599705	chr10:16599705:T:C	2.41176e-06	-1.38946e-10	-1.1353	7.32074e-05	-1.38946e-10	-1.1127
16599826	chr10:16599826:C:A	2.15825e-05	1.56438	-0.508154	0.000430324	1.25922	-0.60068
16599856	chr10:16599856:G:A	2.18268e-06	-1.38946e-10	-1.2351	6.51758e-05	-1.38946e-10	-1.22891
16600020	chr10:16600020:A:G	3.6829e-06	-1.38946e-10	-0.711954	0.000114844	-1.38946e-10	-0.662423
16600260	chr10:16600260:T:G	3.64037e-06	-1.38946e-10	-0.723569	0.000105767	-1.38946e-10	-0.744764
16600564	chr10:16600564:TTTTA:T	2.85484e-06	-1.38946e-10	-0.966638	8.27495e-05	-1.38946e-10	-0.990183
16600778	chr10:16600778:T:A	2.00565e-06	-1.38946e-10	-1.31969	5.95087e-05	-1.38946e-10	-1.31988
16600788	chr10:16600788:T:G	2.67877e-06	-1.38946e-10	-1.0303	7.86858e-05	-1.38946e-10	-1.04054
16600956	chr10:16600956:G:A	1.21882e-05	1.23669	-0.751876	0.000247872	0.935831	-0.828918
16600972	chr10:16600972:C:G	2.93629e-06	-1.38946e-10	-0.938508	8.60023e-05	-1.38946e-10	-0.951626
16601606	chr10:16601606:C:A	2.00688e-06	-1.38946e-10	-1.31907	5.951e-05	-1.38946e-10	-1.31986
16601816	chr10:16601816:T:C	9.33621e-05	2.49051	0.0303213	0.00154516	2.04427	-0.107386
16601991	chr10:16601991:C:A	3.68271e-06	-1.38946e-10	-0.712005	0.000115106	-1.38946e-10	-0.660143
16602571	chr10:16602571:A:G	2.682e-06	-1.38946e-10	-1.02909	8.18741e-05	-1.38946e-10	-1.00082
16602921	chr10:16602921:C:T	4.21053e-06	-1.38946e-10	-0.578065	0.000123503	-1.38946e-10	-0.589734
16603017	chr10:16603017:T:C	1.75143e-06	-1.45522	-3.25898e-10	5.57375e-05	-1.38535	-3.25898e-10
16603373	chr10:16603373:C:A	3.44823e-06	-1.38946e-10	-0.777794	0.000105514	-1.38946e-10	-0.747159
16603483	chr10:16603483:T:A	2.8259e-06	-1.38946e-10	-0.976828	8.43785e-05	-1.38946e-10	-0.970688
16603563	chr10:16603563:G:T	3.73561e-06	-1.38946e-10	-0.697742	0.000116896	-1.38946e-10	-0.644712
16603587	chr10:16603587:C:A	3.54759e-06	-1.38946e-10	-0.749384	0.000110769	-1.38946e-10	-0.698557
16603913	chr10:16603913:T:C	3.0263e-05	1.5095	-0.115225	0.000539809	1.12855	-0.243338
16604435	chr10:16604435:G:A	2.16593e-06	-1.38946e-10	-1.24281	6.49115e-05	-1.38946e-10	-1.23298
16604657	chr10:16604657:T:C	2.01296e-06	-1.38946e-10	-1.31605	5.96636e-05	-1.38946e-10	-1.31728
16604847	chr10:16604847:G:A	2.96335e-06	-0.540518	-0.388815	0.000101887	-0.374934	-0.407199
16605001	chr10:16605001:G:A	5.36413e-07	-1.60759	-1.03092	1.50288e-05	-1.59405	-1.10199
16605024	chr10:16605024:G:A	5.93476e-06	-1.38946e-10	-0.234827	0.000170365	-1.38946e-10	-0.26806
16605092	chr10:16605092:G:C	5.95869e-07	-1.6381	-0.895285	1.62645e-05	-1.63055	-0.986471
16605170	chr10:16605170:G:A	1.15091e-05	1.24931	-0.821827	0.000231571	0.935284	-0.896397
16605185	chr10:16605185:G:A	3.25042e-05	1.89802	-0.432305	0.00057872	1.49647	-0.541649
16605228	chr10:16605228:C:T	2.01897e-06	-1.38946e-10	-1.31306	5.97951e-05	-1.38946e-10	-1.31508
16605363	chr10:16605363:T:C	2.40914e-06	-1.38946e-10	-1.13638	7.06786e-05	-1.38946e-10	-1.14786
16606285	chr10:16606285:A:G	2.00965e-06	-1.38946e-10	-1.3177	5.98199e-05	-1.38946e-10	-1.31466
16606389	chr10:16606389:T:C	2.00538e-06	-1.38946e-10	-1.31982	5.95283e-05	-1.38946e-10	-1.31955
16606551	chr10:16606551:G:A	7.42913e-06	-1.38946e-10	-0.0102454	0.000217977	-1.38946e-10	-0.0216111
16606853	chr10:16606853:C:T	2.24342e-06	-1.38946e-10	-1.20765	6.5917e-05	-1.38946e-10	-1.2176
16607610	chr10:16607610:A:T	4.2866e-06	-1.38946e-10	-0.560159	0.000123745	-1.38946e-10	-0.587775
16607619	chr10:16607619:A:C	3.67601e-06	-1.38946e-10	-0.713825	0.000105528	-1.38946e-10	-0.747027
16607680	chr10:16607680:G:A	6.89317e-06	-1.6695	1.58437	0.000154261	-1.66849	1.30114
16608230	chr10:16608230:A:G	6.04593e-06	-1.38946e-10	-0.216269	0.000173698	-1.38946e-10	-0.248685
16608414	chr10:16608414:GCTACCTA:G	8.40466e-07	-1.36287	-0.826586	2.53044e-05	-1.47923	-0.695796
16608629	chr10:16608629:T:C	2.5753e-06	-1.38946e-10	-1.06969	7.77693e-05	-1.38946e-10	-1.05225
16608661	chr10:16608661:T:C	2.32746e-05	1.84647	-0.714757	0.000419555	1.44078	-0.807588
16608844	chr10:16608844:T:C	7.81326e-06	-1.38946e-10	0.0401687	0.000219947	-1.38946e-10	-0.0126161
16608892	chr10:16608892:G:A	2.66545e-06	-1.38946e-10	-1.03528	8.04825e-05	-1.38946e-10	-1.01796
16609036	chr10:16609036:T:C	2.03243e-06	-1.38946e-10	-1.30642	6.03717e-05	-1.38946e-10	-1.30548
16609048	chr10:16609048:A:AT	7.13318e-06	-1.38946e-10	-0.0508975	0.000209146	-1.38946e-10	-0.0629666
16609227	chr10:16609227:C:G	3.69222e-06	-1.38946e-10	-0.709425	0.000106713	-1.38946e-10	-0.735855
16609301	chr10:16609301:G:A	4.07784e-06	-1.38946e-10	-0.610087	0.000119438	-1.38946e-10	-0.623205
16609566	chr10:16609566:C:T	2.95626e-06	-1.38946e-10	-0.931728	8.64122e-05	-1.38946e-10	-0.946872
16609693	chr10:16609693:T:C	3.09268e-06	-1.38946e-10	-0.886617	9.52621e-05	-1.38946e-10	-0.849369
16609748	chr10:16609748:C:T	1.11267e-05	-1.38946e-10	0.393692	0.000315257	-1.38946e-10	0.347389
16610208	chr10:16610208:TG:T	2.73068e-06	-1.38946e-10	-1.0111	8.13506e-05	-1.38946e-10	-1.00723
16610385	chr10:16610385:A:G	3.34512e-06	-1.38946e-10	-0.808151	0.000103362	-1.38946e-10	-0.767759
16610535	chr10:16610535:A:C	4.1042e-06	-1.38946e-10	-0.603642	0.000117495	-1.38946e-10	-0.639605
16610591	chr10:16610591:G:A	1.46612e-06	-1.18782	-0.445216	4.21918e-05	-1.32725	-0.336525
16610706	chr10:16610706:A:G	3.74309e-06	-1.38946e-10	-0.695744	0.000108057	-1.38946e-10	-0.723342
16610718	chr10:16610718:T:C	8.86841e-06	-1.66236	1.8292	0.000313506	-1.67124	2.01306
16611479	chr10:16611479:C:T	2.43081e-06	-1.38946e-10	-1.12743	7.3603e-05	-1.38946e-10	-1.10732
16611880	chr10:16611880:G:A	2.10221e-06	-1.26496	-0.00770792	6.20501e-05	-1.39261	0.114547
16612428	chr10:16612428:C:T	5.76539e-06	-1.67084	1.40706	0.00012994	-1.6714	1.13247
16612457	chr10:16612457:G:C	2.70346e-06	-1.38946e-10	-1.02112	7.84848e-05	-1.38946e-10	-1.0431
16612509	chr10:16612509:T:G	2.04005e-06	-1.38946e-10	-1.30268	6.03847e-05	-1.38946e-10	-1.30526
16612767	chr10:16612767:G:A	4.45303e-06	-1.38946e-10	-0.52207	0.000130992	-1.38946e-10	-0.530861
16613097	chr10:16613097:A:G	6.71322e-06	-1.38946e-10	-0.111576	0.000196988	-1.38946e-10	-0.122858
16613217	chr10:16613217:A:T	2.9318e-06	-1.38946e-10	-0.940037	8.48519e-05	-1.38946e-10	-0.965093
16614088	chr10:16614088:C:T	9.09356e-06	-1.38946e-10	0.191913	0.00026667	-1.38946e-10	0.180011
16614338	chr10:16614338:G:T	4.88658e-06	-1.67196	1.2428	0.000111086	-1.67248	0.976788
16614511	chr10:16614511:A:G	3.13991e-06	-1.38946e-10	-0.871461	9.89567e-05	-1.38946e-10	-0.811318
16614630	chr10:16614630:A:G	5.46312e-06	-1.38946e-10	-0.317634	0.000160712	-1.38946e-10	-0.326386
16614970	chr10:16614970:G:A	1.42979e-06	-1.65813	-3.25898e-10	4.20316e-05	-1.66758	-3.25898e-10
16615302	chr10:16615302:G:A	3.46079e-05	-1.38946e-10	1.52843	0.00119143	-1.38946e-10	1.67691
16615494	chr10:16615494:G:A	1.01277e-05	-1.38946e-10	0.299622	0.000283681	-1.38946e-10	0.241848
16616092	chr10:16616092:T:C	3.81309e-06	-1.38946e-10	-0.677215	0.000118844	-1.38946e-10	-0.62819
16616098	chr10:16616098:A:T	2.92407e-06	-1.38946e-10	-0.942676	9.14411e-05	-1.38946e-10	-0.890305
16616581	chr10:16616581:A:G	2.00742e-06	-1.38946e-10	-1.31881	5.97029e-05	-1.38946e-10	-1.31662
16616864	chr10:16616864:T:C	2.67445e-06	-1.38946e-10	-1.03191	8.45929e-05	-1.38946e-10	-0.968151
16616916	chr10:16616916:T:C	2.02046e-06	-1.38946e-10	-1.31233	6.03306e-05	-1.38946e-10	-1.30616
16618088	chr10:16618088:CA:C	2.66382e-06	-1.38946e-10	-1.03589	7.75993e-05	-1.38946e-10	-1.05444
16618360	chr10:16618360:A:T	2.69071e-06	-1.38946e-10	-1.02585	7.76609e-05	-1.38946e-10	-1.05365
16618909	chr10:16618909:G:C	2.64193e-06	-1.67355	0.629404	9.02936e-05	-1.66997	0.767032
16618982	chr10:16618982:T:C	4.16937e-06	-1.38946e-10	-0.587888	0.000121778	-1.38946e-10	-0.603801
16619008	chr10:16619008:C:T	2.58353e-06	-1.38946e-10	-1.0665	7.53355e-05	-1.38946e-10	-1.08405
16619447	chr10:16619447:C:T	2.36729e-06	-1.38946e-10	-1.15391	7.13706e-05	-1.38946e-10	-1.13811
16619516	chr10:16619516:A:G	2.56287e-06	-1.38946e-10	-1.07453	7.79477e-05	-1.38946e-10	-1.04996
16619587	chr10:16619587:T:G	4.25908e-06	-1.38946e-10	-0.5666	0.000124552	-1.38946e-10	-0.581273
16619610	chr10:16619610:C:G	2.36729e-06	-1.38946e-10	-1.15391	7.13706e-05	-1.38946e-10	-1.13811
16619893	chr10:16619893:G:A	2.33206e-06	-1.38946e-10	-1.1689	6.84203e-05	-1.38946e-10	-1.18033
16620031	chr10:16620031:C:T	3.64194e-05	-1.38946e-10	1.57945	0.00126531	-1.38946e-10	1.73707
16620090	chr10:16620090:T:C	1.41227e-05	1.34084	-0.708716	0.000252197	0.926906	-0.802696
16620163	chr10:16620163:G:C	3.83239e-06	-1.38946e-10	-0.672164	0.000119981	-1.38946e-10	-0.618664
16620605	chr10:16620605:G:T	2.36494e-06	-1.38946e-10	-1.1549	6.90594e-05	-1.38946e-10	-1.17103
16620793	chr10:16620793:T:C	6.09629e-06	-1.60209	1.39411	0.000134554	-1.60285	1.09882
16621383	chr10:16621383:T:C	2.06556e-06	-1.38946e-10	-1.29025	6.08976e-05	-1.38946e-10	-1.29681
16621436	chr10:16621436:T:A	1.6572e-06	-1.51052	-3.25898e-10	5.22324e-05	-1.4503	-3.25898e-10
16621539	chr10:16621539:C:T	4.16485e-06	-1.38946e-10	-0.588973	0.000130759	-1.38946e-10	-0.532643
16621647	chr10:16621647:A:G	7.26912e-06	-1.38946e-10	-0.0320194	0.000205031	-1.38946e-10	-0.0828406
16621837	chr10:16621837:C:T	6.0894e-07	-1.56188	-0.949813	1.60196e-05	-1.52329	-1.1089
16622249	chr10:16622249:G:A	2.23367e-06	-1.38946e-10	-1.21201	6.68192e-05	-1.38946e-10	-1.20401
16622476	chr10:16622476:T:C	6.27064e-07	-1.51896	-0.963399	1.74715e-05	-1.55033	-0.995097
16622678	chr10:16622678:G:A	4.19702e-06	-1.38946e-10	-0.581279	0.000135572	-1.38946e-10	-0.496501
16622821	chr10:16622821:G:C	6.81379e-07	-1.44103	-0.958258	1.87605e-05	-1.48397	-0.99028
16623159	chr10:16623159:A:C	1.57913e-06	-1.55878	-3.25898e-10	4.91142e-05	-1.51185	-3.25898e-10
16623203	chr10:16623203:T:C	3.16001e-06	-1.38946e-10	-0.86508	9.15417e-05	-1.38946e-10	-0.889206
16623222	chr10:16623222:T:C	2.08942e-06	-1.38946e-10	-1.27877	6.21939e-05	-1.38946e-10	-1.27574
16623707	chr10:16623707:C:T	4.40456e-06	-1.38946e-10	-0.533013	0.000142185	-1.38946e-10	-0.44887
16624022	chr10:16624022:G:C	2.52438e-06	-1.38946e-10	-1.08966	7.64666e-05	-1.38946e-10	-1.06915
16624132	chr10:16624132:T:C	2.52523e-06	-1.38946e-10	-1.08932	7.65139e-05	-1.38946e-10	-1.06853
16624429	chr10:16624429:A:C	4.97178e-06	0.786415	-1.19829	9.71412e-05	0.295063	-1.1249
16624501	chr10:16624501:T:C	1.64558e-06	-1.47331	-0.0442461	5.01904e-05	-1.55609	0.0659162
16624536	chr10:16624536:T:TA	9.81952e-06	-1.38946e-10	0.268718	0.000275867	-1.38946e-10	0.213919
16624648	chr10:16624648:T:G	3.90229e-06	-1.38946e-10	-0.65409	0.000125277	-1.38946e-10	-0.575471
16624922	chr10:16624922:T:C	2.79284e-05	-1.38946e-10	1.31399	0.000773294	-1.38946e-10	1.24466
16625145	chr10:16625145:C:T	2.54938e-06	-1.38946e-10	-1.0798	7.68335e-05	-1.38946e-10	-1.06436
16625233	chr10:16625233:T:C	2.88457e-06	-1.52894	0.572664	9.30657e-05	-1.59749	0.7248
16625461	chr10:16625461:G:A	2.02022e-06	-1.38946e-10	-1.31245	6.04051e-05	-1.38946e-10	-1.30493
16625900	chr10:16625900:T:A	2.87744e-05	-1.38946e-10	1.34383	0.000794764	-1.38946e-10	1.27204
16626652	chr10:16626652:C:T	3.27389e-06	-1.38946e-10	-0.829674	9.57497e-05	-1.38946e-10	-0.844263
16627095	chr10:16627095:A:T	2.50278e-06	-1.38946e-10	-1.09825	7.5783e-05	-1.38946e-10	-1.07813
16627227	chr10:16627227:T:C	7.10778e-06	-1.38946e-10	-0.0544636	0.000205601	-1.38946e-10	-0.0800622
16627350	chr10:16627350:G:A	2.63514e-05	-1.38946e-10	1.25587	0.000724116	-1.38946e-10	1.17895
16627400	chr10:16627400:T:C	2.60832e-06	-1.38946e-10	-1.05695	7.91171e-05	-1.38946e-10	-1.03507
16627478	chr10:16627478:G:C	1.19347e-06	-1.28687	-0.551924	2.85369e-05	-1.42863	-0.626172
16628039	chr10:16628039:C:T	2.15453e-06	-1.38946e-10	-1.24808	6.53733e-05	-1.38946e-10	-1.22589
16628059	chr10:16628059:T:G	3.74311e-06	-1.38946e-10	-0.695738	0.000117509	-1.38946e-10	-0.639488
16628108	chr10:16628108:A:G	1.57543e-06	-1.4138	-0.147323	4.6488e-05	-1.51332	-0.05349
16628403	chr10:16628403:T:G	4.6472e-06	-1.38946e-10	-0.479388	0.000150037	-1.38946e-10	-0.395116
16628492	chr10:16628492:TGA:T	3.80078e-07	-1.67268	-1.31036	1.14948e-05	-1.66445	-1.29966
16628681	chr10:16628681:G:A	2.19027e-06	-1.38946e-10	-1.23163	6.41069e-05	-1.38946e-10	-1.24545
16628732	chr10:16628732:T:C	2.29903e-06	-1.38946e-10	-1.18317	6.89572e-05	-1.38946e-10	-1.17251
16628859	chr10:16628859:G:C	5.14834e-06	-1.38946e-10	-0.37698	0.000166484	-1.38946e-10	-0.291098
16629031	chr10:16629031:C:T	2.54235e-06	-1.38946e-10	-1.08257	7.70195e-05	-1.38946e-10	-1.06194
16629200	chr10:16629200:T:C	0.000204557	-1.27508	4.58027	0.00483379	-1.28988	4.36726
16629280	chr10:16629280:TATCAG:T	2.26192e-06	-1.38946e-10	-1.19944	6.85941e-05	-1.38946e-10	-1.17779
16629298	chr10:16629298:C:T	2.13881e-06	-1.38946e-10	-1.25541	6.46779e-05	-1.38946e-10	-1.23658
16629338	chr10:16629338:C:T	2.2778e-06	-1.38946e-10	-1.19244	6.95855e-05	-1.38946e-10	-1.16344
16629913	chr10:16629913:A:T	2.34544e-05	-1.38946e-10	1.1394	0.000751177	-1.38946e-10	1.21564
16630657	chr10:16630657:C:T	2.40323e-06	-1.38946e-10	-1.13884	7.21791e-05	-1.38946e-10	-1.12685
16631107	chr10:16631107:A:C	2.08587e-06	-1.28047	-3.25898e-10	6.49933e-05	-1.23172	-3.25898e-10
16631216	chr10:16631216:C:G	6.36221e-06	-1.38946e-10	-0.165279	0.000183755	-1.38946e-10	-0.192394
16631254	chr10:16631254:G:A	1.22016e-05	0.927382	-0.441472	0.000359391	0.798972	-0.32056
16631397	chr10:16631397:G:C	2.20114e-06	-1.38946e-10	-1.22668	6.55177e-05	-1.38946e-10	-1.22368
16632051	chr10:16632051:C:T	2.0669e-06	-1.38946e-10	-1.2896	6.1672e-05	-1.38946e-10	-1.28417
16633169	chr10:16633169:C:T	2.16456e-06	-1.24344	-3.25898e-10	5.6523e-05	-1.37135	-3.25898e-10
16633288	chr10:16633288:G:C	6.60201e-06	-1.38946e-10	-0.128279	0.000187578	-1.38946e-10	-0.171807
16633394	chr10:16633394:T:C	6.57545e-06	-1.38946e-10	-0.132311	0.000186721	-1.38946e-10	-0.176385
16633506	chr10:16633506:T:C	2.01688e-06	-1.38946e-10	-1.3141	6.00334e-05	-1.38946e-10	-1.3111
16633658	chr10:16633658:A:G	2.36836e-06	-1.38946e-10	-1.15346	6.88889e-05	-1.38946e-10	-1.1735
16633921	chr10:16633921:C:T	1.07627e-05	0.478407	-0.117978	0.000313832	0.306639	0.036218
16634251	chr10:16634251:T:C	6.77589e-06	-1.38946e-10	-0.102283	0.000191734	-1.38946e-10	-0.14989
16634552	chr10:16634552:T:C	2.4603e-05	-1.646	2.83321	0.000540133	-1.64646	2.53228
16634657	chr10:16634657:CAG:C	2.45781e-06	-1.38946e-10	-1.11638	7.41149e-05	-1.38946e-10	-1.10038
16634676	chr10:16634676:A:T	2.01312e-06	-1.38946e-10	-1.31597	5.96546e-05	-1.38946e-10	-1.31743
16634856	chr10:16634856:T:C	9.29813e-06	-1.38946e-10	0.21416	0.000270715	-1.38946e-10	0.195065
16634927	chr10:16634927:A:G	2.0126e-06	-1.38946e-10	-1.31623	5.96505e-05	-1.38946e-10	-1.3175
16635599	chr10:16635599:T:C	2.37863e-06	-1.36858	0.219448	7.90725e-05	-1.40427	0.368633
16635892	chr10:16635892:T:A	2.00898e-06	-1.38946e-10	-1.31803	5.95633e-05	-1.38946e-10	-1.31896
16635977	chr10:16635977:T:C	5.71385e-07	-1.6368	-0.938547	1.46123e-05	-1.62489	-1.09925
16636675	chr10:16636675:T:G	2.52739e-06	-1.38946e-10	-1.08847	7.68729e-05	-1.38946e-10	-1.06385
16636987	chr10:16636987:C:T	2.24453e-06	-1.38946e-10	-1.20716	6.76073e-05	-1.38946e-10	-1.19228
16637090	chr10:16637090:A:G	4.99183e-06	-1.38946e-10	-0.407851	0.000143499	-1.38946e-10	-0.439676
16637369	chr10:16637369:C:T	2.89412e-06	-1.38946e-10	-0.952973	9.14849e-05	-1.38946e-10	-0.889826
16637447	chr10:16637447:T:C	2.58656e-06	-1.38946e-10	-1.06532	7.8314e-05	-1.38946e-10	-1.04527
16637506	chr10:16637506:G:A	2.99488e-06	-1.38946e-10	-0.91875	9.49538e-05	-1.38946e-10	-0.85261
16637520	chr10:16637520:C:T	2.64675e-06	-1.38946e-10	-1.04232	7.47871e-05	-1.38946e-10	-1.09135
16637864	chr10:16637864:G:C	6.41919e-05	-1.38946e-10	2.14622	0.00222737	-1.38946e-10	2.30257
16637887	chr10:16637887:A:T	2.00698e-06	-1.38946e-10	-1.31902	5.96087e-05	-1.38946e-10	-1.3182
16637984	chr10:16637984:A:C	2.29589e-06	-1.38946e-10	-1.18453	6.92576e-05	-1.38946e-10	-1.16817
16637986	chr10:16637986:C:A	2.01466e-06	-1.38946e-10	-1.3152	5.98168e-05	-1.38946e-10	-1.31471
16638027	chr10:16638027:C:T	2.08811e-06	-1.38946e-10	-1.27939	6.12993e-05	-1.38946e-10	-1.29023
16638241	chr10:16638241:AC:A	1.45172e-06	-1.64291	-3.25898e-10	4.3501e-05	-1.63322	-3.25898e-10
16638461	chr10:16638461:G:A	2.28683e-06	-1.38946e-10	-1.18849	6.52563e-05	-1.38946e-10	-1.22768
16638770	chr10:16638770:G:A	4.41191e-06	0.306328	-0.837676	0.000149406	0.330867	-0.730198
16638781	chr10:16638781:G:A	3.10272e-06	-1.38946e-10	-0.883375	8.93007e-05	-1.38946e-10	-0.913991
16639075	chr10:16639075:C:T	3.87791e-07	-1.64678	-1.31616	1.19297e-05	-1.62152	-1.30546
16639487	chr10:16639487:T:C	2.26051e-06	-1.52689	0.326829	6.71706e-05	-1.53126	0.332495
16639522	chr10:16639522:C:A	1.1691e-06	-1.49683	-0.362582	3.28482e-05	-1.4717	-0.442398
16639525	chr10:16639525:A:G	2.10338e-06	-1.38946e-10	-1.27211	6.18133e-05	-1.38946e-10	-1.28188
16640263	chr10:16640263:A:G	2.69018e-06	-1.46109	0.435047	7.03937e-05	-1.44699	0.295088
16640273	chr10:16640273:T:C	2.80368e-06	-1.38946e-10	-0.98472	8.20751e-05	-1.38946e-10	-0.998366
16640623	chr10:16640623:C:T	2.25979e-06	-1.38946e-10	-1.20038	6.51689e-05	-1.38946e-10	-1.22902
16640905	chr10:16640905:G:A	5.72553e-07	-1.49324	-1.08006	1.75699e-05	-1.46919	-1.07062
16641093	chr10:16641093:T:A	8.3394e-07	-1.05593	-1.14131	3.03537e-05	-0.92807	-1.06501
16641372	chr10:16641372:G:C	5.16235e-07	-1.43298	-1.24387	1.40171e-05	-1.48847	-1.27725
16641432	chr10:16641432:C:T	3.90159e-06	-1.38946e-10	-0.654271	0.000110946	-1.38946e-10	-0.696955
16641595	chr10:16641595:C:T	3.93503e-07	-1.65244	-1.29588	1.18156e-05	-1.63286	-1.30372
16641790	chr10:16641790:A:G	4.09064e-07	-1.63127	-1.27827	1.23439e-05	-1.60404	-1.28879
16641899	chr10:16641899:G:A	4.0729e-07	-1.6279	-1.28599	1.23355e-05	-1.59808	-1.29544
16642204	chr10:16642204:G:GA	2.30458e-06	-1.38946e-10	-1.18076	6.65101e-05	-1.38946e-10	-1.20865
16642329	chr10:16642329:T:C	4.79504e-06	-1.38946e-10	-0.448073	0.000149549	-1.38946e-10	-0.398377
16642509	chr10:16642509:T:G	3.30618e-06	-1.38946e-10	-0.819861	0.00010013	-1.38946e-10	-0.799528
16642861	chr10:16642861:A:G	3.84659e-07	-1.66465	-1.30641	1.15333e-05	-1.64866	-1.3121
16643231	chr10:16643231:G:A	3.93807e-07	-1.63075	-1.3168	1.19843e-05	-1.60343	-1.31898
16643273	chr10:16643273:T:C	3.91722e-07	-1.6449	-1.30796	1.18274e-05	-1.6223	-1.31328
16643474	chr10:16643474:A:G	2.46315e-06	-1.38946e-10	-1.11421	7.23275e-05	-1.38946e-10	-1.1248
16643511	chr10:16643511:A:G	3.93743e-07	-1.66077	-1.28694	1.15243e-05	-1.6662	-1.29535
16643807	chr10:16643807:G:A	3.94422e-07	-1.63229	-1.3137	1.20502e-05	-1.59781	-1.31912
16643820	chr10:16643820:G:A	3.9341e-07	-1.64101	-1.30755	1.19413e-05	-1.60973	-1.31627
16643903	chr10:16643903:A:T	1.57233e-06	-1.56309	-3.25898e-10	4.66984e-05	-1.56229	-3.25898e-10
16643958	chr10:16643958:G:A	2.65546e-06	-1.38946e-10	-1.03904	8.12324e-05	-1.38946e-10	-1.00869
16644141	chr10:16644141:T:C	4.03719e-07	-1.60792	-1.31477	1.18995e-05	-1.61167	-1.31783
16644172	chr10:16644172:A:G	8.42492e-07	-0.935725	-1.25132	1.51379e-05	-1.38807	-1.30073
16644405	chr10:16644405:G:A	4.82892e-06	-1.38946e-10	-0.441031	0.000138818	-1.38946e-10	-0.472836
16644486	chr10:16644486:G:A	1.90873e-05	-1.38946e-10	0.933369	0.000534199	-1.38946e-10	0.874768
16644638	chr10:16644638:T:G	5.26102e-06	-0.673091	0.317762	8.20034e-05	-1.12831	0.129075
16644653	chr10:16644653:A:G	2.36816e-06	-1.38946e-10	-1.15354	6.96178e-05	-1.38946e-10	-1.16298
16644799	chr10:16644799:G:A	2.08076e-06	-1.38946e-10	-1.28292	6.03729e-05	-1.38946e-10	-1.30546
16644946	chr10:16644946:A:G	2.09926e-06	-1.38946e-10	-1.27407	6.07186e-05	-1.38946e-10	-1.29975
16644968	chr10:16644968:G:T	1.69501e-05	-1.38946e-10	0.814622	0.000475673	-1.38946e-10	0.75873
16645173	chr10:16645173:T:C	2.09643e-06	-1.38946e-10	-1.27542	6.06643e-05	-1.38946e-10	-1.30064
16645175	chr10:16645175:G:A	1.07193e-06	-1.44581	-0.500382	2.69399e-05	-1.47378	-0.638616
16645240	chr10:16645240:A:G	3.4577e-06	-1.38946e-10	-0.77505	0.000105177	-1.38946e-10	-0.750353
16645245	chr10:16645245:A:G	4.47781e-07	-1.56906	-1.25004	1.33134e-05	-1.59488	-1.22236
16645738	chr10:16645738:C:T	2.1868e-06	-1.38946e-10	-1.23322	6.26015e-05	-1.38946e-10	-1.26921
16645751	chr10:16645751:A:G	2.30047e-06	-1.38946e-10	-1.18254	6.51372e-05	-1.38946e-10	-1.22951
16645755	chr10:16645755:C:T	1.7035e-06	-1.48297	-3.25898e-10	4.49139e-05	-1.60125	-3.25898e-10
16645763	chr10:16645763:C:T	2.2423e-06	-1.38946e-10	-1.20815	6.62471e-05	-1.38946e-10	-1.21261
16645764	chr10:16645764:G:A	2.26696e-06	-1.38946e-10	-1.19721	6.43886e-05	-1.38946e-10	-1.24106
16645786	chr10:16645786:G:A	2.57102e-06	-1.38946e-10	-1.07135	7.17038e-05	-1.38946e-10	-1.13346
16646238	chr10:16646238:C:T	2.25097e-06	-1.38946e-10	-1.20429	6.83333e-05	-1.38946e-10	-1.1816
16646644	chr10:16646644:A:G	2.48792e-06	-1.10421	-3.25898e-10	7.27811e-05	-1.11854	-3.25898e-10
16647100	chr10:16647100:C:T	5.69631e-06	-0.275835	-3.25898e-10	0.000140241	-0.462637	-3.25898e-10
16647199	chr10:16647199:C:T	3.3631e-06	-1.38946e-10	-0.80279	0.00010195	-1.38946e-10	-0.781518
16647223	chr10:16647223:C:T	5.45374e-05	-1.38946e-10	1.98323	0.00160937	-1.38946e-10	1.9776
16647251	chr10:16647251:T:C	5.47118e-07	-1.49101	-1.12773	1.61338e-05	-1.4604	-1.16468
16647355	chr10:16647355:G:A	5.23845e-06	-1.38946e-10	-0.359628	0.000148363	-1.38946e-10	-0.406341
16647401	chr10:16647401:C:T	1.02043e-06	-1.44382	-0.551609	3.006e-05	-1.40329	-0.599514
16647670	chr10:16647670:G:A	2.04282e-06	-1.38946e-10	-1.30132	6.02535e-05	-1.38946e-10	-1.30744
16647836	chr10:16647836:A:G	2.10151e-06	-1.38946e-10	-1.273	6.25255e-05	-1.38946e-10	-1.27043
16648115	chr10:16648115:AT:A	6.73629e-06	-1.38946e-10	-0.108145	0.000188464	-1.38946e-10	-0.167093
16648198	chr10:16648198:T:C	4.74615e-07	-1.59868	-1.16222	1.42713e-05	-1.60641	-1.14134
16648262	chr10:16648262:A:G	1.14891e-06	-1.45414	-0.422695	3.31257e-05	-1.42247	-0.483218
16648482	chr10:16648482:C:T	2.33652e-06	-1.38946e-10	-1.16699	7.25958e-05	-1.38946e-10	-1.12109
16649144	chr10:16649144:A:G	2.51131e-06	-1.38946e-10	-1.09485	7.3125e-05	-1.38946e-10	-1.11383
16649203	chr10:16649203:T:C	2.12099e-06	-1.38946e-10	-1.26377	6.17654e-05	-1.38946e-10	-1.28266
16649472	chr10:16649472:A:G	3.40687e-06	-1.38946e-10	-0.78986	0.000103746	-1.38946e-10	-0.764053
16649691	chr10:16649691:T:A	2.58914e-06	-1.38946e-10	-1.06433	7.19447e-05	-1.38946e-10	-1.1301
16649693	chr10:16649693:TA:T	2.07068e-06	-1.38946e-10	-1.28778	6.09663e-05	-1.38946e-10	-1.29568
16649704	chr10:16649704:C:T	5.45652e-07	-1.34658	-1.27484	1.66522e-05	-1.32718	-1.26628
16649946	chr10:16649946:G:C	2.5263e-06	-1.38946e-10	-1.0889	7.40139e-05	-1.38946e-10	-1.10175
16650025	chr10:16650025:T:C	2.25859e-06	-1.38946e-10	-1.20092	6.64986e-05	-1.38946e-10	-1.20882
16650079	chr10:16650079:A:ATAAT	3.93369e-07	-1.62895	-1.31971	1.21764e-05	-1.59121	-1.31529
16650681	chr10:16650681:G:A	2.17161e-06	-1.24018	-3.25898e-10	6.62208e-05	-1.21301	-3.25898e-10
16651055	chr10:16651055:A:G	1.44646e-06	-1.64654	-3.25898e-10	4.4435e-05	-1.61197	-3.25898e-10
16651309	chr10:16651309:T:A	4.20224e-07	-1.56808	-1.31454	1.2298e-05	-1.61318	-1.28338
16651594	chr10:16651594:C:T	1.48595e-05	-1.38946e-10	0.682985	0.000420633	-1.38946e-10	0.63576
16651786	chr10:16651786:T:A	2.44339e-06	-1.38946e-10	-1.12227	7.17747e-05	-1.38946e-10	-1.13247
16651847	chr10:16651847:T:C	6.83046e-07	-1.53267	-0.86418	1.97203e-05	-1.60206	-0.822295
16652501	chr10:16652501:C:G	2.77892e-06	0.14694	-1.14053	8.10992e-05	0.0872219	-1.09755
16652771	chr10:16652771:C:T	2.27865e-06	-1.38946e-10	-1.19207	6.69954e-05	-1.38946e-10	-1.20138
16652947	chr10:16652947:G:A	4.49642e-07	-1.49646	-1.3185	1.31992e-05	-1.52599	-1.29985
16653009	chr10:16653009:T:C	5.23952e-07	-1.34265	-1.31936	1.45667e-05	-1.40945	-1.31781
16654085	chr10:16654085:C:T	5.05699e-06	-1.38946e-10	-0.394883	0.000148936	-1.38946e-10	-0.402483
16654159	chr10:16654159:C:T	2.1071e-06	-1.38946e-10	-1.27034	6.19102e-05	-1.38946e-10	-1.28032
16654254	chr10:16654254:C:T	2.33224e-06	-1.38946e-10	-1.16882	6.87075e-05	-1.38946e-10	-1.17614
16654527	chr10:16654527:G:T	2.67797e-06	-1.38946e-10	-1.03059	8.48055e-05	-1.38946e-10	-0.96564
16654585	chr10:16654585:G:A	1.4407e-06	-1.65052	-3.25898e-10	4.22098e-05	-1.66335	-3.25898e-10
16654641	chr10:16654641:C:T	2.16473e-06	-1.38946e-10	-1.24336	6.37666e-05	-1.38946e-10	-1.25077
16655630	chr10:16655630:T:C	2.26482e-06	-1.19816	-3.25898e-10	8.95306e-05	-0.91142	-3.25898e-10
16655757	chr10:16655757:G:A	2.07063e-06	-1.38946e-10	-1.2878	6.11814e-05	-1.38946e-10	-1.29216
16655830	chr10:16655830:C:T	7.62692e-06	0.0160304	-3.25898e-10	0.000148415	-0.405991	-3.25898e-10
16656005	chr10:16656005:AAT:A	4.46599e-07	-1.56578	-1.25597	1.38755e-05	-1.58792	-1.18796
16656537	chr10:16656537:T:C	5.13356e-06	-1.38946e-10	-0.379855	0.000159182	-1.38946e-10	-0.33595
16656904	chr10:16656904:A:G	2.23938e-06	-1.38946e-10	-1.20945	6.65756e-05	-1.38946e-10	-1.20766
16656926	chr10:16656926:T:C	7.90564e-07	-1.32617	-0.924494	2.27504e-05	-1.33837	-0.943048
16657051	chr10:16657051:G:C	2.41848e-06	-1.38946e-10	-1.13252	6.99075e-05	-1.38946e-10	-1.15883
16657219	chr10:16657219:T:TCA	2.00541e-06	-1.38946e-10	-1.31981	5.9538e-05	-1.38946e-10	-1.31939
16657483	chr10:16657483:T:A	2.17028e-06	-1.38946e-10	-1.2408	6.43699e-05	-1.38946e-10	-1.24135
16657652	chr10:16657652:C:T	2.6393e-06	-1.04514	-3.25898e-10	9.41403e-05	-0.861214	-3.25898e-10
16657674	chr10:16657674:C:CT	5.31741e-07	-1.44989	-1.19737	1.52779e-05	-1.4973	-1.18229
16657690	chr10:16657690:G:A	4.89807e-07	-1.66777	-1.06163	1.68638e-05	-1.65022	-0.930606
16657873	chr10:16657873:C:T	3.94924e-07	-1.66089	-1.28382	1.22749e-05	-1.67282	-1.22563
16657927	chr10:16657927:T:G	2.83387e-06	-1.56342	0.589411	9.54549e-05	-1.48956	0.642211
16658037	chr10:16658037:A:G	4.16172e-06	-1.38946e-10	-0.589726	0.000126373	-1.38946e-10	-0.566762
16658059	chr10:16658059:G:A	5.26721e-07	-1.49406	-1.16268	1.52485e-05	-1.53586	-1.14566
16658119	chr10:16658119:A:C	3.03309e-06	-1.38946e-10	-0.906071	8.26468e-05	-1.38946e-10	-0.991424
16658171	chr10:16658171:T:C	4.40984e-07	-1.67347	-1.16093	1.46619e-05	-1.66704	-1.05371
16658582	chr10:16658582:A:G	7.36507e-07	-1.00355	-1.31794	2.08986e-05	-1.04658	-1.31974
16658584	chr10:16658584:C:T	2.48371e-06	-1.38946e-10	-1.1059	7.78055e-05	-1.38946e-10	-1.05179
16658666	chr10:16658666:G:A	6.39073e-07	-1.29975	-1.16364	1.8021e-05	-1.36881	-1.14565
16659058	chr10:16659058:C:G	3.08346e-06	-1.38946e-10	-0.8896	9.79352e-05	-1.38946e-10	-0.821694
16659133	chr10:16659133:G:T	3.09109e-06	-1.38946e-10	-0.887131	9.81965e-05	-1.38946e-10	-0.81903
16659407	chr10:16659407:G:C	4.74057e-07	-1.66724	-1.09484	1.62355e-05	-1.65079	-0.968015
16659617	chr10:16659617:C:T	1.84959e-05	-1.54764	2.44953	0.000540964	-1.48916	2.37651
16659639	chr10:16659639:C:T	3.31833e-06	-1.38946e-10	-0.816193	8.96658e-05	-1.38946e-10	-0.909911
16659802	chr10:16659802:T:C	9.18907e-07	-1.66708	-0.433145	2.32e-05	-1.66387	-0.597985
16660584	chr10:16660584:G:A	2.15304e-06	-1.38946e-10	-1.24877	6.34715e-05	-1.38946e-10	-1.25541
16660939	chr10:16660939:T:C	5.45899e-06	-1.38946e-10	-0.318391	0.000155098	-1.38946e-10	-0.36194
16661010	chr10:16661010:C:A	3.51503e-06	-1.38946e-10	-0.758606	0.000106263	-1.38946e-10	-0.740083
16661452	chr10:16661452:G:T	6.7209e-06	-1.38946e-10	-0.110432	0.000209331	-1.38946e-10	-0.0620818
16662315	chr10:16662315:G:A	5.22223e-07	-1.66912	-0.996198	1.57365e-05	-1.66888	-0.981138
16662521	chr10:16662521:A:G	4.92574e-07	-1.41824	-1.30552	1.36851e-05	-1.47348	-1.31622
16662819	chr10:16662819:A:C	2.64392e-06	-1.04339	-3.25898e-10	6.95464e-05	-1.16401	-3.25898e-10
16663226	chr10:16663226:C:G	2.50929e-06	-1.38946e-10	-1.09565	7.38937e-05	-1.38946e-10	-1.10337
16663278	chr10:16663278:T:C	5.60199e-07	-1.44376	-1.15136	2.25613e-05	-1.2001	-1.08966
16663634	chr10:16663634:C:T	1.47931e-06	-1.62408	-3.25898e-10	4.52305e-05	-1.59423	-3.25898e-10
16663698	chr10:16663698:G:A	2.21687e-06	-1.38946e-10	-1.21956	6.90502e-05	-1.38946e-10	-1.17117
16663716	chr10:16663716:A:G	2.11581e-06	-1.38946e-10	-1.26621	6.41517e-05	-1.38946e-10	-1.24475
16663883	chr10:16663883:T:A	2.78555e-06	-1.38946e-10	-0.991207	8.12272e-05	-1.38946e-10	-1.00875
16664084	chr10:16664084:T:C	4.47225e-06	-1.38946e-10	-0.517762	0.000139175	-1.38946e-10	-0.470269
16664163	chr10:16664163:A:G	7.04795e-06	-0.0629173	-3.25898e-10	0.000169496	-0.27317	-3.25898e-10
16664201	chr10:16664201:T:C	3.35193e-06	-1.38946e-10	-0.806118	9.72109e-05	-1.38946e-10	-0.829118
16664275	chr10:16664275:C:T	7.45274e-06	-0.00707181	-3.25898e-10	0.000190905	-0.154227	-3.25898e-10
16664311	chr10:16664311:G:A	7.60191e-07	-1.29725	-0.992592	1.76307e-05	-1.51407	-1.02228
16664442	chr10:16664442:A:G	7.97439e-06	0.0605812	-3.25898e-10	0.000202332	-0.0960928	-3.25898e-10
16664593	chr10:16664593:CCAGATGGGTGATCCTG:C	2.25477e-06	-1.38946e-10	-1.20261	6.57466e-05	-1.38946e-10	-1.22019
16664720	chr10:16664720:T:C	2.96176e-06	-1.38946e-10	-0.929871	9.46885e-05	-1.38946e-10	-0.855408
16664767	chr10:16664767:G:T	4.11585e-06	-0.600808	-3.25898e-10	0.00011221	-0.685632	-3.25898e-10
16664810	chr10:16664810:C:A	2.83658e-06	-0.973055	-3.25898e-10	8.37459e-05	-0.978213	-3.25898e-10
16664950	chr10:16664950:TTC:T	5.71742e-06	-1.38946e-10	-0.272136	0.000164552	-1.38946e-10	-0.302774
16665088	chr10:16665088:C:T	5.45671e-07	-1.36418	-1.25722	1.40612e-05	-1.50662	-1.25596
16665299	chr10:16665299:C:A	5.65524e-07	-1.40024	-1.18542	1.47699e-05	-1.52892	-1.18449
16665462	chr10:16665462:A:G	2.81689e-06	-1.38946e-10	-0.980021	8.95626e-05	-1.38946e-10	-0.911063
16665580	chr10:16665580:T:G	1.7682e-06	-0.144305	-1.30139	3.34754e-05	-0.603577	-1.29161
16665634	chr10:16665634:T:A	1.36647e-06	-1.31862	-0.384805	3.83783e-05	-1.30556	-0.452945
16666316	chr10:16666316:G:A	6.05596e-06	-0.214611	-3.25898e-10	0.000156941	-0.350128	-3.25898e-10
16666369	chr10:16666369:C:A	2.71692e-06	-1.01616	-3.25898e-10	9.09966e-05	-0.895179	-3.25898e-10
16666623	chr10:16666623:A:T	4.1768e-06	-1.38946e-10	-0.586109	0.00012873	-1.38946e-10	-0.548284
16666766	chr10:16666766:T:C	4.51005e-06	0.204483	-0.713829	9.20663e-05	-0.18465	-0.698841
16667110	chr10:16667110:T:C	2.9955e-06	-1.38946e-10	-0.918544	8.56076e-05	-1.38946e-10	-0.956227
16667193	chr10:16667193:T:C	3.93087e-06	0.121052	-0.767844	8.06199e-05	-0.262375	-0.753881
16667680	chr10:16667680:G:A	6.35594e-07	-1.62371	-0.845137	2.32719e-05	-1.50207	-0.756684
16667912	chr10:16667912:G:C	3.60274e-06	-1.38946e-10	-0.733959	0.000110565	-1.38946e-10	-0.700399
16667969	chr10:16667969:T:C	5.90986e-07	-1.2279	-1.31372	2.03755e-05	-1.08547	-1.3062
16668012	chr10:16668012:A:G	1.52008e-06	-1.59689	-3.25898e-10	4.4648e-05	-1.60719	-3.25898e-10
16668227	chr10:16668227:G:C	2.01039e-06	-1.38946e-10	-1.31732	5.97501e-05	-1.38946e-10	-1.31583
16668280	chr10:16668280:A:G	4.51376e-07	-1.56084	-1.25027	1.29587e-05	-1.60389	-1.24035
16668327	chr10:16668327:A:G	2.04532e-06	-1.38946e-10	-1.3001	6.03157e-05	-1.38946e-10	-1.30641
16668368	chr10:16668368:T:C	2.01701e-06	-1.38946e-10	-1.31404	5.95234e-05	-1.38946e-10	-1.31963
16668611	chr10:16668611:C:T	1.78584e-06	-1.43577	-3.25898e-10	4.89777e-05	-1.51463	-3.25898e-10
16668626	chr10:16668626:G:A	4.67514e-06	-0.473395	-3.25898e-10	0.000128031	-0.553725	-3.25898e-10
16668829	chr10:16668829:T:C	2.15292e-06	-1.38946e-10	-1.24883	6.26708e-05	-1.38946e-10	-1.2681
16668906	chr10:16668906:T:C	2.52477e-06	-1.38946e-10	-1.0895	7.35542e-05	-1.38946e-10	-1.10798
16668968	chr10:16668968:CAT:C	2.15179e-06	-1.38946e-10	-1.24935	6.30252e-05	-1.38946e-10	-1.26247
16669013	chr10:16669013:T:C	7.26099e-07	-1.02571	-1.31002	1.6282e-05	-1.31347	-1.30248
16669422	chr10:16669422:C:T	2.47549e-06	-1.38946e-10	-1.10922	7.32757e-05	-1.38946e-10	-1.11177
16669527	chr10:16669527:C:A	2.02531e-06	-1.38946e-10	-1.30993	5.9817e-05	-1.38946e-10	-1.31471
16669593	chr10:16669593:T:C	2.02112e-06	-1.38946e-10	-1.312	6.00704e-05	-1.38946e-10	-1.31048
16669914	chr10:16669914:G:C	9.9948e-07	-0.771312	-1.24486	2.24246e-05	-1.05479	-1.24105
16670127	chr10:16670127:T:C	7.32806e-06	0.425163	-0.449107	0.000227425	0.569731	-0.548913
16670288	chr10:16670288:G:T	9.69076e-07	-0.858325	-1.18874	2.21685e-05	-1.12172	-1.1856
16670380	chr10:16670380:C:T	2.21607e-06	-1.38946e-10	-1.21992	6.399e-05	-1.38946e-10	-1.24727
16670472	chr10:16670472:T:C	4.14759e-07	-1.67106	-1.22466	1.30635e-05	-1.6165	-1.21968
16670611	chr10:16670611:G:A	8.03801e-07	-1.38829	-0.845768	2.12698e-05	-1.38667	-0.962044
16670669	chr10:16670669:C:T	1.24915e-06	-1.3595	-0.433691	3.33541e-05	-1.37178	-0.527034
16670922	chr10:16670922:G:A	3.36781e-06	-1.38946e-10	-0.801392	9.78143e-05	-1.38946e-10	-0.82293
16670949	chr10:16670949:A:T	8.94668e-07	-0.811341	-1.31562	1.88772e-05	-1.15844	-1.30961
16671006	chr10:16671006:T:A	2.02559e-06	-1.38946e-10	-1.30979	5.9823e-05	-1.38946e-10	-1.31461
16671084	chr10:16671084:C:T	2.01947e-06	-1.38946e-10	-1.31282	6.07583e-05	-1.38946e-10	-1.2991
16671135	chr10:16671135:C:T	2.01712e-06	-1.38946e-10	-1.31398	5.99404e-05	-1.38946e-10	-1.31265
16671527	chr10:16671527:T:C	2.03817e-06	-1.38946e-10	-1.3036	5.99618e-05	-1.38946e-10	-1.31229
16671689	chr10:16671689:G:A	8.14839e-07	-0.936762	-1.28366	1.79416e-05	-1.25003	-1.26885
16671759	chr10:16671759:G:A	2.0326e-06	-1.38946e-10	-1.30634	6.03044e-05	-1.38946e-10	-1.3066
16671774	chr10:16671774:T:C	7.85011e-07	-1.12658	-1.13113	2.71531e-05	-0.984845	-1.11966
16671838	chr10:16671838:G:A	2.10795e-06	-1.38946e-10	-1.26994	6.1861e-05	-1.38946e-10	-1.28111
16672356	chr10:16672356:C:T	4.72792e-07	-1.67351	-1.09124	1.38392e-05	-1.67166	-1.10684
16672467	chr10:16672467:C:T	4.44048e-07	-1.64848	-1.179	1.42355e-05	-1.60411	-1.14615
16672730	chr10:16672730:G:C	4.23779e-06	-1.38946e-10	-0.571612	0.000128178	-1.38946e-10	-0.552582
16673040	chr10:16673040:T:C	9.17979e-07	-1.52211	-0.579123	3.64226e-05	-1.33748	-0.473329
16673164	chr10:16673164:C:T	2.36714e-06	-1.38946e-10	-1.15397	7.11982e-05	-1.38946e-10	-1.14053
16673240	chr10:16673240:T:TACTC	9.76197e-07	-0.771473	-1.26827	3.53195e-05	-0.580155	-1.26141
16673603	chr10:16673603:G:C	3.69172e-06	-0.70956	-3.25898e-10	9.2385e-05	-0.880036	-3.25898e-10
16673658	chr10:16673658:C:A	2.03065e-06	-1.38946e-10	-1.3073	6.12816e-05	-1.38946e-10	-1.29052
16673725	chr10:16673725:G:T	2.00681e-06	-1.38946e-10	-1.31911	5.96037e-05	-1.38946e-10	-1.31828
16673763	chr10:16673763:A:G	2.00609e-06	-0.531048	-0.788418	3.80003e-05	-0.984836	-0.78357
16673786	chr10:16673786:C:T	8.59331e-06	0.936768	-0.801439	0.000404151	1.51258	-0.916794
16673826	chr10:16673826:A:C	1.50909e-05	-1.38946e-10	0.698439	0.000439777	-1.38946e-10	0.680268
16674025	chr10:16674025:A:G	9.15367e-07	-1.28564	-0.818445	2.51495e-05	-1.29073	-0.890431
16674147	chr10:16674147:T:C	2.64708e-06	-1.0422	-3.25898e-10	7.23229e-05	-1.12486	-3.25898e-10
16674550	chr10:16674550:C:G	2.10988e-06	-1.38946e-10	-1.26903	6.29019e-05	-1.38946e-10	-1.26442
16674624	chr10:16674624:T:G	2.1231e-06	-0.161901	-1.10088	7.72071e-05	-0.0254981	-1.03401
16674630	chr10:16674630:G:A	2.00527e-06	-1.38946e-10	-1.31987	5.96931e-05	-1.38946e-10	-1.31678
16674633	chr10:16674633:G:A	6.50241e-07	-1.49099	-0.95508	1.82551e-05	-1.55618	-0.94538
16674656	chr10:16674656:C:T	2.63919e-06	-1.38946e-10	-1.04518	7.97623e-05	-1.38946e-10	-1.02695
16674674	chr10:16674674:C:T	5.47249e-07	-1.37254	-1.24597	2.35077e-05	-0.987217	-1.26145
16674701	chr10:16674701:A:C	1.41225e-06	-1.67047	-3.25898e-10	4.17918e-05	-1.6733	-3.25898e-10
16674750	chr10:16674750:T:C	2.46842e-06	-1.38946e-10	-1.11208	7.41993e-05	-1.38946e-10	-1.09925
16674820	chr10:16674820:C:G	2.80212e-06	0.261142	-1.24642	7.30992e-05	0.115707	-1.22989
16674853	chr10:16674853:C:T	7.45689e-07	-1.18081	-1.12829	2.08594e-05	-1.27008	-1.09812
16674874	chr10:16674874:A:T	4.3168e-07	-1.56511	-1.29062	1.30604e-05	-1.52715	-1.30927
16675075	chr10:16675075:T:C	3.00543e-06	-1.38946e-10	-0.915233	8.93057e-05	-1.38946e-10	-0.913935
16675476	chr10:16675476:G:A	5.89001e-07	-1.60514	-0.939839	1.61195e-05	-1.66469	-0.961282
16675754	chr10:16675754:T:C	2.17073e-06	-1.38946e-10	-1.24059	6.23641e-05	-1.38946e-10	-1.27301
16675838	chr10:16675838:C:A	2.0054e-06	-1.38946e-10	-1.31981	5.97024e-05	-1.38946e-10	-1.31663
16675839	chr10:16675839:C:T	2.00547e-06	-1.38946e-10	-1.31978	5.96904e-05	-1.38946e-10	-1.31683
16675920	chr10:16675920:G:A	3.03747e-06	-1.38946e-10	-0.904629	8.6874e-05	-1.38946e-10	-0.941541
16676181	chr10:16676181:C:G	3.80452e-07	-1.66257	-1.31948	1.17259e-05	-1.63545	-1.30875
16676236	chr10:16676236:C:T	3.82411e-06	-1.49101	0.81668	0.000116587	-1.62515	0.977794
16676344	chr10:16676344:T:C	4.00746e-07	-1.65244	-1.27764	1.25562e-05	-1.60068	-1.2751
16676385	chr10:16676385:A:C	2.01488e-06	-1.38946e-10	-1.31509	5.95095e-05	-1.38946e-10	-1.31986
16676460	chr10:16676460:A:G	2.01357e-06	-1.38946e-10	-1.31575	5.95086e-05	-1.38946e-10	-1.31988
16676555	chr10:16676555:C:T	2.01423e-06	-1.38946e-10	-1.31542	5.95089e-05	-1.38946e-10	-1.31987
16676608	chr10:16676608:T:C	3.85625e-07	-1.67347	-1.29507	1.18824e-05	-1.64673	-1.28421
16677089	chr10:16677089:A:G	4.57367e-07	-1.67199	-1.12593	1.39205e-05	-1.63159	-1.14105
16677417	chr10:16677417:A:ACTAAT	2.62291e-06	-1.38946e-10	-1.05137	8.14652e-05	-1.38946e-10	-1.00582
16678049	chr10:16678049:T:C	3.01513e-06	-1.38946e-10	-0.91201	8.98254e-05	-1.38946e-10	-0.908133
16678185	chr10:16678185:G:A	2.35474e-06	-1.38946e-10	-1.15922	7.11119e-05	-1.38946e-10	-1.14175
16678557	chr10:16678557:T:C	2.18166e-06	-1.38946e-10	-1.23557	6.56531e-05	-1.38946e-10	-1.22162
16678743	chr10:16678743:G:C	2.05362e-06	-1.38946e-10	-1.29605	6.01675e-05	-1.38946e-10	-1.30887
16679028	chr10:16679028:T:C	2.43541e-06	-1.38946e-10	-1.12554	7.14987e-05	-1.38946e-10	-1.13632
16679067	chr10:16679067:T:A	2.20634e-06	-1.6362	0.411883	6.28129e-05	-1.65785	0.392007
16679381	chr10:16679381:A:G	8.08364e-07	-1.61037	-0.618029	2.34648e-05	-1.6617	-0.588804
16679477	chr10:16679477:A:G	1.43154e-06	-1.65691	-3.25898e-10	4.17814e-05	-1.67355	-3.25898e-10
16679564	chr10:16679564:C:G	3.94836e-07	-1.67359	-1.27135	1.24683e-05	-1.64219	-1.24063
16680017	chr10:16680017:G:A	2.03126e-06	-1.38946e-10	-1.307	5.96411e-05	-1.38946e-10	-1.31765
16680348	chr10:16680348:A:C	3.92979e-07	-1.63674	-1.31291	1.14552e-05	-1.66854	-1.29902
16680667	chr10:16680667:T:C	3.83533e-07	-1.66121	-1.31277	1.17033e-05	-1.63345	-1.31267
16680801	chr10:16680801:G:C	2.39967e-06	-1.38946e-10	-1.14032	7.38628e-05	-1.38946e-10	-1.10379
16681175	chr10:16681175:G:A	2.58796e-06	-1.38946e-10	-1.06478	7.79357e-05	-1.38946e-10	-1.05012
16681424	chr10:16681424:AG:A	4.39076e-06	-1.38946e-10	-0.536151	0.000137626	-1.38946e-10	-0.481461
16681972	chr10:16681972:C:T	8.57601e-07	-1.53563	-0.633638	2.37933e-05	-1.63382	-0.602775
16682966	chr10:16682966:T:C	1.71406e-06	-1.48873	0.0119363	5.03511e-05	-1.66698	0.179997
16683452	chr10:16683452:T:C	1.02714e-05	0.313708	-3.25898e-10	0.000540617	0.886711	-3.25898e-10
16683555	chr10:16683555:T:C	2.10214e-06	-1.38946e-10	-1.2727	6.17109e-05	-1.38946e-10	-1.28354
16683725	chr10:16683725:A:G	7.09623e-07	-1.03882	-1.31985	1.53061e-05	-1.36847	-1.30928
16683787	chr10:16683787:T:C	4.2356e-06	-1.38946e-10	-0.57213	0.000130719	-1.38946e-10	-0.532952
16683888	chr10:16683888:T:C	8.91224e-07	-1.40496	-0.725855	2.65441e-05	-1.29962	-0.827574
16683938	chr10:16683938:G:A	2.30495e-06	-1.38946e-10	-1.18059	6.70686e-05	-1.38946e-10	-1.20028
16684031	chr10:16684031:T:C	7.66133e-07	-1.1267	-1.15535	1.82701e-05	-1.40882	-1.09191
16684174	chr10:16684174:C:T	5.93059e-07	-1.35074	-1.18737	1.74872e-05	-1.41389	-1.13064
16684346	chr10:16684346:A:T	7.02637e-07	-1.0487	-1.31987	1.52275e-05	-1.37404	-1.30886
16684493	chr10:16684493:G:A	2.49534e-06	-1.38946e-10	-1.10123	7.25504e-05	-1.38946e-10	-1.12172
16684549	chr10:16684549:A:G	6.1627e-07	-1.32472	-1.17501	1.83996e-05	-1.39086	-1.10281
16684629	chr10:16684629:T:A	4.23937e-06	-1.38946e-10	-0.571239	0.000139566	-1.38946e-10	-0.467464
16684639	chr10:16684639:C:A	2.03845e-06	-1.38946e-10	-1.30346	5.98698e-05	-1.38946e-10	-1.31383
16684739	chr10:16684739:C:G	6.84999e-06	-1.38946e-10	-0.0914065	0.000195142	-1.38946e-10	-0.132271
16684764	chr10:16684764:G:A	2.25949e-06	-1.38946e-10	-1.20051	6.43626e-05	-1.38946e-10	-1.24147
16684889	chr10:16684889:C:T	1.23476e-05	-1.38946e-10	0.497808	0.000392809	-1.38946e-10	0.567324
16685040	chr10:16685040:G:A	2.02088e-06	-1.38946e-10	-1.31212	5.95966e-05	-1.38946e-10	-1.3184
16685603	chr10:16685603:G:C	4.94796e-06	-1.38946e-10	-0.416679	0.000164679	-1.38946e-10	-0.302005
16685707	chr10:16685707:T:C	4.83241e-07	-1.44031	-1.30258	1.32852e-05	-1.52778	-1.29157
16685785	chr10:16685785:C:T	5.64945e-07	-1.38631	-1.20037	1.65688e-05	-1.46322	-1.13526
16685836	chr10:16685836:C:T	5.96297e-07	-1.31481	-1.21786	1.47628e-05	-1.45552	-1.25837
16685863	chr10:16685863:A:C	2.44449e-06	-1.12182	-3.25898e-10	6.37647e-05	-1.2508	-3.25898e-10
16685866	chr10:16685866:AT:A	2.93976e-06	-1.38946e-10	-0.937326	8.12247e-05	-1.38946e-10	-1.00878
16686443	chr10:16686443:T:C	4.05477e-07	-1.60161	-1.31673	1.14259e-05	-1.6512	-1.31892
16686454	chr10:16686454:T:C	6.27282e-07	-1.67117	-0.810841	1.84725e-05	-1.6521	-0.837623
16686620	chr10:16686620:G:A	2.63641e-06	-1.38946e-10	-1.04624	8.18057e-05	-1.38946e-10	-1.00165
16686797	chr10:16686797:C:G	4.32119e-07	-1.66173	-1.19298	1.46542e-05	-1.54013	-1.18114
16686870	chr10:16686870:T:C	4.40351e-07	-1.54451	-1.29133	1.14732e-05	-1.65463	-1.31136
16687039	chr10:16687039:G:C	2.32673e-06	-1.38946e-10	-1.17119	7.01773e-05	-1.38946e-10	-1.15498
16687479	chr10:16687479:A:G	2.01825e-06	-1.38946e-10	-1.31342	5.95365e-05	-1.38946e-10	-1.31941
16687602	chr10:16687602:T:C	6.37365e-06	-1.38946e-10	-0.163482	0.000180998	-1.38946e-10	-0.207514
16687907	chr10:16687907:A:G	5.73403e-07	-1.33872	-1.2331	1.36128e-05	-1.53497	-1.26002
16687956	chr10:16687956:C:G	1.51567e-06	-1.5998	-3.25898e-10	4.18385e-05	-1.67218	-3.25898e-10
16688158	chr10:16688158:T:C	4.63072e-07	-1.67342	-1.11211	1.70426e-05	-1.55853	-1.01175
16688228	chr10:16688228:A:G	4.5244e-06	-1.38946e-10	-0.50617	0.000139447	-1.38946e-10	-0.468316
16688275	chr10:16688275:T:C	7.89828e-07	-1.17041	-1.08119	1.74069e-05	-1.41792	-1.13121
16688626	chr10:16688626:T:C	9.88609e-07	-1.48244	-0.544673	3.61527e-05	-1.37865	-0.439594
16688637	chr10:16688637:A:G	1.24395e-05	-1.38946e-10	0.505222	0.000372026	-1.38946e-10	0.512963
16688938	chr10:16688938:A:C	3.4063e-06	-1.38946e-10	-0.790026	9.59394e-05	-1.38946e-10	-0.842284
16689697	chr10:16689697:T:A	2.09612e-06	-1.38946e-10	-1.27556	6.10432e-05	-1.38946e-10	-1.29442
16689773	chr10:16689773:A:G	8.21009e-06	-1.38946e-10	0.08971	0.000226729	-1.38946e-10	0.0177562
16689800	chr10:16689800:C:T	2.27043e-06	-1.19568	-3.25898e-10	5.88657e-05	-1.33074	-3.25898e-10
16690071	chr10:16690071:A:G	1.47672e-06	-1.62583	-3.25898e-10	4.28136e-05	-1.64915	-3.25898e-10
16690151	chr10:16690151:A:C	5.00319e-06	-1.38946e-10	-0.405578	0.000166519	-1.38946e-10	-0.290891
16690220	chr10:16690220:C:T	5.38105e-06	-1.38946e-10	-0.33277	0.000159334	-1.38946e-10	-0.335
16690649	chr10:16690649:C:A	1.43004e-06	-1.65795	-3.25898e-10	4.20019e-05	-1.66829	-3.25898e-10
16691054	chr10:16691054:C:A	2.34631e-06	-1.38946e-10	-1.16281	7.10326e-05	-1.38946e-10	-1.14286
16691388	chr10:16691388:T:A	2.28187e-06	-1.38946e-10	-1.19066	6.8591e-05	-1.38946e-10	-1.17784
16691585	chr10:16691585:C:T	2.89209e-06	-1.38946e-10	-0.953675	8.41259e-05	-1.38946e-10	-0.973686
16691970	chr10:16691970:C:G	2.02714e-06	-1.38946e-10	-1.30903	5.96292e-05	-1.38946e-10	-1.31786
16692033	chr10:16692033:T:C	4.89946e-07	-1.53179	-1.19733	1.30037e-05	-1.63071	-1.21006
16692167	chr10:16692167:C:T	4.00126e-06	-1.38946e-10	-0.629044	0.000122825	-1.38946e-10	-0.595243
16692339	chr10:16692339:A:T	7.63509e-06	-1.38946e-10	0.0171007	0.000226282	-1.38946e-10	0.0157795
16692350	chr10:16692350:T:C	5.03017e-07	-1.59021	-1.11258	1.29121e-05	-1.6659	-1.18194
16692515	chr10:16692515:A:G	2.89373e-06	-1.38946e-10	-0.953106	8.41764e-05	-1.38946e-10	-0.973086
16692576	chr10:16692576:T:A	1.44196e-06	-1.64965	-3.25898e-10	4.22089e-05	-1.66337	-3.25898e-10
16692632	chr10:16692632:T:C	1.30162e-05	-1.38946e-10	0.550538	0.000378324	-1.38946e-10	0.52975
16692724	chr10:16692724:T:C	5.44364e-07	-1.5759	-1.04789	1.37681e-05	-1.65942	-1.12423
16692737	chr10:16692737:A:T	4.75882e-07	-1.59653	-1.16171	1.63839e-05	-1.47152	-1.13818
16692814	chr10:16692814:C:T	6.02397e-06	-0.219907	-3.25898e-10	0.000132831	-0.516926	-3.25898e-10
16692980	chr10:16692980:T:G	2.02571e-06	-1.38946e-10	-1.30974	5.96143e-05	-1.38946e-10	-1.3181
16693079	chr10:16693079:CAG:C	5.3179e-06	-1.38946e-10	-0.344575	0.000157486	-1.38946e-10	-0.346661
16693199	chr10:16693199:C:T	8.43551e-06	-1.38946e-10	0.116797	0.000263019	-1.38946e-10	0.166227
16693533	chr10:16693533:T:G	1.42494e-06	-1.66152	-3.25898e-10	4.79507e-05	-1.53583	-3.25898e-10
16693928	chr10:16693928:T:G	5.30547e-07	-1.55203	-1.09748	1.84551e-05	-1.45584	-1.03482
16693981	chr10:16693981:A:G	5.20742e-07	-1.60659	-1.06156	1.43254e-05	-1.67359	-1.07038
16694503	chr10:16694503:G:C	2.96528e-06	-1.38946e-10	-0.928684	8.65731e-05	-1.38946e-10	-0.945012
16694540	chr10:16694540:T:C	5.04104e-06	-1.38946e-10	-0.398043	0.000168059	-1.38946e-10	-0.281684
16694639	chr10:16694639:C:T	3.89719e-07	-1.63839	-1.31959	1.25879e-05	-1.55668	-1.31658
16694666	chr10:16694666:G:A	4.19918e-07	-1.56656	-1.31678	1.40228e-05	-1.44579	-1.31952
16694752	chr10:16694752:T:C	4.18136e-07	-1.63918	-1.24842	1.42286e-05	-1.58444	-1.16631
16694765	chr10:16694765:C:T	2.53874e-06	-1.08399	-3.25898e-10	5.05398e-05	-1.48324	-3.25898e-10
16694766	chr10:16694766:G:A	4.05476e-07	-1.59874	-1.31961	1.42779e-05	-1.43473	-1.31256
16694828	chr10:16694828:C:T	2.03024e-06	-1.38946e-10	-1.3075	5.97323e-05	-1.38946e-10	-1.31613
16695248	chr10:16695248:A:G	4.93665e-06	-1.38946e-10	-0.418967	0.000155247	-1.38946e-10	-0.360984
16695290	chr10:16695290:A:C	7.2617e-07	-1.18454	-1.15109	2.90607e-05	-0.903987	-1.13263
16695490	chr10:16695490:T:C	2.55708e-06	-1.38946e-10	-1.07679	7.9013e-05	-1.38946e-10	-1.03639
16695652	chr10:16695652:C:T	6.28684e-07	-1.60965	-0.870128	1.81687e-05	-1.65089	-0.855408
16696122	chr10:16696122:AG:A	4.15623e-06	-1.38946e-10	-0.591047	0.000117716	-1.38946e-10	-0.637722
16696163	chr10:16696163:C:G	6.8639e-07	-1.54963	-0.842336	2.57708e-05	-1.32246	-0.834305
16696238	chr10:16696238:T:C	2.3709e-06	-1.38946e-10	-1.15238	6.88119e-05	-1.38946e-10	-1.17462
16696533	chr10:16696533:C:T	8.06906e-06	-1.38946e-10	0.0723825	0.000247408	-1.38946e-10	0.10504
16696677	chr10:16696677:G:A	2.07564e-06	-1.38946e-10	-1.28539	6.21192e-05	-1.38946e-10	-1.27695
16696829	chr10:16696829:C:G	2.41189e-06	-1.38946e-10	-1.13524	6.87513e-05	-1.38946e-10	-1.1755
16697455	chr10:16697455:C:G	5.1401e-07	-1.52132	-1.15984	1.78251e-05	-1.37164	-1.15376
16697469	chr10:16697469:A:G	5.08646e-07	-1.46927	-1.22238	1.18868e-05	-1.6687	-1.26187
16697647	chr10:16697647:G:A	5.02032e-07	-1.56719	-1.13756	1.78603e-05	-1.41115	-1.11227
16697688	chr10:16697688:T:C	7.23922e-06	-1.38946e-10	-0.036141	0.000200733	-1.38946e-10	-0.104027
16697805	chr10:16697805:G:A	2.46843e-06	-1.38946e-10	-1.11207	7.02743e-05	-1.38946e-10	-1.15359
16697814	chr10:16697814:C:G	4.23906e-07	-1.55899	-1.31491	1.11756e-05	-1.67241	-1.31987
16698248	chr10:16698248:C:T	3.87665e-06	-1.38946e-10	-0.660683	0.000126939	-1.38946e-10	-0.562294
16698407	chr10:16698407:A:G	7.68121e-06	-1.38946e-10	0.0231227	0.000212673	-1.38946e-10	-0.0462427
16698585	chr10:16698585:T:C	2.55543e-06	-1.38946e-10	-1.07743	7.38926e-05	-1.38946e-10	-1.10339
16698724	chr10:16698724:A:G	4.87089e-07	-1.59142	-1.14354	1.65613e-05	-1.4669	-1.13204
16698785	chr10:16698785:A:G	7.01911e-07	-1.6671	-0.702499	1.94896e-05	-1.65932	-0.776799
16699529	chr10:16699529:G:A	3.19969e-06	-1.38946e-10	-0.8526	0.000100352	-1.38946e-10	-0.797316
16699658	chr10:16699658:G:T	2.00526e-06	-1.38946e-10	-1.31988	5.95371e-05	-1.38946e-10	-1.3194
16699717	chr10:16699717:C:T	2.20662e-06	-1.38946e-10	-1.22419	6.36429e-05	-1.38946e-10	-1.25271
16700376	chr10:16700376:A:C	1.61419e-06	-1.53682	-3.25898e-10	4.22805e-05	-1.66167	-3.25898e-10
16700567	chr10:16700567:A:G	2.00905e-06	-1.38946e-10	-1.31799	5.97543e-05	-1.38946e-10	-1.31576
16700655	chr10:16700655:C:T	3.29589e-06	-1.38946e-10	-0.822977	9.33924e-05	-1.38946e-10	-0.869191
16700871	chr10:16700871:T:C	4.68279e-07	-1.57754	-1.1968	1.26748e-05	-1.62892	-1.23747
16700970	chr10:16700970:T:A	2.4751e-06	-1.38946e-10	-1.10937	7.02622e-05	-1.38946e-10	-1.15377
16701248	chr10:16701248:T:C	2.56466e-06	-1.38946e-10	-1.07383	7.23273e-05	-1.38946e-10	-1.1248
16701678	chr10:16701678:C:T	2.94372e-06	-1.38946e-10	-0.935982	9.17997e-05	-1.38946e-10	-0.886391
16701681	chr10:16701681:C:A	7.12534e-06	-1.38946e-10	-0.0519971	0.000201484	-1.38946e-10	-0.100292
16702125	chr10:16702125:T:C	1.8748e-06	-1.38715	-3.25898e-10	4.50539e-05	-1.59814	-3.25898e-10
16702335	chr10:16702335:A:G	6.14446e-07	-1.22588	-1.27681	1.30863e-05	-1.62879	-1.20564
16702414	chr10:16702414:C:T	2.80116e-06	-1.38946e-10	-0.985622	8.23914e-05	-1.38946e-10	-0.994519
16702524	chr10:16702524:G:A	7.58147e-07	-1.1605	-1.13203	1.54765e-05	-1.49048	-1.1762
16702532	chr10:16702532:G:C	7.06661e-06	-1.38946e-10	-0.0602734	0.000196523	-1.38946e-10	-0.125221
16702611	chr10:16702611:T:C	4.12033e-06	-1.38946e-10	-0.599721	0.000136642	-1.38946e-10	-0.488637
16702652	chr10:16702652:A:G	4.05246e-06	-1.38946e-10	-0.616329	0.000134204	-1.38946e-10	-0.506642
16702750	chr10:16702750:T:C	1.48041e-06	-1.62334	-3.25898e-10	4.75738e-05	-1.54372	-3.25898e-10
16702980	chr10:16702980:T:G	2.289e-06	-1.38946e-10	-1.18754	6.66645e-05	-1.38946e-10	-1.20633
16703079	chr10:16703079:C:T	2.62459e-06	-1.05073	-3.25898e-10	5.18155e-05	-1.45831	-3.25898e-10
16703438	chr10:16703438:G:A	2.03772e-06	-1.38946e-10	-1.30382	6.01955e-05	-1.38946e-10	-1.3084
16703656	chr10:16703656:T:C	2.00556e-06	-1.38946e-10	-1.31973	5.95108e-05	-1.38946e-10	-1.31984
16703812	chr10:16703812:T:C	1.55941e-05	-1.38946e-10	0.731241	0.000500014	-1.38946e-10	0.808636
16703854	chr10:16703854:C:T	3.06368e-06	-1.38946e-10	-0.896037	8.90992e-05	-1.38946e-10	-0.916251
16704095	chr10:16704095:T:C	1.05519e-06	-1.26001	-0.701923	2.3265e-05	-1.49652	-0.762534
16704794	chr10:16704794:A:T	3.9056e-07	-1.66725	-1.28858	1.17067e-05	-1.63438	-1.31146
16704959	chr10:16704959:C:T	2.36768e-06	-1.38946e-10	-1.15374	6.76151e-05	-1.38946e-10	-1.19217
16705146	chr10:16705146:T:C	5.05524e-06	-1.38946e-10	-0.395229	0.000144219	-1.38946e-10	-0.434667
16705526	chr10:16705526:G:A	3.21029e-06	-1.38946e-10	-0.849294	9.16896e-05	-1.38946e-10	-0.887591
16705527	chr10:16705527:T:C	4.64147e-06	-1.38946e-10	-0.480623	0.000153164	-1.38946e-10	-0.374489
16705748	chr10:16705748:C:T	3.09638e-06	-1.38946e-10	-0.885421	9.68768e-05	-1.38946e-10	-0.832561
16705751	chr10:16705751:A:G	6.218e-06	-1.38946e-10	-0.188206	0.000176208	-1.38946e-10	-0.234337
16706129	chr10:16706129:A:G	4.80015e-07	-1.59133	-1.15826	1.49312e-05	-1.67163	-1.03092
16706136	chr10:16706136:A:G	5.78139e-07	-1.25498	-1.30862	1.34104e-05	-1.52842	-1.28155
16706424	chr10:16706424:C:T	2.12915e-06	-1.38946e-10	-1.25993	6.3498e-05	-1.38946e-10	-1.25499
16706611	chr10:16706611:G:A	8.1376e-07	-1.26057	-0.961172	2.21593e-05	-1.61805	-0.689693
16706670	chr10:16706670:A:G	3.80112e-06	-1.38946e-10	-0.680358	0.000106589	-1.38946e-10	-0.737023
16706794	chr10:16706794:G:C	4.6873e-07	-1.45763	-1.31575	1.17301e-05	-1.63208	-1.31177
16706879	chr10:16706879:C:CTTCT	2.30514e-06	-1.38946e-10	-1.18051	7.08227e-05	-1.38946e-10	-1.14582
16706880	chr10:16706880:A:T	3.32135e-06	-1.38946e-10	-0.815284	0.000102629	-1.38946e-10	-0.774884
16706976	chr10:16706976:CTCATA:C	3.13158e-06	-1.38946e-10	-0.874115	9.83592e-05	-1.38946e-10	-0.817375
16706988	chr10:16706988:G:A	4.36961e-07	-1.55799	-1.28558	1.89094e-05	-1.23516	-1.23118
16707151	chr10:16707151:G:A	6.93035e-07	-1.0633	-1.31903	1.40821e-05	-1.44571	-1.31538
16707287	chr10:16707287:C:T	2.26221e-06	-1.38946e-10	-1.19931	7.09737e-05	-1.38946e-10	-1.14369
16707333	chr10:16707333:T:C	6.34606e-07	-1.28579	-1.18461	1.47591e-05	-1.6392	-1.07494
16707437	chr10:16707437:T:C	4.13635e-07	-1.60195	-1.29648	1.25192e-05	-1.60569	-1.27305
16707633	chr10:16707633:A:G	2.01464e-06	-1.38946e-10	-1.31521	5.97437e-05	-1.38946e-10	-1.31594
16707680	chr10:16707680:G:A	2.32537e-06	-1.38946e-10	-1.17177	6.62729e-05	-1.38946e-10	-1.21222
16708232	chr10:16708232:T:C	4.77309e-07	-1.65843	-1.09681	1.42072e-05	-1.62238	-1.12987
16708379	chr10:16708379:A:G	2.35598e-06	-1.38946e-10	-1.1587	7.07475e-05	-1.38946e-10	-1.14688
16708861	chr10:16708861:T:C	3.85292e-06	-1.38946e-10	-0.666822	0.000108339	-1.38946e-10	-0.720734
16708869	chr10:16708869:ATAGT:A	2.02233e-06	-1.38946e-10	-1.31141	6.01292e-05	-1.38946e-10	-1.30951
16709119	chr10:16709119:G:A	7.9334e-07	-0.97672	-1.27044	1.36601e-05	-1.48318	-1.30835
16709295	chr10:16709295:T:A	2.027e-06	-1.38946e-10	-1.3091	6.11177e-05	-1.38946e-10	-1.2932
16709588	chr10:16709588:T:C	2.78491e-06	-1.38946e-10	-0.991437	7.82166e-05	-1.38946e-10	-1.04652
16709714	chr10:16709714:T:C	5.58514e-07	-1.46394	-1.13419	1.49259e-05	-1.56353	-1.13937
16709966	chr10:16709966:C:A	2.19662e-06	-1.38946e-10	-1.22873	6.60672e-05	-1.38946e-10	-1.21533
16710484	chr10:16710484:G:A	4.96163e-07	-1.42838	-1.28813	1.12395e-05	-1.67144	-1.31513
16710583	chr10:16710583:TAGTTCTTCTTCAAATGTTTTGTAGAATTC:T	4.58668e-07	-1.67242	-1.12266	1.34435e-05	-1.65373	-1.15377
16710800	chr10:16710800:A:G	2.01626e-06	-1.38946e-10	-1.31441	5.97827e-05	-1.38946e-10	-1.31528
16710827	chr10:16710827:C:T	5.99875e-06	-1.38946e-10	-0.224103	0.000187512	-1.38946e-10	-0.172157
16711201	chr10:16711201:G:T	2.26793e-06	-1.38946e-10	-1.19679	6.61054e-05	-1.38946e-10	-1.21475
16711721	chr10:16711721:T:C	1.11878e-05	0.399171	-3.25898e-10	0.000242361	0.0844276	-3.25898e-10
16711759	chr10:16711759:G:C	2.24211e-06	-1.38946e-10	-1.20824	6.60042e-05	-1.38946e-10	-1.21628
16712093	chr10:16712093:T:C	4.23358e-06	-1.38946e-10	-0.572606	0.000124071	-1.38946e-10	-0.585147
16712712	chr10:16712712:A:G	3.83993e-06	-1.38946e-10	-0.670201	0.000105133	-1.38946e-10	-0.750772
16713318	chr10:16713318:C:T	2.96136e-06	-1.38946e-10	-0.930005	8.59282e-05	-1.38946e-10	-0.952488
16713495	chr10:16713495:A:G	4.01349e-06	-1.38946e-10	-0.625994	0.000130766	-1.38946e-10	-0.53259
16713541	chr10:16713541:G:T	3.52154e-06	-1.38946e-10	-0.756756	9.9402e-05	-1.38946e-10	-0.806828
16713752	chr10:16713752:T:C	2.02454e-06	-1.38946e-10	-1.31031	6.00125e-05	-1.38946e-10	-1.31145
16713949	chr10:16713949:A:G	2.01851e-06	-1.38946e-10	-1.31329	5.98381e-05	-1.38946e-10	-1.31436
16714055	chr10:16714055:T:C	2.10206e-06	-1.38946e-10	-1.27274	6.10448e-05	-1.38946e-10	-1.29439
16714068	chr10:16714068:T:G	3.34514e-06	-1.38946e-10	-0.808144	9.26053e-05	-1.38946e-10	-0.877654
16714119	chr10:16714119:G:A	3.22418e-06	-1.38946e-10	-0.844974	8.95119e-05	-1.38946e-10	-0.911629
16714230	chr10:16714230:A:C	3.6514e-06	-1.38946e-10	-0.720544	0.000107348	-1.38946e-10	-0.729925
16714624	chr10:16714624:T:A	1.51715e-06	-1.59882	-3.25898e-10	4.62621e-05	-1.57168	-3.25898e-10
16714664	chr10:16714664:G:A	3.31336e-06	-1.38946e-10	-0.817692	9.37679e-05	-1.38946e-10	-0.865178
16714733	chr10:16714733:A:G	4.73224e-07	-1.47155	-1.2923	1.6926e-05	-1.273	-1.30415
16714757	chr10:16714757:A:G	2.02776e-06	-1.38946e-10	-1.30872	6.05796e-05	-1.38946e-10	-1.30204
16715118	chr10:16715118:T:C	4.50008e-07	-1.64939	-1.16475	1.37214e-05	-1.60025	-1.18679
16715119	chr10:16715119:G:A	4.90297e-07	-1.64718	-1.08122	1.46812e-05	-1.60366	-1.11577
16715296	chr10:16715296:C:T	4.93012e-07	-1.60424	-1.11864	1.63564e-05	-1.62618	-0.985203
16715524	chr10:16715524:C:T	1.65548e-06	-1.51156	-3.25898e-10	6.22076e-05	-1.27552	-3.25898e-10
16715861	chr10:16715861:G:A	4.31778e-06	-1.38946e-10	-0.552913	0.000127173	-1.38946e-10	-0.56045
16716227	chr10:16716227:G:C	2.72199e-06	-1.38946e-10	-1.01429	8.67263e-05	-1.38946e-10	-0.943243
16716401	chr10:16716401:T:A	3.12114e-06	-1.38946e-10	-0.877456	8.68616e-05	-1.38946e-10	-0.941685
16716672	chr10:16716672:T:C	3.06352e-06	-1.38946e-10	-0.896088	8.53767e-05	-1.38946e-10	-0.958928
16716771	chr10:16716771:G:A	3.94628e-07	-1.62573	-1.31973	1.17466e-05	-1.63268	-1.30976
16716846	chr10:16716846:TCAAA:T	5.10659e-07	-1.65889	-1.02882	1.43841e-05	-1.67244	-1.06744
16716889	chr10:16716889:G:A	6.70082e-06	-1.38946e-10	-0.113424	0.000190283	-1.38946e-10	-0.157486
16717313	chr10:16717313:A:G	8.29586e-07	-1.04139	-1.16109	1.68335e-05	-1.53664	-1.04599
16717507	chr10:16717507:A:C	2.46945e-06	-1.38946e-10	-1.11166	7.5434e-05	-1.38946e-10	-1.08274
16717607	chr10:16717607:A:C	2.38902e-06	-1.38946e-10	-1.14477	7.57874e-05	-1.38946e-10	-1.07807
16717813	chr10:16717813:T:G	4.87817e-07	-1.67021	-1.06326	1.45877e-05	-1.62554	-1.10029
16717896	chr10:16717896:C:T	2.03652e-06	-1.38946e-10	-1.30441	6.08486e-05	-1.38946e-10	-1.29761
16717985	chr10:16717985:G:A	1.44866e-06	-1.64501	-3.25898e-10	4.97444e-05	-1.4991	-3.25898e-10
16718157	chr10:16718157:G:A	3.1045e-06	-1.38946e-10	-0.882802	8.63809e-05	-1.38946e-10	-0.947234
16718550	chr10:16718550:C:A	4.57756e-07	-1.5106	-1.28647	1.43061e-05	-1.49541	-1.2499
16718566	chr10:16718566:C:A	4.59321e-07	-1.64552	-1.14814	1.41599e-05	-1.66401	-1.09158
16718579	chr10:16718579:T:C	3.78991e-07	-1.67353	-1.31237	1.18051e-05	-1.62854	-1.30893
16718613	chr10:16718613:CT:C	2.17729e-06	-1.38946e-10	-1.23757	6.71134e-05	-1.38946e-10	-1.19962
16718619	chr10:16718619:A:G	2.18473e-06	-1.38946e-10	-1.23416	6.73901e-05	-1.38946e-10	-1.1955
16718704	chr10:16718704:G:A	5.34187e-07	-1.56263	-1.08003	1.67944e-05	-1.47074	-1.11422
16718757	chr10:16718757:G:C	2.21257e-06	-1.38946e-10	-1.2215	6.8394e-05	-1.38946e-10	-1.18072
16719051	chr10:16719051:G:A	2.24227e-06	-1.38946e-10	-1.20816	6.94736e-05	-1.38946e-10	-1.16505
16719052	chr10:16719052:G:A	2.23677e-06	-1.38946e-10	-1.21062	6.92699e-05	-1.38946e-10	-1.16799
16719340	chr10:16719340:T:G	2.56012e-06	-1.38946e-10	-1.0756	7.20505e-05	-1.38946e-10	-1.12863
16719772	chr10:16719772:T:C	3.83971e-07	-1.65306	-1.31978	1.12623e-05	-1.67231	-1.31222
16720050	chr10:16720050:T:G	7.17758e-07	-1.51933	-0.827946	1.63685e-05	-1.66138	-0.949261
16720216	chr10:16720216:G:A	5.63591e-07	-1.33578	-1.2533	1.29595e-05	-1.59385	-1.25032
16720225	chr10:16720225:A:G	2.08601e-06	-1.38946e-10	-1.2804	6.37603e-05	-1.38946e-10	-1.25087
16720308	chr10:16720308:G:A	3.17645e-06	-1.38946e-10	-0.85989	0.000100697	-1.38946e-10	-0.793882
16720370	chr10:16720370:A:G	1.45152e-06	-1.64304	-3.25898e-10	4.40529e-05	-1.62061	-3.25898e-10
16720493	chr10:16720493:C:T	2.3935e-06	-1.38946e-10	-1.1429	6.7841e-05	-1.38946e-10	-1.18883
16720524	chr10:16720524:T:C	7.99589e-07	-0.95891	-1.2804	1.61001e-05	-1.34527	-1.28191
16720708	chr10:16720708:G:C	4.01239e-07	-1.64541	-1.28344	1.36559e-05	-1.48415	-1.30768
16721179	chr10:16721179:C:T	4.53389e-07	-1.6725	-1.13416	1.32739e-05	-1.61758	-1.20262
16721205	chr10:16721205:A:G	4.01396e-07	-1.6657	-1.26276	1.3018e-05	-1.54496	-1.29471
16721461	chr10:16721461:A:G	2.32867e-06	-1.38946e-10	-1.17036	6.85065e-05	-1.38946e-10	-1.17907
16721546	chr10:16721546:C:T	9.85304e-07	-1.55126	-0.479199	3.01199e-05	-1.41815	-0.582667
16722322	chr10:16722322:T:C	2.05775e-06	-1.38946e-10	-1.29404	6.17802e-05	-1.38946e-10	-1.28242
16722695	chr10:16722695:T:C	4.70125e-07	-1.45054	-1.31987	1.15936e-05	-1.63569	-1.31986
16722800	chr10:16722800:A:G	4.87441e-06	-1.38946e-10	-0.431655	0.000139701	-1.38946e-10	-0.466498
16723007	chr10:16723007:CACAA:C	5.57951e-06	-1.38946e-10	-0.296553	0.00015798	-1.38946e-10	-0.343534
16723190	chr10:16723190:T:A	2.01107e-06	-1.38946e-10	-1.31699	6.03392e-05	-1.38946e-10	-1.30602
16723618	chr10:16723618:G:C	2.006e-06	-1.38946e-10	-1.31951	5.96303e-05	-1.38946e-10	-1.31784
16723851	chr10:16723851:T:C	4.35221e-06	-1.38946e-10	-0.544969	0.000124038	-1.38946e-10	-0.585412
16724043	chr10:16724043:T:C	4.04382e-07	-1.61167	-1.30938	1.11918e-05	-1.67137	-1.31946
16724327	chr10:16724327:AAATAT:A	2.11248e-06	-1.26779	-3.25898e-10	6.99142e-05	-1.15873	-3.25898e-10
16724412	chr10:16724412:T:C	5.17885e-06	-0.371071	-3.25898e-10	0.000106926	-0.733868	-3.25898e-10
16724462	chr10:16724462:C:T	6.5131e-07	-1.30223	-1.14219	1.53073e-05	-1.65803	-1.01964
16724607	chr10:16724607:C:T	3.50914e-06	-1.38946e-10	-0.760284	0.000102623	-1.38946e-10	-0.774939
16724715	chr10:16724715:C:T	2.03467e-06	-1.38946e-10	-1.30532	6.15889e-05	-1.38946e-10	-1.28552
16724921	chr10:16724921:A:T	4.22132e-07	-1.67001	-1.20808	1.27253e-05	-1.60255	-1.25986
16725076	chr10:16725076:T:C	3.70194e-06	-1.38946e-10	-0.706797	0.000108158	-1.38946e-10	-0.722409
16725168	chr10:16725168:G:A	3.78125e-06	-1.38946e-10	-0.6856	0.000102639	-1.38946e-10	-0.774778
16725368	chr10:16725368:C:T	5.3504e-07	-1.35288	-1.28819	1.32581e-05	-1.53018	-1.29121
16725462	chr10:16725462:T:G	7.5637e-07	-1.67233	-0.622552	2.09763e-05	-1.66164	-0.700966
16725696	chr10:16725696:C:T	2.55237e-06	-1.38946e-10	-1.07863	7.35001e-05	-1.38946e-10	-1.10871
16726154	chr10:16726154:T:C	4.23693e-06	-1.38946e-10	-0.571815	0.000123573	-1.38946e-10	-0.589168
16726185	chr10:16726185:A:T	2.44894e-06	-1.38946e-10	-1.12	6.94221e-05	-1.38946e-10	-1.1658
16726328	chr10:16726328:C:T	4.10306e-07	-1.66135	-1.24516	1.27745e-05	-1.57242	-1.28613
16726455	chr10:16726455:C:T	2.55088e-06	-1.38946e-10	-1.07921	7.19285e-05	-1.38946e-10	-1.13033
16726545	chr10:16726545:G:A	8.3124e-07	-1.48911	-0.711378	2.6427e-05	-1.33162	-0.799993
16726752	chr10:16726752:G:A	2.03499e-06	-1.38946e-10	-1.30517	5.98255e-05	-1.38946e-10	-1.31457
16727243	chr10:16727243:A:G	4.37096e-07	-1.66456	-1.1787	1.33848e-05	-1.57415	-1.23773
16727271	chr10:16727271:G:T	2.33006e-06	-1.38946e-10	-1.16976	7.02636e-05	-1.38946e-10	-1.15375
16728486	chr10:16728486:A:G	2.12674e-06	-1.38946e-10	-1.26106	6.35552e-05	-1.38946e-10	-1.25409
16728497	chr10:16728497:A:G	3.9487e-07	-1.64983	-1.29502	1.29693e-05	-1.52623	-1.31719
16728519	chr10:16728519:C:T	4.99128e-07	-1.66196	-1.04858	1.48233e-05	-1.56753	-1.14227
16728569	chr10:16728569:T:G	5.0959e-07	-1.66656	-1.02324	1.48295e-05	-1.5912	-1.11819
16728577	chr10:16728577:G:A	2.02499e-06	-1.38946e-10	-1.31009	5.96043e-05	-1.38946e-10	-1.31827
16728786	chr10:16728786:T:C	5.25655e-06	-1.38946e-10	-0.35618	0.000150455	-1.38946e-10	-0.392334
16728975	chr10:16728975:A:G	4.68308e-07	-1.66746	-1.10683	1.40645e-05	-1.58199	-1.18036
16729047	chr10:16729047:G:A	3.57605e-06	-0.741395	-3.25898e-10	5.60889e-05	-1.37906	-3.25898e-10
16729368	chr10:16729368:C:T	5.80103e-06	-1.38946e-10	-0.257618	0.000169523	-1.38946e-10	-0.273012
16729642	chr10:16729642:T:C	6.8705e-06	-1.38946e-10	-0.0884176	0.000200576	-1.38946e-10	-0.104806
16729650	chr10:16729650:T:C	8.41275e-07	-1.34705	-0.841438	2.80197e-05	-1.15514	-0.917951
16729675	chr10:16729675:G:A	5.67496e-06	-1.38946e-10	-0.279591	0.000165468	-1.38946e-10	-0.297221
16730232	chr10:16730232:C:T	2.01954e-06	-1.38946e-10	-1.31278	5.98626e-05	-1.38946e-10	-1.31395
16730262	chr10:16730262:G:A	2.13827e-06	-1.38946e-10	-1.25566	6.3913e-05	-1.38946e-10	-1.24848
16730820	chr10:16730820:C:G	2.0303e-06	-1.38946e-10	-1.30747	6.03986e-05	-1.38946e-10	-1.30504
16731000	chr10:16731000:T:C	6.68685e-06	-1.38946e-10	-0.115511	0.000189598	-1.38946e-10	-0.161096
16731093	chr10:16731093:C:T	2.0964e-06	-1.38946e-10	-1.27543	6.20334e-05	-1.38946e-10	-1.27833
16731256	chr10:16731256:C:T	2.37571e-06	-1.15036	-3.25898e-10	5.22176e-05	-1.45058	-3.25898e-10
16731361	chr10:16731361:C:T	2.00671e-06	-1.38946e-10	-1.31916	5.95208e-05	-1.38946e-10	-1.31968
16731624	chr10:16731624:T:C	3.98762e-06	-1.38946e-10	-0.632459	0.00011426	-1.38946e-10	-0.667523
16731940	chr10:16731940:A:G	4.40785e-06	-0.532268	-3.25898e-10	7.42646e-05	-1.09837	-3.25898e-10
16731964	chr10:16731964:G:C	3.95455e-07	-1.64627	-1.29711	1.24162e-05	-1.62206	-1.26494
16732054	chr10:16732054:G:A	2.01984e-06	-1.38946e-10	-1.31263	6.0854e-05	-1.38946e-10	-1.29752
16732227	chr10:16732227:T:G	5.10432e-06	-1.38946e-10	-0.385567	0.000147369	-1.38946e-10	-0.413059
16732756	chr10:16732756:A:G	4.02841e-07	-1.67083	-1.25404	1.22705e-05	-1.60577	-1.29304
16732772	chr10:16732772:T:C	2.00544e-06	-1.38946e-10	-1.31979	5.95123e-05	-1.38946e-10	-1.31982
16733273	chr10:16733273:C:T	3.01193e-06	-1.38946e-10	-0.913072	9.51673e-05	-1.38946e-10	-0.850364
16733469	chr10:16733469:C:T	3.90026e-07	-1.67335	-1.28384	1.16832e-05	-1.63728	-1.31056
16734370	chr10:16734370:T:C	3.66987e-06	-1.38946e-10	-0.715498	0.000105396	-1.38946e-10	-0.748279
16734658	chr10:16734658:A:G	2.00867e-06	-1.38946e-10	-1.31818	5.95408e-05	-1.38946e-10	-1.31934
16734667	chr10:16734667:A:T	7.02284e-07	-1.52069	-0.848386	2.21032e-05	-1.38501	-0.925272
16735000	chr10:16735000:G:GA	3.56911e-06	-1.38946e-10	-0.743337	0.000102567	-1.38946e-10	-0.775489
16735481	chr10:16735481:C:A	2.13927e-06	-1.38946e-10	-1.25519	6.59085e-05	-1.38946e-10	-1.21773
16735840	chr10:16735840:T:C	5.67075e-07	-1.46674	-1.11618	1.33669e-05	-1.64048	-1.17274
16736148	chr10:16736148:A:C	3.4895e-06	-1.38946e-10	-0.765895	0.000105843	-1.38946e-10	-0.744048
16736802	chr10:16736802:A:G	1.94367e-06	-1.35107	-3.25898e-10	6.48989e-05	-1.23317	-3.25898e-10
16737116	chr10:16737116:C:T	3.86722e-07	-1.66185	-1.30386	1.12746e-05	-1.67045	-1.313
16737155	chr10:16737155:G:A	2.55208e-06	-1.38946e-10	-1.07874	7.45022e-05	-1.38946e-10	-1.09517
16737162	chr10:16737162:A:T	2.518e-06	-1.38946e-10	-1.09219	7.35429e-05	-1.38946e-10	-1.10813
16737172	chr10:16737172:A:T	6.88678e-06	-1.38946e-10	-0.0860499	0.00024255	-1.38946e-10	0.0852079
16737197	chr10:16737197:C:T	1.51337e-06	-1.60131	-3.25898e-10	4.29893e-05	-1.64505	-3.25898e-10
16737778	chr10:16737778:T:C	3.9276e-07	-1.64814	-1.30207	1.19712e-05	-1.61203	-1.31147
16737882	chr10:16737882:C:T	3.81106e-07	-1.668	-1.31233	1.12804e-05	-1.66499	-1.31795
16737919	chr10:16737919:C:T	3.77792e-07	-1.67359	-1.31548	1.1442e-05	-1.64936	-1.31935
16737922	chr10:16737922:G:C	1.45724e-05	-1.38946e-10	0.663476	0.00053788	-1.38946e-10	0.881634
16738222	chr10:16738222:G:A	2.5722e-06	-1.38946e-10	-1.07089	7.51032e-05	-1.38946e-10	-1.08714
16738293	chr10:16738293:T:A	5.57994e-06	-1.38946e-10	-0.296477	0.000165439	-1.38946e-10	-0.297401
16738309	chr10:16738309:G:A	7.73466e-07	-1.03077	-1.24176	1.83152e-05	-1.32601	-1.17226
16738383	chr10:16738383:G:A	3.96287e-07	-1.67359	-1.26768	1.17008e-05	-1.66065	-1.28569
16738663	chr10:16738663:G:A	2.58992e-06	-1.38946e-10	-1.06403	7.55518e-05	-1.38946e-10	-1.08118
16739115	chr10:16739115:T:C	5.9247e-07	-1.61604	-0.923067	2.24806e-05	-1.50303	-0.790316
16739116	chr10:16739116:G:A	2.01554e-06	-1.38946e-10	-1.31477	5.95156e-05	-1.38946e-10	-1.31976
16739149	chr10:16739149:G:A	2.00615e-06	-1.38946e-10	-1.31944	5.9731e-05	-1.38946e-10	-1.31615
16739202	chr10:16739202:A:T	5.52268e-07	-1.6361	-0.973276	2.0491e-05	-1.53869	-0.847321
16739412	chr10:16739412:T:C	6.06024e-07	-1.19667	-1.31982	2.23327e-05	-0.992219	-1.30773
16739907	chr10:16739907:G:A	6.23668e-06	-1.38946e-10	-0.185206	0.000173776	-1.38946e-10	-0.248235
16740244	chr10:16740244:G:T	5.00381e-07	-1.63186	-1.07618	1.51843e-05	-1.57453	-1.1112
16740331	chr10:16740331:A:T	3.13301e-06	-1.38946e-10	-0.873661	9.52548e-05	-1.38946e-10	-0.849445
16740364	chr10:16740364:T:G	4.855e-07	-1.51652	-1.22171	1.35275e-05	-1.574	-1.22727
16740829	chr10:16740829:T:C	5.88076e-06	-1.38946e-10	-0.243969	0.000165224	-1.38946e-10	-0.298696
16741675	chr10:16741675:C:A	4.40153e-07	-1.66494	-1.17134	1.30911e-05	-1.63352	-1.20054
16741915	chr10:16741915:A:T	6.83362e-06	-1.38946e-10	-0.0937993	0.000191273	-1.38946e-10	-0.152301
16742811	chr10:16742811:C:T	9.7988e-07	-1.6589	-0.377083	3.21568e-05	-1.67289	-0.26249
16742818	chr10:16742818:G:A	4.2785e-07	-1.56333	-1.30131	2.36367e-05	-0.99035	-1.25285
16742843	chr10:16742843:C:T	1.4704e-06	-1.63012	-3.25898e-10	4.97814e-05	-1.49836	-3.25898e-10
16743087	chr10:16743087:T:A	1.31983e-05	-1.38946e-10	0.564434	0.000377942	-1.38946e-10	0.528741
16743088	chr10:16743088:T:G	6.59199e-06	-1.38946e-10	-0.129799	0.000197376	-1.38946e-10	-0.120889
16743094	chr10:16743094:G:A	3.12967e-06	-1.38946e-10	-0.874726	9.08221e-05	-1.38946e-10	-0.897098
16743145	chr10:16743145:T:C	1.4133e-05	-1.38946e-10	0.632857	0.000404325	-1.38946e-10	0.596218
16743203	chr10:16743203:C:A	1.47556e-05	-1.38946e-10	0.675967	0.000422096	-1.38946e-10	0.639233
16743213	chr10:16743213:C:T	1.34058e-05	-1.38946e-10	0.580034	0.000383829	-1.38946e-10	0.544198
16743553	chr10:16743553:CA:C	1.26627e-05	-1.38946e-10	0.523003	0.000383909	-1.38946e-10	0.544404
16743557	chr10:16743557:G:T	1.38286e-05	-1.38946e-10	0.611082	0.000405382	-1.38946e-10	0.598828
16743900	chr10:16743900:G:A	2.41461e-06	-1.38946e-10	-1.13412	7.66843e-05	-1.38946e-10	-1.0663
16743947	chr10:16743947:G:A	2.71053e-06	-1.38946e-10	-1.01851	7.89852e-05	-1.38946e-10	-1.03674
16744067	chr10:16744067:T:C	4.01273e-07	-1.65672	-1.27204	1.26265e-05	-1.61428	-1.25593
16744503	chr10:16744503:A:G	2.03618e-06	-1.38946e-10	-1.30458	6.11162e-05	-1.38946e-10	-1.29322
16744911	chr10:16744911:C:G	1.66957e-05	-1.38946e-10	0.799495	0.00061925	-1.38946e-10	1.02251
16744957	chr10:16744957:T:A	1.32684e-06	-0.414653	-1.3182	2.09264e-05	-1.04603	-1.31896
16745239	chr10:16745239:A:G	1.64735e-05	-1.38946e-10	0.7861	0.000476819	-1.38946e-10	0.761136
16745561	chr10:16745561:T:G	4.47238e-07	-1.50294	-1.31738	1.44556e-05	-1.42381	-1.31111
16745623	chr10:16745623:AC:A	4.51009e-07	-1.61252	-1.1994	1.36558e-05	-1.65231	-1.13952
16746180	chr10:16746180:A:C	6.21097e-06	-1.38946e-10	-0.189336	0.000217556	-1.38946e-10	-0.0235432
16746437	chr10:16746437:T:C	3.99176e-07	-1.64371	-1.2903	1.14141e-05	-1.66152	-1.30963
16746771	chr10:16746771:C:T	6.21094e-07	-1.62533	-0.866594	1.84287e-05	-1.64114	-0.850955
16746943	chr10:16746943:G:A	6.63945e-07	-1.59813	-0.82708	1.8858e-05	-1.65877	-0.810293
16747132	chr10:16747132:G:A	2.21715e-06	-1.38946e-10	-1.21943	6.74797e-05	-1.38946e-10	-1.19417
16747172	chr10:16747172:C:T	6.48254e-07	-1.61291	-0.83622	1.88289e-05	-1.65102	-0.819589
16747234	chr10:16747234:C:T	3.83711e-06	-1.38946e-10	-0.670934	0.0001108	-1.38946e-10	-0.698275
16747370	chr10:16747370:T:C	4.39815e-07	-1.56343	-1.27362	1.19082e-05	-1.64667	-1.2821
16747388	chr10:16747388:A:G	6.582e-07	-1.60019	-0.83371	1.87503e-05	-1.6578	-0.816996
16747392	chr10:16747392:T:TCA	2.47818e-06	-1.38946e-10	-1.10813	7.46606e-05	-1.38946e-10	-1.09305
16747494	chr10:16747494:TCA:T	4.29082e-07	-1.59347	-1.26829	1.29415e-05	-1.61516	-1.2304
16747645	chr10:16747645:A:T	5.44624e-07	-1.50521	-1.11811	1.36937e-05	-1.66149	-1.12758
16747846	chr10:16747846:A:G	1.82293e-06	-1.41521	-3.25898e-10	6.40934e-05	-1.24566	-3.25898e-10
16747984	chr10:16747984:T:C	9.04617e-06	-1.38946e-10	0.186688	0.000324465	-1.38946e-10	0.376176
16748232	chr10:16748232:A:G	5.49011e-07	-1.48453	-1.13076	1.34389e-05	-1.66633	-1.14152
16748384	chr10:16748384:A:ACCTCTGACCCTCCTT	2.61212e-06	-1.38946e-10	-1.05549	7.47617e-05	-1.38946e-10	-1.09169
16748642	chr10:16748642:T:A	4.68311e-07	-1.6458	-1.12847	1.48561e-05	-1.57506	-1.13253
16748727	chr10:16748727:C:T	2.02561e-06	-1.38946e-10	-1.30979	6.05262e-05	-1.38946e-10	-1.30292
16749482	chr10:16749482:G:A	6.78617e-06	-1.38946e-10	-0.100767	0.000239603	-1.38946e-10	0.0729848
16749582	chr10:16749582:G:A	9.10148e-06	-1.38946e-10	0.192783	0.000278671	-1.38946e-10	0.224033
16749667	chr10:16749667:G:A	9.94464e-06	-1.38946e-10	0.28138	0.000305282	-1.38946e-10	0.315235
16749738	chr10:16749738:T:G	9.77345e-06	-1.38946e-10	0.264015	0.000299508	-1.38946e-10	0.29614
16749810	chr10:16749810:C:T	2.35009e-06	-1.38946e-10	-1.1612	7.50505e-05	-1.38946e-10	-1.08784
16749872	chr10:16749872:C:T	3.32781e-06	-1.38946e-10	-0.813338	0.000105885	-1.38946e-10	-0.74365
16749892	chr10:16749892:T:A	4.63969e-07	-1.6475	-1.1361	1.40289e-05	-1.59756	-1.16732
16750096	chr10:16750096:A:G	2.15344e-06	-1.38946e-10	-1.24859	6.67421e-05	-1.38946e-10	-1.20516
16750745	chr10:16750745:C:A	3.14981e-06	-1.38946e-10	-0.868311	9.37867e-05	-1.38946e-10	-0.864978
16750747	chr10:16750747:C:T	3.15489e-06	-1.38946e-10	-0.866701	9.39399e-05	-1.38946e-10	-0.863345
16750832	chr10:16750832:C:T	3.72572e-06	-1.38946e-10	-0.700394	0.00010314	-1.38946e-10	-0.769908
16751008	chr10:16751008:G:A	2.00919e-06	-1.38946e-10	-1.31792	5.99469e-05	-1.38946e-10	-1.31254
16751070	chr10:16751070:T:C	8.20959e-06	-1.38946e-10	0.0896486	0.000247442	-1.38946e-10	0.105175
16751173	chr10:16751173:C:G	3.954e-06	-1.38946e-10	-0.640926	0.000110758	-1.38946e-10	-0.698653
16751440	chr10:16751440:T:C	4.94654e-07	-1.46242	-1.25713	1.17518e-05	-1.67199	-1.27
16751502	chr10:16751502:G:A	2.12263e-06	-1.38946e-10	-1.263	6.42525e-05	-1.38946e-10	-1.24318
16751612	chr10:16751612:G:A	2.08762e-06	-1.38946e-10	-1.27963	6.27444e-05	-1.38946e-10	-1.26693
16751714	chr10:16751714:C:A	3.86704e-06	-1.38946e-10	-0.663165	0.000121676	-1.38946e-10	-0.604637
16751752	chr10:16751752:G:A	4.5944e-07	-1.60231	-1.19109	1.30457e-05	-1.65828	-1.17926
16751766	chr10:16751766:C:T	2.00803e-06	-1.38946e-10	-1.3185	5.96079e-05	-1.38946e-10	-1.31821
16752143	chr10:16752143:T:C	3.39203e-06	-1.38946e-10	-0.794227	0.000106511	-1.38946e-10	-0.737755
16752322	chr10:16752322:G:C	2.24311e-06	-1.38946e-10	-1.20779	7.1338e-05	-1.38946e-10	-1.13857
16752329	chr10:16752329:G:C	2.02311e-06	-1.38946e-10	-1.31102	5.96852e-05	-1.38946e-10	-1.31692
16752491	chr10:16752491:T:C	6.59206e-07	-1.15876	-1.27361	1.52748e-05	-1.3949	-1.28489
16752624	chr10:16752624:C:T	4.1439e-07	-1.57972	-1.31688	1.19592e-05	-1.60481	-1.31969
16752777	chr10:16752777:G:A	7.65602e-06	-1.38946e-10	0.0198377	0.000272765	-1.38946e-10	0.202609
16754459	chr10:16754459:T:C	2.0091e-06	-1.38946e-10	-1.31797	5.95355e-05	-1.38946e-10	-1.31943
16754486	chr10:16754486:A:G	6.01749e-07	-1.66056	-0.863006	1.85631e-05	-1.56774	-0.917087
16754544	chr10:16754544:T:C	1.43927e-06	-1.65152	-3.25898e-10	4.84452e-05	-1.52557	-3.25898e-10
16755034	chr10:16755034:A:G	3.78924e-07	-1.66699	-1.31909	1.28512e-05	-1.5609	-1.29167
16755292	chr10:16755292:T:A	8.84163e-06	-1.38946e-10	0.163817	0.000317662	-1.38946e-10	0.354988
16755315	chr10:16755315:G:A	2.11016e-06	-1.38946e-10	-1.26889	6.35248e-05	-1.38946e-10	-1.25457
16755459	chr10:16755459:A:T	6.23867e-06	-1.38946e-10	-0.184888	0.000210706	-1.38946e-10	-0.0555354
16755542	chr10:16755542:A:C	3.34913e-06	-1.38946e-10	-0.806953	0.000108084	-1.38946e-10	-0.723088
16755641	chr10:16755641:A:G	8.75529e-06	-1.38946e-10	0.154004	0.000313776	-1.38946e-10	0.342678
16755810	chr10:16755810:T:C	8.5881e-06	-1.38946e-10	0.134724	0.000307977	-1.38946e-10	0.324025
16756204	chr10:16756204:T:C	8.23324e-06	-1.38946e-10	0.0925254	0.000294388	-1.38946e-10	0.278898
16756311	chr10:16756311:C:T	8.78212e-06	-1.38946e-10	0.157064	0.000315308	-1.38946e-10	0.34755
16756312	chr10:16756312:G:A	2.08012e-06	-1.38946e-10	-1.28323	6.16902e-05	-1.38946e-10	-1.28388
16756429	chr10:16756429:A:G	6.80118e-07	-1.26078	-1.14037	1.34113e-05	-1.65618	-1.15373
16756503	chr10:16756503:G:C	2.00587e-06	-1.38946e-10	-1.31957	5.96433e-05	-1.38946e-10	-1.31762
16757170	chr10:16757170:C:G	6.60146e-07	-1.6657	-0.765251	1.9705e-05	-1.59783	-0.827299
16757430	chr10:16757430:T:C	4.51059e-07	-1.59873	-1.21308	1.27058e-05	-1.63664	-1.2273
16757935	chr10:16757935:C:T	7.23212e-06	-1.38946e-10	-0.0371223	0.000256355	-1.38946e-10	0.140561
16758119	chr10:16758119:G:A	4.91352e-07	-1.67322	-1.05303	1.43708e-05	-1.6458	-1.095
16758233	chr10:16758233:G:A	2.15098e-06	-1.24973	-3.25898e-10	6.20144e-05	-1.27863	-3.25898e-10
16758261	chr10:16758261:A:T	1.09084e-05	0.373883	-3.25898e-10	0.000172343	-0.256512	-3.25898e-10
16758283	chr10:16758283:G:A	7.51923e-06	-1.38946e-10	0.00180962	0.000236273	-1.38946e-10	0.0589864
16758472	chr10:16758472:G:A	3.94097e-06	-1.38946e-10	-0.644228	0.000113593	-1.38946e-10	-0.673377
16758556	chr10:16758556:C:G	7.6788e-06	-1.38946e-10	0.0228098	0.000272588	-1.38946e-10	0.201962
16759233	chr10:16759233:C:T	2.76506e-06	-1.38946e-10	-0.998593	8.27087e-05	-1.38946e-10	-0.990676
16759238	chr10:16759238:G:A	5.55613e-07	-1.59033	-1.01301	1.60303e-05	-1.60648	-1.02504
16759553	chr10:16759553:G:A	9.77147e-07	-1.29633	-0.74244	2.00042e-05	-1.64027	-0.769787
16759572	chr10:16759572:A:G	2.08495e-06	-1.38946e-10	-1.28091	6.25827e-05	-1.38946e-10	-1.26951
16759721	chr10:16759721:T:G	3.4856e-06	-1.38946e-10	-0.767015	0.000108341	-1.38946e-10	-0.720714
16760735	chr10:16760735:T:C	2.03682e-06	-1.38946e-10	-1.30427	5.97538e-05	-1.38946e-10	-1.31577
16761218	chr10:16761218:T:C	1.18638e-05	-1.38946e-10	0.45784	0.000365087	-1.38946e-10	0.494135
16761264	chr10:16761264:G:C	2.01255e-06	-1.38946e-10	-1.31625	5.95457e-05	-1.38946e-10	-1.31926
16761333	chr10:16761333:T:C	5.90669e-07	-1.62003	-0.922122	2.22078e-05	-1.28201	-1.02355
16761417	chr10:16761417:C:T	2.98222e-06	-0.922985	-3.25898e-10	4.75996e-05	-1.54318	-3.25898e-10
16761425	chr10:16761425:C:T	3.86432e-06	-1.38946e-10	-0.663867	0.000106118	-1.38946e-10	-0.741449
16761443	chr10:16761443:G:C	2.71365e-06	-1.38946e-10	-1.01736	8.41563e-05	-1.38946e-10	-0.973325
16761480	chr10:16761480:G:A	5.88975e-07	-1.28962	-1.2554	2.69267e-05	-0.812373	-1.30051
16761674	chr10:16761674:G:A	5.39652e-07	-1.37915	-1.25333	2.33905e-05	-0.954303	-1.29937
16761773	chr10:16761773:C:T	7.86585e-07	-1.66583	-0.589882	2.53281e-05	-1.43815	-0.735937
16761961	chr10:16761961:C:A	8.73823e-07	-1.66722	-0.483311	2.7686e-05	-1.44679	-0.63828
16762246	chr10:16762246:T:C	2.62349e-06	-1.38946e-10	-1.05115	8.32392e-05	-1.38946e-10	-0.984282
16762329	chr10:16762329:C:T	1.50022e-06	-0.642551	-0.967488	1.44044e-05	-1.62168	-1.11679
16762781	chr10:16762781:G:A	4.27692e-07	-1.64634	-1.21867	1.79839e-05	-1.34001	-1.17651
16762804	chr10:16762804:A:G	1.17876e-05	-1.38946e-10	0.451396	0.000362733	-1.38946e-10	0.487666
16762962	chr10:16762962:C:G	3.45059e-06	-1.38946e-10	-0.77711	0.000107497	-1.38946e-10	-0.728541
16763306	chr10:16763306:G:A	3.11843e-06	-1.38946e-10	-0.878324	9.01264e-05	-1.38946e-10	-0.904787
16763431	chr10:16763431:T:C	1.40785e-06	-1.67359	-3.25898e-10	4.38621e-05	-1.62495	-3.25898e-10
16763826	chr10:16763826:T:C	2.01642e-06	-1.38946e-10	-1.31433	5.96759e-05	-1.38946e-10	-1.31707
16764045	chr10:16764045:G:A	1.17279e-06	-1.01012	-0.846146	1.46186e-05	-1.67231	-1.0514
16764085	chr10:16764085:T:C	2.04836e-06	-1.29861	-3.25898e-10	4.50747e-05	-1.59768	-3.25898e-10
16764112	chr10:16764112:G:A	2.00591e-06	-1.38946e-10	-1.31956	5.96141e-05	-1.38946e-10	-1.31811
16764234	chr10:16764234:A:G	2.14219e-06	-1.38946e-10	-1.25383	6.12714e-05	-1.38946e-10	-1.29069
16764317	chr10:16764317:C:A	1.11172e-05	-1.38946e-10	0.392837	0.000367047	-1.38946e-10	0.499489
16764517	chr10:16764517:A:C	2.0234e-06	-1.38946e-10	-1.31087	6.06293e-05	-1.38946e-10	-1.30122
16764546	chr10:16764546:A:C	1.36122e-06	-0.64173	-1.06554	1.90439e-05	-1.32465	-1.1346
16764903	chr10:16764903:T:C	1.39263e-06	-0.391148	-1.29331	2.02567e-05	-1.10349	-1.29403
16764955	chr10:16764955:T:G	7.71247e-06	-1.6721	1.69929	0.000298936	-1.48695	1.78118
16764984	chr10:16764984:A:T	1.04077e-05	0.326888	-3.25898e-10	9.62419e-05	-0.839135	-3.25898e-10
16764994	chr10:16764994:A:G	3.30079e-06	-0.821492	-3.25898e-10	4.45704e-05	-1.60893	-3.25898e-10
16765441	chr10:16765441:G:A	1.43467e-06	-1.65472	-3.25898e-10	5.14363e-05	-1.46566	-3.25898e-10
16765746	chr10:16765746:C:T	3.78707e-07	-1.67096	-1.31569	1.38412e-05	-1.45853	-1.31983
16765849	chr10:16765849:G:A	2.77771e-06	-1.38946e-10	-0.994029	9.29617e-05	-1.38946e-10	-0.873813
16766087	chr10:16766087:C:T	1.42092e-06	-1.66435	-3.25898e-10	4.34388e-05	-1.63465	-3.25898e-10
16766223	chr10:16766223:G:T	1.09094e-06	-0.735601	-1.19302	1.88328e-05	-1.35027	-1.12013
16766575	chr10:16766575:C:A	4.80315e-07	-1.49408	-1.25488	1.20007e-05	-1.67158	-1.24945
16766704	chr10:16766704:C:A	1.72469e-06	-0.694634	-0.775975	1.65036e-05	-1.63394	-0.968476
16766711	chr10:16766711:A:G	1.10753e-06	-0.694382	-1.21914	1.86607e-05	-1.32643	-1.15314
16766725	chr10:16766725:A:G	2.80769e-06	-1.38946e-10	-0.983291	9.40858e-05	-1.38946e-10	-0.861793
16766730	chr10:16766730:T:C	5.97646e-07	-1.45267	-1.07774	1.25189e-05	-1.67254	-1.20622
16766847	chr10:16766847:C:T	6.77864e-06	-1.38946e-10	-0.101877	0.000177007	-1.38946e-10	-0.229811
16766897	chr10:16766897:T:C	1.18827e-06	-0.944063	-0.899091	1.52978e-05	-1.64155	-1.03675
16767463	chr10:16767463:A:G	2.05494e-06	-1.38946e-10	-1.2954	6.04834e-05	-1.38946e-10	-1.30363
16767699	chr10:16767699:A:G	2.06216e-06	-1.38946e-10	-1.2919	6.33473e-05	-1.38946e-10	-1.25737
16768142	chr10:16768142:C:T	2.88802e-06	-0.955084	-3.25898e-10	0.000128237	-0.552122	-3.25898e-10
16768153	chr10:16768153:A:G	3.16329e-06	-1.38946e-10	-0.864042	9.99133e-05	-1.38946e-10	-0.801698
16768498	chr10:16768498:ACTCAGATATC:A	5.56511e-07	-1.58916	-1.01256	2.43568e-05	-1.17731	-1.03588
16768591	chr10:16768591:G:T	3.83687e-07	-1.65972	-1.31387	1.48041e-05	-1.39161	-1.31949
16768629	chr10:16768629:A:T	2.14914e-06	-1.38946e-10	-1.25059	6.13331e-05	-1.38946e-10	-1.28968
16769026	chr10:16769026:C:G	9.42203e-07	-0.807892	-1.2673	1.40613e-05	-1.44916	-1.31341
16769104	chr10:16769104:A:G	2.33365e-06	-1.38946e-10	-1.16822	7.17269e-05	-1.38946e-10	-1.13314
16769206	chr10:16769206:A:G	1.26772e-05	-1.38946e-10	0.524148	0.000390412	-1.38946e-10	0.561203
16769652	chr10:16769652:C:T	2.37074e-06	-1.38946e-10	-1.15245	7.29958e-05	-1.38946e-10	-1.1156
16769670	chr10:16769670:A:G	4.96278e-07	-1.61642	-1.09985	2.10409e-05	-1.24624	-1.1133
16769692	chr10:16769692:C:G	4.17066e-06	-1.38946e-10	-0.587581	0.0001259	-1.38946e-10	-0.570516
16769745	chr10:16769745:C:T	4.05228e-07	-1.67182	-1.24714	1.53065e-05	-1.46807	-1.20965
16769796	chr10:16769796:T:G	2.27664e-06	-1.38946e-10	-1.19295	6.3999e-05	-1.38946e-10	-1.24713
16769872	chr10:16769872:G:A	2.00536e-06	-1.38946e-10	-1.31983	6.02596e-05	-1.38946e-10	-1.30734
16770208	chr10:16770208:C:T	2.19816e-06	-1.38946e-10	-1.22803	6.53338e-05	-1.38946e-10	-1.22649
16770518	chr10:16770518:A:G	2.26967e-06	-1.38946e-10	-1.19602	6.95374e-05	-1.38946e-10	-1.16414
16770862	chr10:16770862:T:C	3.43599e-06	-0.781349	-3.25898e-10	6.44488e-05	-1.24013	-3.25898e-10
16771118	chr10:16771118:G:A	1.26646e-05	-1.38946e-10	0.523157	0.000390018	-1.38946e-10	0.560192
16771389	chr10:16771389:A:G	8.68234e-07	-1.09855	-1.0584	3.63298e-05	-0.816976	-0.996386
16771404	chr10:16771404:G:C	1.45631e-05	-1.38946e-10	0.662838	0.000448812	-1.38946e-10	0.700604
16771428	chr10:16771428:G:A	2.03229e-06	-1.38946e-10	-1.30649	6.09553e-05	-1.38946e-10	-1.29586
16771945	chr10:16771945:G:C	2.82552e-06	-1.38946e-10	-0.976961	8.18534e-05	-1.38946e-10	-1.00107
16772476	chr10:16772476:G:A	3.03108e-06	-1.38946e-10	-0.906734	8.10018e-05	-1.38946e-10	-1.01153
16772505	chr10:16772505:G:A	2.19698e-06	-0.106329	-1.12224	2.70107e-05	-0.98962	-1.12015
16772877	chr10:16772877:C:T	1.65004e-06	-0.447444	-1.06741	2.32252e-05	-1.19495	-1.06581
16773111	chr10:16773111:G:A	7.56114e-06	-1.38946e-10	0.0073683	0.000196094	-1.38946e-10	-0.127406
16773296	chr10:16773296:G:A	2.92648e-06	-1.38946e-10	-0.941854	8.45919e-05	-1.38946e-10	-0.968162
16773482	chr10:16773482:C:T	2.43192e-06	-1.38946e-10	-1.12697	7.63032e-05	-1.38946e-10	-1.07129
16773603	chr10:16773603:T:G	1.05715e-05	-1.38946e-10	0.342504	0.000266037	-1.38946e-10	0.177634
16773810	chr10:16773810:G:C	1.94897e-06	-1.34835	-3.25898e-10	4.48589e-05	-1.60248	-3.25898e-10
16773842	chr10:16773842:G:A	3.91298e-06	0.0406374	-0.691993	5.48433e-05	-0.865591	-0.53593
16774002	chr10:16774002:G:T	2.06946e-06	-1.38946e-10	-1.28837	6.49585e-05	-1.38946e-10	-1.23225
16774043	chr10:16774043:T:C	1.97253e-06	-0.238897	-1.09744	2.53079e-05	-1.08032	-1.09456
16774231	chr10:16774231:T:C	1.86674e-06	-0.270157	-1.12131	2.41878e-05	-1.10116	-1.11899
16774338	chr10:16774338:C:T	1.82692e-06	-0.276039	-1.13698	2.37041e-05	-1.10569	-1.13466
16774584	chr10:16774584:A:C	9.54275e-06	-1.38946e-10	0.240128	0.00024351	-1.38946e-10	0.0891576
16775132	chr10:16775132:C:G	2.71994e-06	-1.38946e-10	-1.01504	7.35527e-05	-1.38946e-10	-1.108
16775171	chr10:16775171:T:C	2.93323e-06	-1.38946e-10	-0.939549	7.85223e-05	-1.38946e-10	-1.04262
16775226	chr10:16775226:TTC:T	1.94103e-06	-0.223137	-1.1293	2.46995e-05	-1.07219	-1.12703
16775539	chr10:16775539:T:C	1.5818e-06	-1.55709	-3.25898e-10	4.20937e-05	-1.6661	-3.25898e-10
16775639	chr10:16775639:C:T	3.709e-06	-1.38946e-10	-0.704892	0.000107527	-1.38946e-10	-0.728262
16776307	chr10:16776307:A:T	2.22038e-06	-0.117237	-1.10074	2.73321e-05	-1.00012	-1.09782
16776399	chr10:16776399:T:C	1.43067e-06	-1.65751	-3.25898e-10	4.5977e-05	-1.57786	-3.25898e-10
16776614	chr10:16776614:A:G	2.28512e-06	-0.106535	-1.0827	2.79519e-05	-0.996072	-1.07944
16776687	chr10:16776687:T:C	7.74559e-06	-1.38946e-10	0.0314695	0.000200405	-1.38946e-10	-0.10566
16776948	chr10:16776948:T:C	2.09394e-06	-1.38946e-10	-1.27661	6.2585e-05	-1.38946e-10	-1.26948
16777188	chr10:16777188:A:G	9.57946e-07	-1.6439	-0.414718	3.13865e-05	-1.61336	-0.346266
16777217	chr10:16777217:G:T	4.51634e-07	-1.67311	-1.13743	1.28949e-05	-1.645	-1.20417
16777268	chr10:16777268:A:C	4.57302e-06	-1.38946e-10	-0.49548	0.000138303	-1.38946e-10	-0.476555
16777334	chr10:16777334:A:C	7.17887e-06	-1.38946e-10	-0.0445125	0.000197317	-1.38946e-10	-0.121189
16777417	chr10:16777417:C:A	1.21769e-06	-1.67091	-0.147787	4.56431e-05	-1.53161	-0.053539
16777587	chr10:16777587:C:A	2.05573e-06	-0.184157	-1.11087	2.82988e-05	-1.04402	-1.01916
16777857	chr10:16777857:G:A	1.10021e-06	-0.606274	-1.31388	1.75545e-05	-1.22481	-1.31588
16777919	chr10:16777919:C:T	5.57761e-07	-1.32369	-1.27579	1.34424e-05	-1.52603	-1.28155
16778134	chr10:16778134:C:T	1.93056e-06	-0.0821878	-1.27566	2.31994e-05	-0.988346	-1.27353
16778189	chr10:16778189:G:A	3.84452e-07	-1.65195	-1.31964	1.12761e-05	-1.67136	-1.31196
16778230	chr10:16778230:A:G	2.26995e-06	-1.38946e-10	-1.1959	7.43862e-05	-1.38946e-10	-1.09673
16778597	chr10:16778597:G:C	3.87407e-07	-1.67326	-1.29067	1.20965e-05	-1.6399	-1.27319
16778934	chr10:16778934:C:T	2.10299e-06	-1.38946e-10	-1.27229	6.18106e-05	-1.38946e-10	-1.28193
16778956	chr10:16778956:C:T	2.95445e-06	-1.38946e-10	-0.93234	7.9192e-05	-1.38946e-10	-1.03413
16778965	chr10:16778965:T:C	1.73607e-06	-0.519191	-0.944841	2.76414e-05	-1.26569	-0.820995
16779022	chr10:16779022:T:C	3.69057e-06	-0.693612	-0.0162608	3.29462e-05	-1.60187	-0.309255
16779149	chr10:16779149:C:T	3.44122e-06	-1.38946e-10	-0.779829	9.98904e-05	-1.38946e-10	-0.801927
16779178	chr10:16779178:G:A	1.51156e-06	-0.389991	-1.21252	2.02563e-05	-1.18809	-1.20945
16779357	chr10:16779357:T:C	1.87135e-06	-0.592113	-0.79688	1.71889e-05	-1.57535	-0.986388
16779487	chr10:16779487:C:T	3.93823e-07	-1.65252	-1.29499	1.1676e-05	-1.66985	-1.27862
16779664	chr10:16779664:A:T	3.47806e-06	-1.38946e-10	-0.76918	0.000100919	-1.38946e-10	-0.791682
16779672	chr10:16779672:G:A	3.20482e-06	-1.38946e-10	-0.850998	8.55714e-05	-1.38946e-10	-0.956649
16780817	chr10:16780817:T:C	5.32663e-06	-1.38946e-10	-0.342935	0.000138396	-1.38946e-10	-0.475882
16780907	chr10:16780907:C:G	1.26373e-05	1.60376	-1.08276	5.86228e-05	-0.224916	-1.10996
16781029	chr10:16781029:G:A	1.34218e-05	1.59033	-1.0091	6.22565e-05	-0.233675	-1.04106
16781263	chr10:16781263:C:T	1.11117e-05	1.70044	-1.30809	5.10906e-05	-0.154841	-1.31756
16781341	chr10:16781341:C:G	3.55497e-06	-1.38946e-10	-0.747307	0.000103073	-1.38946e-10	-0.77056
16781553	chr10:16781553:C:G	2.14995e-06	-1.38946e-10	-1.25021	6.31079e-05	-1.38946e-10	-1.26115
16781635	chr10:16781635:A:G	5.47663e-07	-1.60989	-1.00786	2.69989e-05	-1.00222	-1.10799
16781658	chr10:16781658:C:A	1.05983e-05	1.49338	-1.14834	5.08368e-05	-0.304268	-1.17311
16781741	chr10:16781741:C:G	2.19074e-06	-1.38946e-10	-1.23142	6.80053e-05	-1.38946e-10	-1.18642
16781814	chr10:16781814:T:C	1.33359e-05	1.76753	-1.19272	5.87692e-05	-0.121247	-1.21114
16782239	chr10:16782239:C:T	3.96112e-06	-1.38946e-10	-0.639127	0.000105315	-1.38946e-10	-0.749043
16782253	chr10:16782253:A:G	2.62209e-06	-1.38946e-10	-1.05168	8.22102e-05	-1.38946e-10	-0.996721
16782619	chr10:16782619:C:T	2.56649e-06	0.236683	-1.3098	2.78166e-05	-0.805332	-1.27504
16782914	chr10:16782914:T:A	7.49539e-06	-0.00136538	-3.25898e-10	8.30127e-05	-0.987007	-3.25898e-10
16783264	chr10:16783264:A:G	2.70562e-06	-1.38946e-10	-1.02032	7.80983e-05	-1.38946e-10	-1.04803
16783276	chr10:16783276:T:C	4.37513e-07	-1.67106	-1.17124	1.77628e-05	-1.34776	-1.18113
16783622	chr10:16783622:A:G	3.8839e-07	-1.64236	-1.31904	1.78465e-05	-1.20592	-1.31827
16784046	chr10:16784046:T:C	9.26982e-07	-1.52692	-0.564555	3.9541e-05	-1.1807	-0.547961
16784140	chr10:16784140:A:G	4.1552e-07	-1.62723	-1.26665	1.36526e-05	-1.56133	-1.23074
16784168	chr10:16784168:GC:G	9.44517e-07	-1.53304	-0.5397	4.01154e-05	-1.19134	-0.522905
16784201	chr10:16784201:A:C	4.02001e-07	-1.60889	-1.31807	1.22049e-05	-1.58517	-1.31899
16784239	chr10:16784239:T:G	4.13741e-07	-1.6176	-1.28057	1.32216e-05	-1.5751	-1.24906
16784539	chr10:16784539:T:C	4.06037e-07	-1.63725	-1.27972	1.3604e-05	-1.54384	-1.2518
16784665	chr10:16784665:C:T	2.71176e-06	-1.38946e-10	-1.01806	7.81875e-05	-1.38946e-10	-1.04689
16784689	chr10:16784689:T:A	2.59777e-06	-1.38946e-10	-1.061	7.50719e-05	-1.38946e-10	-1.08755
16785071	chr10:16785071:C:T	3.98402e-07	-1.63741	-1.29854	1.27884e-05	-1.54219	-1.31527
16785626	chr10:16785626:C:T	3.9443e-07	-1.62799	-1.31798	1.26825e-05	-1.55805	-1.30773
16785679	chr10:16785679:G:A	4.06314e-07	-1.60017	-1.31611	1.20782e-05	-1.59483	-1.31977
16785702	chr10:16785702:TTGGCAGGGATATCGCAGAAACACTGTGCTCTTGTCA:T	4.87257e-07	-1.54092	-1.1937	1.3381e-05	-1.64419	-1.16797
16785998	chr10:16785998:T:C	4.11941e-07	-1.66355	-1.23898	1.42434e-05	-1.55509	-1.19462
16786023	chr10:16786023:A:C	2.07751e-06	-1.38946e-10	-1.28449	6.06644e-05	-1.38946e-10	-1.30064
16786033	chr10:16786033:C:T	2.00908e-06	-1.38946e-10	-1.31798	5.9713e-05	-1.38946e-10	-1.31645
16786123	chr10:16786123:G:A	3.53285e-06	-1.38946e-10	-0.753549	0.000116102	-1.38946e-10	-0.651536
16786185	chr10:16786185:T:A	4.22024e-07	-1.57627	-1.30208	1.18443e-05	-1.61816	-1.31599
16786241	chr10:16786241:C:T	9.14676e-06	1.37836	-1.18062	2.14587e-05	-1.0574	-1.28247
16786414	chr10:16786414:T:C	7.20225e-06	-0.0412606	-3.25898e-10	8.71621e-05	-0.93823	-3.25898e-10
16786557	chr10:16786557:G:T	2.05561e-06	-1.38946e-10	-1.29508	6.02104e-05	-1.38946e-10	-1.30815
16786830	chr10:16786830:T:C	3.93524e-07	-1.62839	-1.31988	1.25616e-05	-1.56077	-1.31459
16786963	chr10:16786963:T:C	1.21883e-05	1.04041	-0.555593	2.98136e-05	-1.19763	-0.813407
16787439	chr10:16787439:C:T	1.34992e-05	1.1938	-0.606823	3.11168e-05	-1.11419	-0.854063
16787452	chr10:16787452:G:A	2.02035e-06	-1.38946e-10	-1.31238	5.97945e-05	-1.38946e-10	-1.31509
16787461	chr10:16787461:C:T	9.33111e-06	1.04392	-0.826221	3.92955e-05	-0.806886	-0.928005
16787506	chr10:16787506:A:T	2.00528e-06	-1.38946e-10	-1.31987	5.95166e-05	-1.38946e-10	-1.31975
16787520	chr10:16787520:C:T	2.01066e-06	-1.38946e-10	-1.31719	5.95796e-05	-1.38946e-10	-1.31869
16787687	chr10:16787687:C:T	5.67808e-06	-0.279041	-3.25898e-10	7.46497e-05	-1.09319	-3.25898e-10
16788234	chr10:16788234:G:C	2.07005e-06	-0.316339	-0.971742	2.65277e-05	-1.12423	-1.00358
16788337	chr10:16788337:A:G	4.05745e-07	-1.60321	-1.31448	1.19152e-05	-1.60831	-1.31987
16788617	chr10:16788617:C:A	1.73859e-06	-1.61516	0.152581	5.64379e-05	-1.6145	0.241644
16788809	chr10:16788809:A:C	1.64645e-06	-0.284423	-1.23261	2.1492e-05	-1.09416	-1.24416
16788971	chr10:16788971:A:T	2.86664e-06	-1.38946e-10	-0.962512	8.44835e-05	-1.38946e-10	-0.969444
16789059	chr10:16789059:T:C	4.9878e-06	-1.38946e-10	-0.408659	0.000130188	-1.38946e-10	-0.537022
16789097	chr10:16789097:G:C	4.34854e-06	0.757805	-1.30362	3.85379e-05	-0.493576	-1.26078
16789190	chr10:16789190:A:G	1.08801e-05	1.15826	-0.786973	4.30571e-05	-0.739943	-0.90353
16789257	chr10:16789257:G:C	9.91646e-06	1.08556	-0.80702	4.03844e-05	-0.785648	-0.921908
16789263	chr10:16789263:C:T	2.26364e-06	-1.38946e-10	-1.19868	7.46773e-05	-1.38946e-10	-1.09282
16789264	chr10:16789264:A:G	8.8335e-07	-1.25851	-0.881182	4.40541e-05	-0.760508	-0.860074
16789511	chr10:16789511:T:C	1.05243e-05	1.11637	-0.778341	4.15605e-05	-0.773366	-0.905484
16789599	chr10:16789599:G:A	1.43186e-05	1.28096	-0.63506	5.19533e-05	-0.679129	-0.776526
16789640	chr10:16789640:T:C	1.23024e-05	1.23029	-0.736146	4.60019e-05	-0.708908	-0.868411
16789704	chr10:16789704:G:A	4.45516e-06	0.793339	-1.31493	3.86727e-05	-0.466534	-1.28433
16789725	chr10:16789725:T:G	2.10486e-06	-1.38946e-10	-1.2714	6.5092e-05	-1.38946e-10	-1.2302
16789926	chr10:16789926:A:G	3.11149e-06	-1.38946e-10	-0.880551	9.91632e-05	-1.38946e-10	-0.809233
16790373	chr10:16790373:A:C	3.77043e-05	2.93397	-1.31985	0.000109999	0.600606	-1.30614
16790496	chr10:16790496:A:G	1.81028e-06	-0.205758	-1.21641	2.28121e-05	-1.04783	-1.23088
16790538	chr10:16790538:C:T	2.05662e-06	-1.38946e-10	-1.29459	6.06691e-05	-1.38946e-10	-1.30057
16790562	chr10:16790562:C:T	1.68073e-05	1.94025	-1.13409	2.85564e-05	-0.791045	-1.26307
16790891	chr10:16790891:T:C	2.00964e-06	-1.38946e-10	-1.3177	5.95094e-05	-1.38946e-10	-1.31987
16791146	chr10:16791146:C:A	3.58118e-06	0.530148	-1.27011	3.79826e-05	-0.500908	-1.26796
16791183	chr10:16791183:T:C	8.38645e-06	1.42687	-1.31591	5.92731e-05	-0.0368471	-1.287
16791281	chr10:16791281:C:T	5.83472e-05	3.3663	-1.31555	0.000146726	0.899276	-1.31671
16791458	chr10:16791458:A:G	4.29166e-05	3.05709	-1.31349	0.000116241	0.667763	-1.3181
16791521	chr10:16791521:T:C	0.0002009	4.54241	-1.25525	0.000329293	1.67845	-1.28751
16791775	chr10:16791775:A:G	2.98831e-06	-1.38946e-10	-0.920947	8.69844e-05	-1.38946e-10	-0.940272
16791841	chr10:16791841:C:T	4.91335e-06	-1.38946e-10	-0.423698	0.000128629	-1.38946e-10	-0.549071
16792274	chr10:16792274:G:A	7.35976e-06	1.28563	-1.30526	5.1318e-05	-0.206138	-1.26182
16792350	chr10:16792350:G:A	8.52828e-07	-1.47139	-0.703458	3.7669e-05	-1.10307	-0.674097
16792434	chr10:16792434:C:T	5.26063e-05	3.2669	-1.31971	0.000128514	0.757764	-1.30773
16792477	chr10:16792477:C:T	1.74437e-06	-0.292522	-1.16674	2.2527e-05	-1.10729	-1.18399
16792526	chr10:16792526:C:T	3.63823e-06	-1.38946e-10	-0.724157	0.000116778	-1.38946e-10	-0.645725
16792661	chr10:16792661:T:C	1.13013e-05	1.71868	-1.30942	6.97386e-05	0.109245	-1.27049
16792908	chr10:16792908:C:G	3.8715e-06	-1.38946e-10	-0.662012	0.000110783	-1.38946e-10	-0.698423
16793036	chr10:16793036:A:G	5.879e-06	-0.244267	-3.25898e-10	7.59958e-05	-1.07532	-3.25898e-10
16793353	chr10:16793353:A:G	9.07416e-06	1.49605	-1.30628	6.03736e-05	-0.0414269	-1.26402
16793451	chr10:16793451:A:G	9.47976e-06	1.53961	-1.3061	6.23065e-05	-0.0103031	-1.26363
16793497	chr10:16793497:C:T	2.07569e-06	-1.38946e-10	-1.28536	6.21489e-05	-1.38946e-10	-1.27647
16793736	chr10:16793736:G:A	2.00539e-06	-1.38946e-10	-1.31982	5.95456e-05	-1.38946e-10	-1.31926
16794048	chr10:16794048:C:T	4.00519e-07	-1.67061	-1.26003	1.2707e-05	-1.64905	-1.2148
16794054	chr10:16794054:C:A	5.73199e-06	1.04967	-1.31926	4.5577e-05	-0.287249	-1.29935
16794766	chr10:16794766:T:C	5.98938e-06	-1.38946e-10	-0.225665	0.000172495	-1.38946e-10	-0.255633
16795076	chr10:16795076:C:T	6.89638e-07	-1.40109	-0.986151	1.52821e-05	-1.67074	-1.00858
16795882	chr10:16795882:G:A	2.00547e-06	-1.38946e-10	-1.31978	5.95555e-05	-1.38946e-10	-1.31909
16795952	chr10:16795952:C:T	1.44574e-06	-1.64703	-3.25898e-10	4.19498e-05	-1.66953	-3.25898e-10
16796016	chr10:16796016:T:C	1.97124e-05	1.84648	-0.880887	3.4707e-05	-0.773889	-1.08517
16796418	chr10:16796418:A:G	8.25708e-05	3.71569	-1.31768	9.74223e-05	0.486254	-1.3132
16796593	chr10:16796593:G:T	9.81559e-06	-1.38946e-10	0.268318	0.00029801	-1.38946e-10	0.291126
16796646	chr10:16796646:T:C	3.00544e-06	0.138229	-1.05346	3.2731e-05	-0.84592	-1.07176
16796736	chr10:16796736:TG:T	5.75333e-06	1.05085	-1.31672	4.45709e-05	-0.323353	-1.28557
16796864	chr10:16796864:T:C	2.04722e-06	-1.38946e-10	-1.29917	6.16702e-05	-1.38946e-10	-1.2842
16796867	chr10:16796867:A:G	3.10187e-05	2.16072	-0.741783	6.91392e-05	-0.219203	-0.950675
16796885	chr10:16796885:G:A	6.54126e-06	1.17616	-1.31369	5.12843e-05	-0.186704	-1.28191
16796909	chr10:16796909:T:C	7.04631e-06	1.25067	-1.31382	5.41339e-05	-0.132224	-1.28232
16796967	chr10:16796967:A:C	5.51503e-06	-1.38946e-10	-0.308177	0.000172896	-1.38946e-10	-0.25331
16796971	chr10:16796971:T:C	2.20784e-06	-1.38946e-10	-1.22364	6.24054e-05	-1.38946e-10	-1.27235
16796990	chr10:16796990:G:A	2.62808e-06	-1.38946e-10	-1.0494	8.17961e-05	-1.38946e-10	-1.00177
16797503	chr10:16797503:T:C	2.64311e-06	-1.38946e-10	-1.0437	8.03172e-05	-1.38946e-10	-1.02002
16798023	chr10:16798023:G:A	4.76631e-06	-1.38946e-10	-0.454082	0.000138086	-1.38946e-10	-0.478121
16798134	chr10:16798134:T:C	5.80362e-07	-1.32415	-1.23561	2.3297e-05	-1.01405	-1.24363
16798196	chr10:16798196:A:T	4.10209e-06	-1.38946e-10	-0.604159	0.000119144	-1.38946e-10	-0.625672
16798788	chr10:16798788:T:C	2.9463e-06	-1.38946e-10	-0.935105	8.56878e-05	-1.38946e-10	-0.95529
16798844	chr10:16798844:AAT:A	2.05368e-06	-1.38946e-10	-1.29602	6.02639e-05	-1.38946e-10	-1.30727
16798871	chr10:16798871:A:G	9.67685e-05	-1.38946e-10	2.55667	0.00249952	-1.38946e-10	2.41785
16799029	chr10:16799029:C:T	2.63734e-06	-1.38946e-10	-1.04588	8.21234e-05	-1.38946e-10	-0.997778
16799539	chr10:16799539:G:A	2.28697e-06	-1.38946e-10	-1.18843	7.0191e-05	-1.38946e-10	-1.15478
16799984	chr10:16799984:A:G	2.07588e-06	-1.28527	-3.25898e-10	9.96287e-05	-0.80455	-3.25898e-10
16800142	chr10:16800142:C:G	2.12623e-06	-1.38946e-10	-1.2613	6.25028e-05	-1.38946e-10	-1.27079
16800248	chr10:16800248:A:C	1.83708e-05	0.895106	-3.25898e-10	0.000149412	-0.399295	-3.25898e-10
16800251	chr10:16800251:C:A	3.79547e-06	0.489763	-1.17161	3.67775e-05	-0.614407	-1.18671
16800277	chr10:16800277:C:A	3.34639e-06	0.413983	-1.22175	3.3308e-05	-0.666328	-1.23387
16800292	chr10:16800292:G:A	3.02565e-06	0.310959	-1.21949	3.13286e-05	-0.733367	-1.2281
16800386	chr10:16800386:T:G	2.72905e-06	0.0246451	-1.03634	3.09466e-05	-0.918457	-1.05528
16800420	chr10:16800420:A:C	2.11283e-06	-1.38946e-10	-1.26763	6.75122e-05	-1.38946e-10	-1.19369
16800435	chr10:16800435:A:G	2.67412e-06	0.0157142	-1.04775	3.04345e-05	-0.924047	-1.06638
16800447	chr10:16800447:G:A	2.04983e-06	-1.38946e-10	-1.2979	6.04443e-05	-1.38946e-10	-1.30428
16800496	chr10:16800496:G:A	2.6727e-06	-0.00854239	-1.02402	3.064e-05	-0.940218	-1.04348
16800579	chr10:16800579:T:C	2.60166e-06	-0.0380735	-1.02143	3.01354e-05	-0.95943	-1.04087
16800618	chr10:16800618:A:G	0.00046073	4.66116	-0.544	0.000327973	1.17844	-0.791511
16800743	chr10:16800743:T:G	2.28978e-06	-1.38946e-10	-1.1872	7.02724e-05	-1.38946e-10	-1.15362
16800986	chr10:16800986:G:A	3.00091e-06	0.121422	-1.03816	3.29367e-05	-0.853843	-1.05757
16801095	chr10:16801095:T:A	8.82849e-06	1.45336	-1.29103	6.16344e-05	-0.0487878	-1.23599
16801206	chr10:16801206:C:T	2.0173e-06	-1.38946e-10	-1.31389	6.05626e-05	-1.38946e-10	-1.30232
16801214	chr10:16801214:G:A	2.92514e-06	0.0749352	-1.01725	3.26301e-05	-0.883894	-1.03687
16801219	chr10:16801219:A:G	2.7827e-06	-0.00604175	-0.98619	3.18324e-05	-0.938655	-1.00686
16801259	chr10:16801259:C:T	2.80793e-06	0.0488561	-1.03206	3.15919e-05	-0.901984	-1.05112
16801461	chr10:16801461:C:T	2.72273e-06	0.104426	-1.11845	3.01262e-05	-0.865656	-1.13495
16801533	chr10:16801533:C:T	2.4369e-06	-1.38946e-10	-1.12493	7.13293e-05	-1.38946e-10	-1.13869
16801621	chr10:16801621:G:A	2.51239e-06	-0.0536007	-1.04082	2.92646e-05	-0.969976	-1.05965
16801665	chr10:16801665:G:A	2.0007e-06	-1.32216	-3.25898e-10	9.90676e-05	-0.810198	-3.25898e-10
16801689	chr10:16801689:G:A	2.72614e-06	-0.00666516	-1.0061	3.1212e-05	-0.93895	-1.02625
16802209	chr10:16802209:C:T	4.24583e-06	0.547736	-1.11745	2.76477e-05	-0.869448	-1.21701
16802213	chr10:16802213:C:T	4.2797e-06	0.490864	-1.05263	2.79949e-05	-0.904524	-1.16946
16802338	chr10:16802338:A:G	2.7473e-06	-0.00077288	-1.00426	3.13891e-05	-0.935116	-1.02442
16802607	chr10:16802607:C:A	2.09956e-06	-1.38946e-10	-1.27393	6.28478e-05	-1.38946e-10	-1.26528
16802723	chr10:16802723:AG:A	7.12224e-06	1.26577	-1.3182	5.39641e-05	-0.121786	-1.29589
16802831	chr10:16802831:A:G	2.08364e-06	-1.38946e-10	-1.28154	6.13626e-05	-1.38946e-10	-1.2892
16802866	chr10:16802866:G:A	4.10793e-06	0.452195	-1.05493	2.72799e-05	-0.928475	-1.17137
16803314	chr10:16803314:T:C	2.87061e-06	-1.38946e-10	-0.961131	7.36135e-05	-1.38946e-10	-1.10717
16803317	chr10:16803317:A:G	5.68226e-06	0.503652	-0.781956	3.48101e-05	-0.889266	-0.966827
16803409	chr10:16803409:C:T	4.62289e-06	0.679809	-1.16444	2.86528e-05	-0.787712	-1.26304
16803458	chr10:16803458:C:G	4.37449e-06	-1.38946e-10	-0.539863	0.000126865	-1.38946e-10	-0.56288
16803569	chr10:16803569:C:T	2.71569e-06	0.0157866	-1.03239	3.08852e-05	-0.924296	-1.05143
16803797	chr10:16803797:G:C	5.35314e-06	-0.337971	-3.25898e-10	7.15703e-05	-1.13532	-3.25898e-10
16803854	chr10:16803854:A:T	2.85712e-06	0.0210735	-0.986912	3.23756e-05	-0.920793	-1.0078
16804110	chr10:16804110:A:G	2.663e-06	0.00664715	-1.04285	3.04038e-05	-0.929659	-1.06178
16804401	chr10:16804401:C:T	3.09695e-06	-0.252024	-0.633213	4.16252e-05	-1.09787	-0.579422
16804808	chr10:16804808:G:A	2.47317e-06	-1.38946e-10	-1.11015	7.65818e-05	-1.38946e-10	-1.06764
16805243	chr10:16805243:C:T	4.4182e-05	3.08939	-1.31673	4.27871e-05	-0.361426	-1.28834
16805291	chr10:16805291:G:A	3.83819e-06	-1.38383	0.713178	8.97588e-05	-1.66891	0.760034
16805308	chr10:16805308:A:T	3.21404e-06	-1.38946e-10	-0.848125	9.23795e-05	-1.38946e-10	-0.880095
16805444	chr10:16805444:G:A	5.5977e-06	-0.293299	-3.25898e-10	6.97701e-05	-1.1608	-3.25898e-10
16805589	chr10:16805589:T:G	2.47189e-06	-1.38946e-10	-1.11067	7.18913e-05	-1.38946e-10	-1.13085
16805891	chr10:16805891:A:G	2.70889e-06	-1.38946e-10	-1.01911	8.55079e-05	-1.38946e-10	-0.957392
16806125	chr10:16806125:T:C	1.03989e-06	-1.37934	-0.597197	3.17891e-05	-1.34562	-0.601255
16806298	chr10:16806298:C:T	5.15841e-07	-1.44853	-1.22909	1.62947e-05	-1.37441	-1.24075
16806709	chr10:16806709:T:C	8.42358e-07	-0.869907	-1.3173	1.27907e-05	-1.53796	-1.31931
16806865	chr10:16806865:T:C	0.00125939	4.98266	0.140068	0.00010666	-0.559996	-0.176356
16806902	chr10:16806902:T:C	0.00497937	6.80377	-0.30637	2.87285e-05	-1.26539	-0.782718
16806998	chr10:16806998:C:T	1.00034e-06	-0.695822	-1.3195	1.20606e-05	-1.59624	-1.31982
16807210	chr10:16807210:T:G	8.25027e-06	-1.38946e-10	0.0945919	0.000214178	-1.38946e-10	-0.0391942
16807431	chr10:16807431:T:C	0.00158037	4.60532	0.744445	0.000107214	-0.771659	0.0404878
16807465	chr10:16807465:T:C	1.42013e-05	-1.38946e-10	0.637682	0.000494571	-1.38946e-10	0.797689
16807660	chr10:16807660:G:A	1.21444e-06	-0.503058	-1.31832	1.33353e-05	-1.50288	-1.31271
16807733	chr10:16807733:G:T	0.00300742	6.41491	-0.421724	0.000111214	0.0835643	-0.778107
16807776	chr10:16807776:C:A	2.21882e-05	1.08391	-3.25898e-10	0.000141357	-0.45471	-3.25898e-10
16808076	chr10:16808076:C:T	2.25241e-05	1.09893	-3.25898e-10	0.000142685	-0.44536	-3.25898e-10
16808152	chr10:16808152:G:GT	2.09699e-06	-1.38946e-10	-1.27515	6.2854e-05	-1.38946e-10	-1.26519
16808215	chr10:16808215:C:T	0.0284719	8.06874	0.172282	0.000220962	0.387949	-0.395958
16808537	chr10:16808537:A:T	9.88651e-07	-0.707196	-1.31987	1.21708e-05	-1.58806	-1.3189
16808730	chr10:16808730:T:C	6.39996e-06	-0.159362	-3.25898e-10	6.81869e-05	-1.18375	-3.25898e-10
16809384	chr10:16809384:C:G	3.16616e-06	-1.38946e-10	-0.863135	9.658e-05	-1.38946e-10	-0.835629
16809433	chr10:16809433:A:C	9.59141e-07	-0.739327	-1.31804	1.22168e-05	-1.58354	-1.31965
16809832	chr10:16809832:G:GT	8.14608e-07	-0.903376	-1.31733	1.30102e-05	-1.52096	-1.31931
16809948	chr10:16809948:C:T	2.05002e-06	-1.38946e-10	-1.29781	6.02636e-05	-1.38946e-10	-1.30727
16810180	chr10:16810180:A:C	2.2145e-05	-1.38946e-10	1.08196	0.000298643	-1.38946e-10	0.293249
16810186	chr10:16810186:G:A	0.0030059	7.00762	-1.01494	9.19152e-05	0.32342	-1.20855
16810516	chr10:16810516:C:T	7.40418e-06	-0.0136098	-3.25898e-10	7.42782e-05	-1.09818	-3.25898e-10
16810617	chr10:16810617:C:T	3.25563e-06	-1.38946e-10	-0.835267	9.74535e-05	-1.38946e-10	-0.826625
16810668	chr10:16810668:G:A	0.00131389	6.26447	-1.09938	6.22494e-05	-0.0172959	-1.25756
16810734	chr10:16810734:T:C	2.13101e-06	-1.38946e-10	-1.25906	6.40514e-05	-1.38946e-10	-1.24631
16810746	chr10:16810746:G:A	2.4223e-06	-1.38946e-10	-1.13094	7.23792e-05	-1.38946e-10	-1.12408
16810782	chr10:16810782:G:A	0.001333	6.46154	-1.28201	6.2925e-05	0.0541284	-1.31818
16810842	chr10:16810842:C:T	1.90426e-05	0.931026	-3.25898e-10	0.000210532	-0.0563634	-3.25898e-10
16810878	chr10:16810878:C:T	3.24147e-06	-1.38946e-10	-0.839627	9.70247e-05	-1.38946e-10	-0.831035
16810897	chr10:16810897:C:T	4.85425e-07	-1.43441	-1.30397	1.21548e-05	-1.61955	-1.28872
16811196	chr10:16811196:CA:C	2.46805e-06	-1.38946e-10	-1.11223	7.52019e-05	-1.38946e-10	-1.08582
16811253	chr10:16811253:C:T	0.0704707	9.41525	-0.267947	1.84889e-05	-1.4877	-1.00113
16811261	chr10:16811261:G:A	3.70457e-06	-1.38946e-10	-0.706087	0.000106154	-1.38946e-10	-0.741106
16811342	chr10:16811342:A:G	2.01479e-06	-1.38946e-10	-1.31514	6.02189e-05	-1.38946e-10	-1.30801
16811350	chr10:16811350:G:C	0.00225423	6.96272	-1.25781	8.10894e-05	0.308552	-1.319
16811357	chr10:16811357:A:G	6.52245e-06	-0.140404	-3.25898e-10	6.90015e-05	-1.17187	-3.25898e-10
16811444	chr10:16811444:C:G	6.41031e-06	-0.157746	-3.25898e-10	6.83461e-05	-1.18142	-3.25898e-10
16811520	chr10:16811520:G:A	6.511e-06	-0.14216	-3.25898e-10	6.89201e-05	-1.17305	-3.25898e-10
16811558	chr10:16811558:G:A	3.17912e-06	-1.38946e-10	-0.859049	9.51427e-05	-1.38946e-10	-0.850623
16811566	chr10:16811566:G:A	3.17912e-06	-1.38946e-10	-0.859049	9.51427e-05	-1.38946e-10	-0.850623
16811567	chr10:16811567:A:G	3.45288e-06	-1.38946e-10	-0.776444	0.000103578	-1.38946e-10	-0.765676
16811610	chr10:16811610:C:T	0.0047762	7.24733	-0.791582	6.82674e-05	-0.0376019	-1.14497
16811644	chr10:16811644:T:C	6.11463e-06	-0.20497	-3.25898e-10	6.64822e-05	-1.20907	-3.25898e-10
16811653	chr10:16811653:A:G	3.83211e-07	-1.66903	-1.3058	1.15827e-05	-1.65907	-1.29742
16812323	chr10:16812323:C:T	0.0105719	8.47889	-1.22859	0.000112458	0.632175	-1.3156
16812350	chr10:16812350:G:A	0.00267683	6.56997	-0.693234	9.65987e-05	0.14848	-0.983916
16812357	chr10:16812357:G:A	2.61269e-06	-1.38946e-10	-1.05527	7.62179e-05	-1.38946e-10	-1.0724
16812536	chr10:16812536:A:G	3.16223e-06	-1.38946e-10	-0.864376	9.64579e-05	-1.38946e-10	-0.836894
16812589	chr10:16812589:T:C	6.66874e-07	-1.13804	-1.28277	1.2951e-05	-1.57686	-1.26796
16813071	chr10:16813071:C:A	0.00146487	6.46696	-1.19309	6.43992e-05	0.0631817	-1.30408
16813095	chr10:16813095:C:T	0.00232488	6.84706	-1.11129	8.10015e-05	0.255212	-1.26675
16813162	chr10:16813162:C:T	2.50911e-06	-1.38946e-10	-1.09573	7.68268e-05	-1.38946e-10	-1.06445
16813345	chr10:16813345:A:T	6.76854e-06	-0.103368	-3.25898e-10	7.04378e-05	-1.15127	-3.25898e-10
16813429	chr10:16813429:G:T	2.15572e-06	-1.38946e-10	-1.24753	6.50484e-05	-1.38946e-10	-1.23087
16813797	chr10:16813797:G:C	1.51915e-06	-0.281128	-1.31637	1.69698e-05	-1.2552	-1.31937
16813924	chr10:16813924:C:T	3.45027e-06	-1.38946e-10	-0.777201	0.000111324	-1.38946e-10	-0.693554
16813930	chr10:16813930:G:A	4.32079e-07	-1.54072	-1.31408	1.9902e-05	-1.10497	-1.31022
16814231	chr10:16814231:G:C	8.0223e-06	-1.38946e-10	0.0665713	0.00022594	-1.38946e-10	0.0142693
16814537	chr10:16814537:G:A	2.09831e-06	-1.38946e-10	-1.27452	6.31188e-05	-1.38946e-10	-1.26098
16814672	chr10:16814672:A:C	7.37143e-06	-0.0180427	-3.25898e-10	7.38037e-05	-1.10459	-3.25898e-10
16814686	chr10:16814686:A:G	0.155972	10.1366	-0.194819	1.8049e-05	-1.45852	-1.05439
16815134	chr10:16815134:C:G	0.118116	9.80875	-0.144985	1.78803e-05	-1.50011	-1.02219
16815204	chr10:16815204:A:C	1.26107e-06	-0.478827	-1.30487	1.17284e-05	-1.6253	-1.31869
16815395	chr10:16815395:G:A	0.000618201	5.07875	-0.667594	7.0007e-05	-0.199316	-0.95809
16815745	chr10:16815745:C:G	2.48202e-06	-1.38946e-10	-1.10658	7.74584e-05	-1.38946e-10	-1.05626
16815851	chr10:16815851:C:T	2.05636e-06	-1.38946e-10	-1.29472	6.22358e-05	-1.38946e-10	-1.27507
16816240	chr10:16816240:CAT:C	6.70246e-06	-0.11318	-3.25898e-10	7.00049e-05	-1.15744	-3.25898e-10
16816371	chr10:16816371:T:C	4.19479e-06	-1.38946e-10	-0.58181	0.000108001	-1.38946e-10	-0.723863
16816557	chr10:16816557:A:G	2.28794e-06	-1.38946e-10	-1.188	6.9585e-05	-1.38946e-10	-1.16345
16816599	chr10:16816599:T:C	5.88197e-06	-1.38946e-10	-0.243762	0.000193759	-1.38946e-10	-0.139387
16817376	chr10:16817376:A:G	4.32489e-06	-1.38946e-10	-0.551267	0.000110974	-1.38946e-10	-0.696706
16817494	chr10:16817494:A:C	3.47426e-06	-1.38946e-10	-0.770273	9.94574e-05	-1.38946e-10	-0.806271
16817712	chr10:16817712:C:T	3.6469e-06	-1.38946e-10	-0.721777	0.000111813	-1.38946e-10	-0.689174
16818064	chr10:16818064:A:G	2.6231e-06	-0.856998	-0.194298	4.68404e-05	-1.51568	-0.0435748
16818322	chr10:16818322:A:G	9.63944e-06	-1.38946e-10	0.250209	0.000329696	-1.38946e-10	0.392171
16818453	chr10:16818453:T:C	3.21854e-06	-1.38946e-10	-0.846725	0.000105253	-1.38946e-10	-0.74963
16818603	chr10:16818603:G:A	6.88034e-06	-0.0869855	-3.25898e-10	7.10511e-05	-1.1426	-3.25898e-10
16818966	chr10:16818966:T:G	5.56534e-06	-0.299097	-3.25898e-10	6.30684e-05	-1.26178	-3.25898e-10
16819471	chr10:16819471:T:C	6.86944e-06	-1.38946e-10	-0.0885714	0.000200681	-1.38946e-10	-0.104285
16819526	chr10:16819526:T:C	6.3954e-06	-0.160075	-3.25898e-10	6.80136e-05	-1.18629	-3.25898e-10
16819865	chr10:16819865:T:C	9.41066e-07	-0.960539	-1.11586	1.33544e-05	-1.66586	-1.1483
16820281	chr10:16820281:A:G	0.00650787	7.72609	-0.960978	0.000139094	0.72192	-1.19277
16820330	chr10:16820330:G:A	2.45805e-06	-1.38946e-10	-1.11628	7.43994e-05	-1.38946e-10	-1.09655
16820436	chr10:16820436:T:C	1.29698e-06	-0.485971	-1.26965	1.26141e-05	-1.55945	-1.31173
16820579	chr10:16820579:G:C	0.00457854	6.8648	-0.451319	0.000143578	0.361811	-0.800935
16820805	chr10:16820805:G:C	1.18276e-06	-0.941392	-0.906414	1.45036e-05	-1.66616	-1.06544
16820884	chr10:16820884:G:A	4.60823e-06	-1.38946e-10	-0.487809	0.000141796	-1.38946e-10	-0.451614
16821120	chr10:16821120:G:T	6.57227e-06	-0.132795	-3.25898e-10	6.93127e-05	-1.16737	-3.25898e-10
16821141	chr10:16821141:G:A	2.07003e-06	-1.38946e-10	-1.28809	6.22198e-05	-1.38946e-10	-1.27533
16821162	chr10:16821162:G:A	0.112979	10.5898	-0.970465	1.51613e-05	-1.36991	-1.31734
16821180	chr10:16821180:G:A	5.11747e-07	-1.55632	-1.12926	1.65536e-05	-1.52054	-1.07886
16821321	chr10:16821321:G:C	2.47713e-06	-1.38946e-10	-1.10855	7.50304e-05	-1.38946e-10	-1.08811
16821653	chr10:16821653:A:G	1.05786e-05	0.805683	-0.462507	3.75749e-05	-1.59033	-0.189331
16821778	chr10:16821778:G:A	7.65799e-06	0.0200957	-3.25898e-10	7.59086e-05	-1.07647	-3.25898e-10
16821859	chr10:16821859:T:G	2.23882e-06	-1.38946e-10	-1.20971	6.75431e-05	-1.38946e-10	-1.19324
16821998	chr10:16821998:G:A	2.11786e-06	-1.38946e-10	-1.26525	6.37221e-05	-1.38946e-10	-1.25147
16822021	chr10:16822021:G:A	2.0134e-06	-1.38946e-10	-1.31583	5.95247e-05	-1.38946e-10	-1.31961
16822137	chr10:16822137:G:A	2.17972e-06	-1.38946e-10	-1.23646	6.61492e-05	-1.38946e-10	-1.21409
16822328	chr10:16822328:T:G	0.206711	11.3248	-1.10134	1.67497e-05	-1.27322	-1.3144
16822624	chr10:16822624:T:C	2.11406e-06	-1.38946e-10	-1.26704	6.36084e-05	-1.38946e-10	-1.25325
16822662	chr10:16822662:G:A	3.32744e-06	-1.38946e-10	-0.81345	8.83701e-05	-1.38946e-10	-0.924466
16822788	chr10:16822788:C:T	2.45973e-06	-1.38946e-10	-1.1156	7.44526e-05	-1.38946e-10	-1.09584
16822811	chr10:16822811:C:T	0.0250808	9.39691	-1.28271	3.85874e-05	-0.475211	-1.27786
16822934	chr10:16822934:C:A	2.43926e-06	-1.38946e-10	-1.12396	7.13541e-05	-1.38946e-10	-1.13835
16823196	chr10:16823196:C:T	2.56e-06	-1.38946e-10	-1.07565	6.18037e-05	-1.38946e-10	-1.28204
16823302	chr10:16823302:G:A	3.05092e-06	-1.38946e-10	-0.900211	8.18797e-05	-1.38946e-10	-1.00075
16823406	chr10:16823406:G:A	6.24795e-06	-0.1834	-3.25898e-10	6.73921e-05	-1.19547	-3.25898e-10
16823548	chr10:16823548:G:A	2.02083e-06	-1.38946e-10	-1.31214	6.04407e-05	-1.38946e-10	-1.30434
16823891	chr10:16823891:T:C	2.2679e-06	-1.38946e-10	-1.1968	7.01626e-05	-1.38946e-10	-1.15519
16823910	chr10:16823910:T:C	3.46468e-06	-1.38946e-10	-0.773034	9.14696e-05	-1.38946e-10	-0.889994
16824103	chr10:16824103:A:G	5.94826e-06	-1.38946e-10	-0.232556	0.000174	-1.38946e-10	-0.246946
16824194	chr10:16824194:G:A	2.17332e-06	-1.38946e-10	-1.2394	6.64366e-05	-1.38946e-10	-1.20975
16824206	chr10:16824206:C:T	3.09911e-06	-1.38946e-10	-0.88454	8.9114e-05	-1.38946e-10	-0.916084
16824238	chr10:16824238:A:G	6.81591e-06	-1.38946e-10	-0.0963946	0.000199399	-1.38946e-10	-0.110693
16824374	chr10:16824374:T:C	3.7307e-05	1.23424	0.369289	8.75291e-05	-1.64053	0.706499
16824555	chr10:16824555:G:A	2.43234e-06	-1.38946e-10	-1.1268	7.35641e-05	-1.38946e-10	-1.10784
16824563	chr10:16824563:C:T	2.40452e-06	-1.38946e-10	-1.1383	7.27103e-05	-1.38946e-10	-1.11952
16824670	chr10:16824670:A:C	2.25585e-06	-1.38946e-10	-1.20213	6.93804e-05	-1.38946e-10	-1.1664
16824824	chr10:16824824:C:T	2.0172e-06	-1.38946e-10	-1.31395	6.0276e-05	-1.38946e-10	-1.30707
16824841	chr10:16824841:C:T	4.78829e-07	-1.43486	-1.31721	1.67577e-05	-1.26779	-1.31935
16824882	chr10:16824882:G:T	2.10965e-06	-1.38946e-10	-1.26913	6.37317e-05	-1.38946e-10	-1.25132
16824930	chr10:16824930:G:A	1.03655e-05	-1.38946e-10	0.322831	0.000311394	-1.38946e-10	0.33506
16825160	chr10:16825160:A:G	5.49551e-06	-1.38946e-10	-0.311723	0.000170677	-1.38946e-10	-0.266227
16825901	chr10:16825901:G:A	2.26601e-06	-1.38946e-10	-1.19763	6.61519e-05	-1.38946e-10	-1.21405
16826524	chr10:16826524:T:C	4.10928e-06	-1.38946e-10	-0.602405	0.000106128	-1.38946e-10	-0.741352
16827153	chr10:16827153:T:C	5.14289e-07	-1.63425	-1.04637	3.39999e-05	-0.861375	-1.01827
16827204	chr10:16827204:A:T	1.64834e-05	-1.38946e-10	0.786699	0.000575816	-1.38946e-10	0.949788
16827220	chr10:16827220:A:G	4.32099e-07	-1.53541	-1.31934	1.2779e-05	-1.54007	-1.31813
16827643	chr10:16827643:C:T	2.26681e-06	-1.38946e-10	-1.19728	6.95512e-05	-1.38946e-10	-1.16394
16827725	chr10:16827725:C:T	2.27751e-05	-1.38946e-10	1.11001	0.000429891	-1.38946e-10	0.657532
16827975	chr10:16827975:A:AT	1.02314e-05	-1.38946e-10	0.309808	0.000348569	-1.38946e-10	0.447836
16827994	chr10:16827994:C:A	1.13546e-05	-1.38946e-10	0.413969	0.00039076	-1.38946e-10	0.562093
16828247	chr10:16828247:A:G	0.00481312	7.06338	-0.599928	0.000183536	0.714546	-0.908135
16828523	chr10:16828523:G:C	2.24446e-06	-1.38946e-10	-1.20719	6.77058e-05	-1.38946e-10	-1.19083
16828626	chr10:16828626:G:A	4.35082e-07	-1.52809	-1.31978	1.93417e-05	-1.12871	-1.31503
16828709	chr10:16828709:C:T	2.56757e-06	-1.38946e-10	-1.07269	7.38472e-05	-1.38946e-10	-1.104
16828762	chr10:16828762:C:G	2.011e-06	-1.38946e-10	-1.31702	5.9571e-05	-1.38946e-10	-1.31883
16829139	chr10:16829139:ACT:A	3.7751e-06	-1.38946e-10	-0.687228	0.00011556	-1.38946e-10	-0.656207
16829301	chr10:16829301:C:G	2.78085e-06	-1.38946e-10	-0.992898	8.37931e-05	-1.38946e-10	-0.977649
16829884	chr10:16829884:C:T	2.0491e-06	-1.38946e-10	-1.29825	6.03459e-05	-1.38946e-10	-1.30591
16829912	chr10:16829912:C:T	2.03515e-06	-1.38946e-10	-1.30509	6.0017e-05	-1.38946e-10	-1.31137
16829915	chr10:16829915:G:A	2.62976e-06	-1.38946e-10	-1.04876	7.91202e-05	-1.38946e-10	-1.03503
16829972	chr10:16829972:G:A	2.39439e-06	-1.38946e-10	-1.14252	7.3959e-05	-1.38946e-10	-1.10249
16830092	chr10:16830092:C:T	2.42277e-06	-1.38946e-10	-1.13074	7.49006e-05	-1.38946e-10	-1.08984
16830314	chr10:16830314:A:G	5.10754e-06	-1.38946e-10	-0.384936	0.000144794	-1.38946e-10	-0.43069
16830744	chr10:16830744:T:C	1.21189e-05	-1.38946e-10	0.479113	0.000417977	-1.38946e-10	0.629425
16830886	chr10:16830886:A:G	1.22903e-06	-0.50462	-1.30481	1.19303e-05	-1.63325	-1.29367
16830930	chr10:16830930:T:C	0.00462962	7.43204	-1.00747	0.000121412	0.599793	-1.2066
16830958	chr10:16830958:A:G	2.50612e-05	1.20567	-3.25898e-10	0.000153575	-0.37181	-3.25898e-10
16831081	chr10:16831081:C:T	0.000747788	4.78581	-0.184347	6.19796e-05	-0.643178	-0.636017
16831175	chr10:16831175:A:G	5.35427e-06	-1.38946e-10	-0.33776	0.000151551	-1.38946e-10	-0.385079
16831397	chr10:16831397:G:A	2.01177e-06	-1.38946e-10	-1.31664	6.11821e-05	-1.38946e-10	-1.29215
16831468	chr10:16831468:A:G	2.83913e-06	-1.38946e-10	-0.972157	8.12409e-05	-1.38946e-10	-1.00858
16831700	chr10:16831700:G:C	2.0117e-06	-1.38946e-10	-1.31667	6.02255e-05	-1.38946e-10	-1.3079
16831727	chr10:16831727:G:C	2.63684e-06	-1.38946e-10	-1.04607	8.40897e-05	-1.38946e-10	-0.974117
16831737	chr10:16831737:C:T	3.06279e-06	-0.62034	-0.275987	4.0436e-05	-1.60515	-0.101135
16831817	chr10:16831817:A:G	2.71007e-05	1.28391	-3.25898e-10	0.000161227	-0.323186	-3.25898e-10
16832243	chr10:16832243:A:C	1.02649e-06	-1.62645	-0.363061	3.38e-05	-1.33927	-0.546275
16832566	chr10:16832566:T:C	0.177929	11.2132	-1.13969	1.69508e-05	-1.26844	-1.30725
16832610	chr10:16832610:C:T	2.01111e-06	-1.38946e-10	-1.31696	5.95451e-05	-1.38946e-10	-1.31927
16832632	chr10:16832632:G:A	8.18548e-07	-1.5387	-0.677175	2.22256e-05	-1.49685	-0.8079
16832636	chr10:16832636:A:G	1.38273e-06	-1.43384	-0.25775	3.01177e-05	-1.58678	-0.414105
16832750	chr10:16832750:G:A	4.62633e-07	-1.58696	-1.19951	1.53249e-05	-1.56402	-1.1125
16832931	chr10:16832931:C:T	0.0024308	5.85863	-0.0783094	0.000258785	0.636179	-0.486183
16833122	chr10:16833122:T:C	1.19862e-05	0.468103	-3.25898e-10	0.000144187	-0.434888	-3.25898e-10
16833163	chr10:16833163:A:G	0.0105705	7.63824	-0.388069	0.000225456	0.765832	-0.753708
16833193	chr10:16833193:A:T	5.90357e-07	-1.56797	-0.974713	1.76917e-05	-1.45736	-1.07555
16833260	chr10:16833260:CATGGTGGGGG:C	2.87164e-06	-1.38946e-10	-0.96077	8.25658e-05	-1.38946e-10	-0.992405
16833360	chr10:16833360:G:A	2.64368e-06	-1.38946e-10	-1.04348	7.62914e-05	-1.38946e-10	-1.07144
16833554	chr10:16833554:A:G	2.21195e-06	-1.38946e-10	-1.22178	6.39016e-05	-1.38946e-10	-1.24866
16833966	chr10:16833966:T:G	2.12362e-06	-1.38946e-10	-1.26253	6.18483e-05	-1.38946e-10	-1.28132
16834032	chr10:16834032:A:G	3.96378e-06	-1.38946e-10	-0.638455	0.000128688	-1.38946e-10	-0.548607
16834053	chr10:16834053:G:T	4.37788e-07	-1.66575	-1.17592	3.52491e-05	-0.687205	-1.15635
16834191	chr10:16834191:C:G	6.0233e-07	-1.29355	-1.22906	1.27764e-05	-1.65649	-1.20191
16834614	chr10:16834614:C:T	5.99347e-07	-1.20915	-1.31842	1.12514e-05	-1.67194	-1.31357
16834821	chr10:16834821:G:A	0.00198916	6.8926	-1.31279	0.000226243	1.3353	-1.31969
16834847	chr10:16834847:T:A	9.87604e-06	-1.38946e-10	0.274457	0.000332824	-1.38946e-10	0.401614
16834923	chr10:16834923:A:G	0.00196235	6.40252	-0.836275	1.34325e-05	-1.59375	-1.21458
16835111	chr10:16835111:G:A	3.08923e-06	-0.887731	-3.25898e-10	5.75263e-05	-1.35376	-3.25898e-10
16835226	chr10:16835226:C:T	1.19768e-05	-1.38946e-10	0.467316	0.000371077	-1.38946e-10	0.51041
16835229	chr10:16835229:A:G	2.17983e-06	-1.38946e-10	-1.2364	6.57578e-05	-1.38946e-10	-1.22002
16835392	chr10:16835392:T:C	3.91914e-07	-1.67175	-1.28062	1.15105e-05	-1.67215	-1.29059
16835605	chr10:16835605:T:C	7.08625e-06	-0.0574977	-3.25898e-10	4.17802e-05	-1.67358	-3.25898e-10
16835752	chr10:16835752:T:C	2.13198e-06	-1.38946e-10	-1.2586	6.39889e-05	-1.38946e-10	-1.24729
16835762	chr10:16835762:C:T	2.06135e-05	1.01029	-3.25898e-10	0.000198737	-0.11402	-3.25898e-10
16835860	chr10:16835860:A:G	2.42083e-06	-1.38946e-10	-1.13154	7.3474e-05	-1.38946e-10	-1.10907
16835868	chr10:16835868:T:C	2.40144e-06	-1.38946e-10	-1.13959	7.30238e-05	-1.38946e-10	-1.11521
16836205	chr10:16836205:T:C	1.15761e-05	1.4903	-1.05701	4.07412e-05	-0.664075	-1.03469
16836376	chr10:16836376:C:T	2.17552e-06	-1.38946e-10	-1.23839	6.37551e-05	-1.38946e-10	-1.25095
16836622	chr10:16836622:T:C	2.13691e-06	-1.38946e-10	-1.25629	6.62009e-05	-1.38946e-10	-1.21331
16836978	chr10:16836978:G:A	6.09112e-06	-0.208822	-3.25898e-10	7.46583e-05	-1.09308	-3.25898e-10
16837584	chr10:16837584:A:G	6.17565e-06	1.0815	-1.27654	5.84421e-05	-0.061286	-1.27668
16837704	chr10:16837704:T:C	2.13814e-06	-1.38946e-10	-1.25572	6.22073e-05	-1.38946e-10	-1.27553
16837960	chr10:16837960:T:C	2.66365e-06	-1.38946e-10	-1.03596	8.16234e-05	-1.38946e-10	-1.00388
16838109	chr10:16838109:C:T	2.2536e-06	-1.20313	-3.25898e-10	4.99431e-05	-1.49512	-3.25898e-10
16838156	chr10:16838156:C:T	2.01325e-06	-1.38946e-10	-1.3159	5.95258e-05	-1.38946e-10	-1.31959
16838208	chr10:16838208:T:A	2.93471e-06	-1.38946e-10	-0.939045	7.57282e-05	-1.38946e-10	-1.07885
16838227	chr10:16838227:G:A	6.66487e-06	1.18319	-1.30199	6.09958e-05	0.00665213	-1.30185
16838316	chr10:16838316:T:TA	2.00935e-06	-1.38946e-10	-1.31784	5.98355e-05	-1.38946e-10	-1.3144
16838354	chr10:16838354:A:T	6.32916e-06	0.738648	-0.909134	2.53855e-05	-1.28734	-0.88448
16838849	chr10:16838849:C:T	2.05812e-06	-1.38946e-10	-1.29386	6.15503e-05	-1.38946e-10	-1.28615
16838954	chr10:16838954:T:C	2.55491e-06	-1.38946e-10	-1.07764	7.68925e-05	-1.38946e-10	-1.06359
16838958	chr10:16838958:T:A	2.05006e-06	-1.38946e-10	-1.29778	6.12604e-05	-1.38946e-10	-1.29087
16838994	chr10:16838994:C:T	2.29765e-06	-1.38946e-10	-1.18377	6.92741e-05	-1.38946e-10	-1.16793
16839005	chr10:16839005:C:T	2.48876e-06	-1.10387	-3.25898e-10	4.97164e-05	-1.49967	-3.25898e-10
16839094	chr10:16839094:G:C	2.02384e-06	-1.38946e-10	-1.31066	6.03436e-05	-1.38946e-10	-1.30595
16839097	chr10:16839097:T:C	2.00868e-06	-1.38946e-10	-1.31818	5.98033e-05	-1.38946e-10	-1.31494
16839553	chr10:16839553:A:G	2.01809e-06	-1.38946e-10	-1.3135	6.02151e-05	-1.38946e-10	-1.30808
16839732	chr10:16839732:T:C	2.00838e-06	-1.38946e-10	-1.31832	5.97336e-05	-1.38946e-10	-1.31611
16839763	chr10:16839763:A:G	3.21543e-06	-1.38946e-10	-0.847694	8.08018e-05	-1.38946e-10	-1.014
16840128	chr10:16840128:A:G	1.6943e-06	-1.48839	-3.25898e-10	4.23776e-05	-1.65938	-3.25898e-10
16840376	chr10:16840376:G:A	2.27419e-06	-1.38946e-10	-1.19403	6.95404e-05	-1.38946e-10	-1.16409
16840519	chr10:16840519:T:C	0.000252178	4.7262	-1.21172	0.000170859	0.945087	-1.21025
16841525	chr10:16841525:CTCAA:C	3.57691e-06	-1.38946e-10	-0.741154	0.000102804	-1.38946e-10	-0.773178
16842085	chr10:16842085:C:T	3.91753e-06	-1.38946e-10	-0.650193	0.000122458	-1.38946e-10	-0.598236
16842248	chr10:16842248:T:C	2.86635e-06	-1.38946e-10	-0.962614	9.14426e-05	-1.38946e-10	-0.890289
16842374	chr10:16842374:G:C	0.000251703	4.4523	-0.939707	0.000124599	0.542515	-1.12341
16843078	chr10:16843078:C:T	3.35904e-06	-1.38946e-10	-0.803999	0.000104003	-1.38946e-10	-0.761583
16843093	chr10:16843093:C:A	2.0053e-06	-1.38946e-10	-1.31986	5.96451e-05	-1.38946e-10	-1.31759
16843373	chr10:16843373:A:T	7.3988e-06	1.21972	-1.23406	6.7545e-05	0.0411902	-1.2344
16843431	chr10:16843431:T:C	2.06345e-06	-1.38946e-10	-1.29128	6.25618e-05	-1.38946e-10	-1.26985
16843750	chr10:16843750:A:G	2.11968e-06	-1.38946e-10	-1.26439	6.15738e-05	-1.38946e-10	-1.28576
16844008	chr10:16844008:T:C	3.29018e-06	-1.38946e-10	-0.824711	0.000106739	-1.38946e-10	-0.735613
16844403	chr10:16844403:C:CT	2.00781e-06	-1.38946e-10	-1.31861	5.95098e-05	-1.38946e-10	-1.31986
16844443	chr10:16844443:CAACA:C	1.40827e-06	-1.67329	-3.25898e-10	4.85283e-05	-1.52385	-3.25898e-10
16844807	chr10:16844807:A:G	0.000123528	3.28378	-0.482973	0.000109132	-0.0513849	-0.662058
16845010	chr10:16845010:A:G	2.79766e-06	-1.38946e-10	-0.986869	8.07754e-05	-1.38946e-10	-1.01433
16845199	chr10:16845199:T:C	1.77636e-06	-1.44109	-3.25898e-10	8.22822e-05	-0.995845	-3.25898e-10
16845412	chr10:16845412:G:A	2.00903e-06	-1.38946e-10	-1.318	6.00651e-05	-1.38946e-10	-1.31057
16845554	chr10:16845554:G:A	6.47103e-06	1.00517	-1.15349	6.17663e-05	-0.151704	-1.13094
16845923	chr10:16845923:T:C	2.76446e-06	-1.38946e-10	-0.998809	7.49972e-05	-1.38946e-10	-1.08855
16846380	chr10:16846380:G:A	2.84812e-06	-1.38946e-10	-0.968996	8.75211e-05	-1.38946e-10	-0.93412
16847003	chr10:16847003:T:G	4.38429e-06	-1.38946e-10	-0.537626	0.000137427	-1.38946e-10	-0.482909
16847175	chr10:16847175:G:A	4.73669e-06	-1.38946e-10	-0.460315	0.000150682	-1.38946e-10	-0.39083
16847228	chr10:16847228:G:A	2.04011e-06	-1.38946e-10	-1.30265	6.02402e-05	-1.38946e-10	-1.30766
16847294	chr10:16847294:T:C	4.10612e-06	-1.38946e-10	-0.603176	0.000128355	-1.38946e-10	-0.551202
16847367	chr10:16847367:G:T	4.47998e-06	-1.38946e-10	-0.516036	0.000140426	-1.38946e-10	-0.461317
16848011	chr10:16848011:T:C	2.19916e-06	-1.38946e-10	-1.22758	6.77595e-05	-1.38946e-10	-1.19004
16848027	chr10:16848027:T:G	2.00918e-06	-1.38946e-10	-1.31793	5.96927e-05	-1.38946e-10	-1.31679
16848400	chr10:16848400:G:A	4.16263e-06	-1.38946e-10	-0.589507	0.000132319	-1.38946e-10	-0.520782
16849138	chr10:16849138:G:T	6.483e-05	2.15611	-3.25898e-10	0.000586107	0.967502	-3.25898e-10
16849276	chr10:16849276:C:A	3.7512e-05	-1.38946e-10	1.60901	0.000888991	-1.38946e-10	1.38409
16849364	chr10:16849364:G:GA	4.70168e-05	3.09531	-1.26045	3.42523e-05	-0.555382	-1.31686
16849549	chr10:16849549:A:C	3.1166e-06	-1.38946e-10	-0.87891	9.46647e-05	-1.38946e-10	-0.855659
16851333	chr10:16851333:T:C	2.55056e-06	-1.38946e-10	-1.07934	7.73202e-05	-1.38946e-10	-1.05805
16853114	chr10:16853114:A:G	2.18604e-06	-1.38946e-10	-1.23356	6.48802e-05	-1.38946e-10	-1.23346
16853602	chr10:16853602:G:C	3.43013e-06	-1.38946e-10	-0.783057	0.000105278	-1.38946e-10	-0.749399
16853965	chr10:16853965:G:A	2.16833e-06	-0.407922	-0.833773	2.22732e-05	-1.30265	-0.999967
16854388	chr10:16854388:T:G	1.86804e-06	-0.317574	-1.07319	1.93899e-05	-1.25413	-1.18712
16854692	chr10:16854692:T:A	7.97356e-07	-1.04086	-1.20125	4.0795e-05	-0.422796	-1.27464
16854746	chr10:16854746:C:T	2.1534e-06	-1.38946e-10	-1.2486	6.44811e-05	-1.38946e-10	-1.23963
16854807	chr10:16854807:A:G	4.44438e-06	-1.38946e-10	-0.524014	0.000137537	-1.38946e-10	-0.482106
16854934	chr10:16854934:C:CT	2.24412e-06	-1.38946e-10	-1.20734	6.73842e-05	-1.38946e-10	-1.19559
16855224	chr10:16855224:G:A	5.07952e-06	0.549519	-0.939956	5.70908e-05	-0.424392	-0.936965
16855403	chr10:16855403:C:T	4.91111e-06	-1.38946e-10	-0.424154	0.000150039	-1.38946e-10	-0.395108
16855599	chr10:16855599:A:G	3.44902e-06	-1.38946e-10	-0.777565	0.00010534	-1.38946e-10	-0.74881
16855690	chr10:16855690:A:G	4.92074e-06	0.5426	-0.964794	5.54381e-05	-0.42855	-0.962184
16855781	chr10:16855781:T:C	2.41239e-06	-1.38946e-10	-1.13504	7.34095e-05	-1.38946e-10	-1.10995
16855974	chr10:16855974:C:T	4.1721e-06	0.669679	-1.25691	4.43049e-05	-0.363763	-1.25114
16856057	chr10:16856057:G:A	3.69603e-06	-0.374352	-0.334044	3.66643e-05	-1.23944	-0.564758
16856060	chr10:16856060:A:T	8.0201e-07	-1.46836	-0.767927	2.93443e-05	-1.07852	-0.948377
16856286	chr10:16856286:C:T	3.31132e-06	-0.818306	-3.25898e-10	0.000140828	-0.458463	-3.25898e-10
16856615	chr10:16856615:C:T	2.13977e-06	-1.38946e-10	-1.25496	6.48723e-05	-1.38946e-10	-1.23358
16856640	chr10:16856640:T:C	2.92066e-06	-1.38946e-10	-0.943844	8.69513e-05	-1.38946e-10	-0.940652
16857043	chr10:16857043:A:G	4.53789e-06	0.467656	-0.970849	5.20849e-05	-0.484778	-0.968348
16857210	chr10:16857210:T:A	4.65915e-06	-1.38946e-10	-0.47682	0.000142255	-1.38946e-10	-0.448378
16858027	chr10:16858027:G:A	2.65661e-06	-1.38946e-10	-1.0386	7.97013e-05	-1.38946e-10	-1.02771
16858077	chr10:16858077:A:C	2.17514e-06	-1.38946e-10	-1.23856	6.46503e-05	-1.38946e-10	-1.23701
16858181	chr10:16858181:T:C	3.00796e-06	-0.914393	-3.25898e-10	5.83471e-05	-1.33959	-3.25898e-10
16858234	chr10:16858234:T:C	2.02783e-06	-1.38946e-10	-1.30869	5.98424e-05	-1.38946e-10	-1.31429
16858527	chr10:16858527:GGCCAGGCTGGTCTTGAACTCCTGGCCTCAA:G	3.19324e-06	-1.38946e-10	-0.854617	9.81065e-05	-1.38946e-10	-0.819947
16859072	chr10:16859072:C:T	4.96668e-06	-1.38946e-10	-0.412903	0.000164125	-1.38946e-10	-0.305375
16859078	chr10:16859078:C:T	2.03567e-06	-1.38946e-10	-1.30483	6.02695e-05	-1.38946e-10	-1.30717
16859199	chr10:16859199:G:T	5.42621e-06	-1.38946e-10	-0.324413	0.000166582	-1.38946e-10	-0.29051
16859383	chr10:16859383:A:T	3.66628e-06	-1.38946e-10	-0.716476	0.000111524	-1.38946e-10	-0.691757
16859625	chr10:16859625:C:T	2.01107e-06	-1.38946e-10	-1.31699	5.97248e-05	-1.38946e-10	-1.31625
16859641	chr10:16859641:T:C	4.09173e-06	-1.38946e-10	-0.606686	0.000124821	-1.38946e-10	-0.579122
16860139	chr10:16860139:A:G	2.09085e-06	-1.38946e-10	-1.27809	6.21526e-05	-1.38946e-10	-1.27641
16860613	chr10:16860613:T:C	3.67015e-06	-1.38946e-10	-0.715421	0.000104602	-1.38946e-10	-0.75584
16860623	chr10:16860623:C:T	2.44547e-05	-1.38946e-10	1.18117	0.000673564	-1.38946e-10	1.10658
16860700	chr10:16860700:T:C	3.16403e-06	-1.38946e-10	-0.863809	9.75347e-05	-1.38946e-10	-0.825792
16861081	chr10:16861081:T:C	2.0085e-06	-1.38946e-10	-1.31827	6.02843e-05	-1.38946e-10	-1.30693
16861157	chr10:16861157:A:G	2.21334e-06	-1.38946e-10	-1.22115	6.62982e-05	-1.38946e-10	-1.21184
16861302	chr10:16861302:C:T	3.00042e-06	0.400946	-1.31785	1.39987e-05	-1.44888	-1.31816
16861844	chr10:16861844:A:G	1.36987e-05	-1.38946e-10	0.601647	0.000377772	-1.38946e-10	0.528291
16862347	chr10:16862347:A:C	2.02281e-06	-1.38946e-10	-1.31117	5.97415e-05	-1.38946e-10	-1.31597
16862638	chr10:16862638:A:G	3.69243e-06	-1.38946e-10	-0.709368	0.0001154	-1.38946e-10	-0.657595
16862786	chr10:16862786:C:T	4.63718e-06	-1.38946e-10	-0.481548	0.000146202	-1.38946e-10	-0.421014
16863392	chr10:16863392:T:C	2.17124e-06	-1.38946e-10	-1.24036	6.39361e-05	-1.38946e-10	-1.24812
16863868	chr10:16863868:G:C	2.12504e-06	-1.38946e-10	-1.26186	6.35031e-05	-1.38946e-10	-1.25491
16863982	chr10:16863982:A:G	2.03613e-06	-1.38946e-10	-1.3046	6.044e-05	-1.38946e-10	-1.30435
16864170	chr10:16864170:G:A	2.45097e-06	-1.38946e-10	-1.11917	7.42685e-05	-1.38946e-10	-1.09831
16864266	chr10:16864266:T:C	3.5477e-06	-0.137758	-0.611597	5.01171e-05	-0.885693	-0.605945
16864509	chr10:16864509:T:C	1.20379e-05	1.78604	-1.31364	1.63037e-05	-1.30782	-1.30678
16864551	chr10:16864551:A:G	2.01718e-06	-1.38946e-10	-1.31395	5.97824e-05	-1.38946e-10	-1.31529
16864878	chr10:16864878:G:A	7.1038e-06	0.180464	-0.235488	9.26329e-05	-0.650602	-0.226755
16865056	chr10:16865056:C:T	7.37936e-06	0.239913	-0.256881	9.33584e-05	-0.619129	-0.250426
16865234	chr10:16865234:T:A	2.36929e-06	-1.38946e-10	-1.15306	6.75488e-05	-1.38946e-10	-1.19315
16865650	chr10:16865650:C:T	1.45982e-06	-1.63734	-3.25898e-10	4.28211e-05	-1.64897	-3.25898e-10
16865808	chr10:16865808:G:A	2.01144e-06	-1.38946e-10	-1.31681	5.95087e-05	-1.38946e-10	-1.31988
16865833	chr10:16865833:T:C	2.381e-05	-1.38946e-10	1.15445	0.000714881	-1.38946e-10	1.16612
16866004	chr10:16866004:G:A	4.38098e-06	-0.120392	-0.417989	6.16282e-05	-0.872747	-0.412133
16866039	chr10:16866039:C:T	1.47108e-06	-1.62966	-3.25898e-10	5.9464e-05	-1.32063	-3.25898e-10
16866153	chr10:16866153:C:T	2.00535e-06	-1.38946e-10	-1.31984	5.96733e-05	-1.38946e-10	-1.31712
16866295	chr10:16866295:GAA:G	2.55096e-06	-1.38946e-10	-1.07918	7.3379e-05	-1.38946e-10	-1.11036
16866599	chr10:16866599:T:C	4.84963e-06	-0.131672	-0.30508	6.85779e-05	-0.880039	-0.297991
16866608	chr10:16866608:G:A	2.5824e-06	-1.38946e-10	-1.06693	7.37184e-05	-1.38946e-10	-1.10575
16866879	chr10:16866879:T:C	4.60012e-06	-0.174053	-0.315518	6.57857e-05	-0.910975	-0.308622
16867590	chr10:16867590:T:C	5.55691e-06	1.01104	-1.31165	1.58349e-05	-1.33688	-1.30691
16868033	chr10:16868033:T:C	2.52629e-06	-1.38946e-10	-1.0889	7.49641e-05	-1.38946e-10	-1.08899
16868051	chr10:16868051:A:G	1.58816e-05	-1.38946e-10	0.74951	0.000483255	-1.38946e-10	0.774544
16868152	chr10:16868152:G:A	2.2802e-05	-1.38946e-10	1.11119	0.000768679	-1.38946e-10	1.23867
16868209	chr10:16868209:A:G	2.23083e-06	-1.38946e-10	-1.21328	6.39335e-05	-1.38946e-10	-1.24816
16868301	chr10:16868301:G:A	3.98689e-06	-0.285331	-0.347311	5.93874e-05	-0.982681	-0.339238
16868381	chr10:16868381:T:C	4.11445e-06	-0.188767	-0.41238	5.95393e-05	-0.914879	-0.404484
16868621	chr10:16868621:T:G	4.11096e-06	-0.222702	-0.379296	6.02335e-05	-0.937298	-0.370474
16868747	chr10:16868747:C:G	1.27818e-05	-1.38946e-10	0.532367	0.000455199	-1.38946e-10	0.714734
16868865	chr10:16868865:C:A	8.36203e-06	-1.38946e-10	0.108047	0.000263058	-1.38946e-10	0.166372
16869412	chr10:16869412:G:A	5.13115e-06	-1.38946e-10	-0.380325	0.000166448	-1.38946e-10	-0.291316
16869606	chr10:16869606:C:A	2.40925e-06	0.142029	-1.27837	1.17528e-05	-1.62269	-1.31922
16870105	chr10:16870105:G:A	3.16546e-06	-0.273583	-0.589774	4.75999e-05	-0.960919	-0.58225
16870135	chr10:16870135:G:A	1.41408e-06	-1.27353	-0.395646	2.98079e-05	-1.52415	-0.487077
16870146	chr10:16870146:G:A	1.64117e-06	-1.14162	-0.378623	2.84393e-05	-1.58751	-0.470717
16870394	chr10:16870394:C:T	2.21515e-06	-1.38946e-10	-1.22033	6.52894e-05	-1.38946e-10	-1.22717
16870839	chr10:16870839:T:C	2.61236e-06	-1.38946e-10	-1.0554	7.66374e-05	-1.38946e-10	-1.06692
16871039	chr10:16871039:T:TG	2.1021e-06	-1.38946e-10	-1.27272	6.1364e-05	-1.38946e-10	-1.28918
16871381	chr10:16871381:C:T	6.7207e-06	1.01609	-1.12655	1.42105e-05	-1.48937	-1.26265
16871525	chr10:16871525:C:T	1.5941e-06	-1.54935	-3.25898e-10	6.60647e-05	-1.21537	-3.25898e-10
16872078	chr10:16872078:T:C	6.50156e-06	-1.38946e-10	-0.143612	0.000214387	-1.38946e-10	-0.0382184
16872401	chr10:16872401:C:A	4.89165e-06	-1.38946e-10	-0.428124	0.000152675	-1.38946e-10	-0.377691
16873118	chr10:16873118:G:A	1.41148e-06	-1.67102	-3.25898e-10	4.42118e-05	-1.61701	-3.25898e-10
16873195	chr10:16873195:C:T	7.6988e-06	-1.38946e-10	0.0254106	0.000240464	-1.38946e-10	0.0765714
16873330	chr10:16873330:G:A	2.99427e-06	-0.918952	-3.25898e-10	0.000153748	-0.370688	-3.25898e-10
16873493	chr10:16873493:G:A	2.22337e-06	-1.38946e-10	-1.21663	6.50105e-05	-1.38946e-10	-1.23145
16873525	chr10:16873525:C:A	2.73296e-06	-1.38946e-10	-1.01027	7.97246e-05	-1.38946e-10	-1.02742
16873760	chr10:16873760:A:C	4.17792e-06	0.636702	-1.22254	7.74412e-05	0.124419	-1.1809
16873769	chr10:16873769:G:C	2.54275e-06	-1.38946e-10	-1.08241	7.4135e-05	-1.38946e-10	-1.10011
16873895	chr10:16873895:T:C	6.20131e-06	-0.190894	-3.25898e-10	0.000139499	-0.467943	-3.25898e-10
16874280	chr10:16874280:G:A	2.22926e-06	-1.38946e-10	-1.21398	6.60142e-05	-1.38946e-10	-1.21613
16874485	chr10:16874485:T:C	1.44196e-05	-1.38946e-10	0.652937	0.000457071	-1.38946e-10	0.718838
16874608	chr10:16874608:GTAA:G	2.07714e-06	-1.38946e-10	-1.28466	6.14451e-05	-1.38946e-10	-1.28786
16874914	chr10:16874914:G:T	2.54125e-06	-1.38946e-10	-1.083	7.39696e-05	-1.38946e-10	-1.10235
16875248	chr10:16875248:A:C	2.10244e-06	-1.38946e-10	-1.27255	6.1868e-05	-1.38946e-10	-1.281
16875478	chr10:16875478:A:G	3.09461e-06	0.422357	-1.30835	3.94398e-05	-0.442138	-1.28909
16875523	chr10:16875523:A:G	3.3973e-06	0.452984	-1.24566	6.39994e-05	-0.0384822	-1.20864
16875569	chr10:16875569:T:A	2.02588e-06	-1.38946e-10	-1.30965	6.02063e-05	-1.38946e-10	-1.30822
16875627	chr10:16875627:G:T	6.34533e-06	-0.167934	-3.25898e-10	0.000142556	-0.446267	-3.25898e-10
16875918	chr10:16875918:G:A	3.77608e-06	-1.38946e-10	-0.686967	0.000125649	-1.38946e-10	-0.572506
16876019	chr10:16876019:G:A	3.8163e-06	-1.38946e-10	-0.676372	0.000127135	-1.38946e-10	-0.560753
16876551	chr10:16876551:G:A	6.55185e-06	-0.135907	-3.25898e-10	0.000146595	-0.418328	-3.25898e-10
16876705	chr10:16876705:C:A	1.39269e-05	1.32597	-0.707805	0.000118852	-0.131588	-0.496537
16876780	chr10:16876780:T:C	7.16604e-06	-1.38946e-10	-0.0463008	0.000204827	-1.38946e-10	-0.0838325
16876973	chr10:16876973:A:G	2.17693e-06	-1.38946e-10	-1.23774	6.78288e-05	-1.38946e-10	-1.18901
16876998	chr10:16876998:T:C	1.20231e-06	-0.662695	-1.16871	3.68062e-05	-0.631232	-1.1691
16877053	chr10:16877053:T:C	2.15312e-06	0.0640404	-1.31278	7.57573e-05	0.240386	-1.31885
16877220	chr10:16877220:C:T	3.12225e-06	-1.38946e-10	-0.877099	9.72811e-05	-1.38946e-10	-0.828396
16877224	chr10:16877224:A:G	2.0069e-05	1.75371	-0.770189	0.000150961	0.181483	-0.57046
16877418	chr10:16877418:G:A	2.24701e-05	1.87533	-0.778794	0.000161445	0.28378	-0.605617
16877474	chr10:16877474:T:A	9.21101e-07	-1.04461	-1.05323	2.01029e-05	-1.37502	-1.03011
16877513	chr10:16877513:C:T	2.0443e-06	-1.38946e-10	-1.3006	6.0208e-05	-1.38946e-10	-1.30819
16877694	chr10:16877694:T:G	2.63682e-06	-1.38946e-10	-1.04608	7.78655e-05	-1.38946e-10	-1.05102
16877795	chr10:16877795:TA:T	2.00868e-06	-1.38946e-10	-1.31818	5.96633e-05	-1.38946e-10	-1.31728
16877816	chr10:16877816:A:G	1.41434e-05	1.72487	-1.09128	0.000103349	0.175784	-0.943674
16878159	chr10:16878159:G:A	3.48808e-06	-0.70024	-0.0660633	8.15632e-05	-0.945238	-0.0593844
16878220	chr10:16878220:A:G	2.2442e-06	-1.38946e-10	-1.2073	6.90369e-05	-1.38946e-10	-1.17136
16878231	chr10:16878231:T:G	2.22831e-06	-1.38946e-10	-1.21441	6.35869e-05	-1.38946e-10	-1.25359
16878691	chr10:16878691:C:T	3.19148e-06	-1.38946e-10	-0.855169	0.000104568	-1.38946e-10	-0.756166
16878786	chr10:16878786:C:T	1.44749e-06	-1.64582	-3.25898e-10	4.76092e-05	-1.54297	-3.25898e-10
16878787	chr10:16878787:G:A	3.68471e-06	-1.38946e-10	-0.711461	0.000113411	-1.38946e-10	-0.674982
16878863	chr10:16878863:G:A	3.91991e-06	-1.38946e-10	-0.649586	0.000120817	-1.38946e-10	-0.611723
16878893	chr10:16878893:A:C	1.45312e-06	-0.478899	-1.16304	4.77082e-05	-0.353293	-1.1876
16878957	chr10:16878957:T:G	1.52725e-06	-1.59218	-3.25898e-10	4.29907e-05	-1.64502	-3.25898e-10
16879371	chr10:16879371:T:C	2.77682e-05	1.92563	-0.617393	0.000200553	0.314617	-0.419538
16879507	chr10:16879507:G:A	6.32985e-06	-0.170377	-3.25898e-10	0.00014221	-0.448699	-3.25898e-10
16879914	chr10:16879914:A:G	2.00616e-06	-1.38946e-10	-1.31943	5.95652e-05	-1.38946e-10	-1.31893
16879977	chr10:16879977:C:T	2.06886e-06	-1.38946e-10	-1.28866	6.1535e-05	-1.38946e-10	-1.28639
16880065	chr10:16880065:A:G	2.13239e-06	0.0475992	-1.30601	4.27079e-05	-0.363971	-1.28764
16880287	chr10:16880287:G:A	3.56716e-06	-1.38946e-10	-0.743884	0.000118191	-1.38946e-10	-0.633701
16880563	chr10:16880563:T:C	2.43694e-06	-1.38946e-10	-1.12491	7.67528e-05	-1.38946e-10	-1.06541
16880833	chr10:16880833:T:C	2.00594e-06	-1.38946e-10	-1.31954	5.96251e-05	-1.38946e-10	-1.31792
16880900	chr10:16880900:A:G	2.4039e-06	-1.38946e-10	-1.13856	7.02504e-05	-1.38946e-10	-1.15393
16881061	chr10:16881061:A:T	2.00547e-06	-1.38946e-10	-1.31977	5.95325e-05	-1.38946e-10	-1.31948
16881089	chr10:16881089:A:C	3.62801e-06	-1.38946e-10	-0.72697	0.000120318	-1.38946e-10	-0.615862
16881099	chr10:16881099:T:G	2.27998e-06	-1.38946e-10	-1.19149	6.62045e-05	-1.38946e-10	-1.21325
16881391	chr10:16881391:T:C	3.69151e-06	-0.00145928	-0.70816	6.08216e-05	-0.784172	-0.513884
16881728	chr10:16881728:A:G	6.22294e-06	-0.187412	-3.25898e-10	0.000140091	-0.463706	-3.25898e-10
16881813	chr10:16881813:A:T	8.9006e-07	-1.16539	-0.966727	2.20045e-05	-1.46637	-0.848387
16882593	chr10:16882593:C:G	6.32205e-06	-0.17161	-3.25898e-10	0.000142073	-0.449657	-3.25898e-10
16882611	chr10:16882611:G:C	2.25734e-06	-1.38946e-10	-1.20147	6.61488e-05	-1.38946e-10	-1.21409
16882863	chr10:16882863:T:A	1.35258e-06	-0.444256	-1.26939	2.31088e-05	-1.00871	-1.25707
16882921	chr10:16882921:T:C	1.74896e-06	-0.212419	-1.24421	2.82007e-05	-0.837256	-1.2294
16882982	chr10:16882982:C:T	2.04538e-06	-1.38946e-10	-1.30007	6.02321e-05	-1.38946e-10	-1.30779
16883109	chr10:16883109:A:G	2.92887e-06	-1.38946e-10	-0.941038	8.39293e-05	-1.38946e-10	-0.976025
16883269	chr10:16883269:G:A	6.06413e-06	-0.213262	-3.25898e-10	0.000136637	-0.488675	-3.25898e-10
16883329	chr10:16883329:A:G	1.78164e-05	1.96989	-1.10543	0.000122043	0.360309	-0.961936
16883585	chr10:16883585:G:A	2.27563e-06	-1.38946e-10	-1.1934	6.66702e-05	-1.38946e-10	-1.20624
16883589	chr10:16883589:A:G	1.55835e-06	-0.278875	-1.29315	2.53754e-05	-0.888309	-1.28391
16883663	chr10:16883663:C:G	2.42645e-06	-1.38946e-10	-1.12922	7.26045e-05	-1.38946e-10	-1.12097
16883671	chr10:16883671:C:T	2.04712e-06	-1.38946e-10	-1.29922	6.15016e-05	-1.38946e-10	-1.28694
16883849	chr10:16883849:T:C	2.37333e-06	-1.38946e-10	-1.15136	7.3717e-05	-1.38946e-10	-1.10577
16883905	chr10:16883905:A:G	6.22439e-06	-0.187178	-3.25898e-10	0.000139991	-0.464422	-3.25898e-10
16884078	chr10:16884078:C:A	2.18036e-06	-1.38946e-10	-1.23616	6.71845e-05	-1.38946e-10	-1.19856
16884085	chr10:16884085:T:C	2.02452e-06	-1.38946e-10	-1.31032	6.08555e-05	-1.38946e-10	-1.2975
16884177	chr10:16884177:T:A	1.17043e-06	-0.584683	-1.2736	1.61078e-05	-1.36149	-1.2652
16884234	chr10:16884234:G:A	2.08011e-06	-1.38946e-10	-1.28323	6.10578e-05	-1.38946e-10	-1.29418
16884369	chr10:16884369:G:A	1.68161e-06	-0.439833	-1.05607	2.25998e-05	-1.34845	-0.939609
16884418	chr10:16884418:T:A	1.14231e-06	-0.568071	-1.31453	1.99802e-05	-1.09866	-1.3126
16884641	chr10:16884641:G:A	1.41869e-06	-1.66592	-3.25898e-10	4.71607e-05	-1.55244	-3.25898e-10
16884687	chr10:16884687:TC:T	2.01149e-06	-1.38946e-10	-1.31678	5.9801e-05	-1.38946e-10	-1.31498
16884734	chr10:16884734:G:T	6.10278e-07	-1.35788	-1.15162	1.46698e-05	-1.58034	-1.13987
16884948	chr10:16884948:C:G	2.08504e-06	-1.38946e-10	-1.28086	6.11819e-05	-1.38946e-10	-1.29215
16885015	chr10:16885015:C:T	3.72618e-06	-1.38946e-10	-0.700271	0.000123717	-1.38946e-10	-0.588002
16885028	chr10:16885028:C:T	7.1956e-07	-1.3455	-0.999271	1.77666e-05	-1.59431	-0.93437
16885149	chr10:16885149:T:C	6.23637e-06	-0.185255	-3.25898e-10	0.000140122	-0.463489	-3.25898e-10
16885269	chr10:16885269:T:C	2.29113e-06	-1.38946e-10	-1.18661	6.7084e-05	-1.38946e-10	-1.20005
16885602	chr10:16885602:T:C	6.29914e-06	-0.17524	-3.25898e-10	0.000141446	-0.454083	-3.25898e-10
16885878	chr10:16885878:A:T	1.72901e-06	-0.22016	-1.24795	5.85784e-05	-0.0700619	-1.26557
16885896	chr10:16885896:A:C	3.64783e-06	-1.38946e-10	-0.721523	0.000120991	-1.38946e-10	-0.610281
16886259	chr10:16886259:T:C	6.59254e-06	-0.129715	-3.25898e-10	0.000147403	-0.41283	-3.25898e-10
16886415	chr10:16886415:T:C	2.20995e-06	-1.38946e-10	-1.22268	6.79469e-05	-1.38946e-10	-1.18727
16886590	chr10:16886590:C:G	6.08272e-06	-0.210202	-3.25898e-10	0.000137016	-0.485899	-3.25898e-10
16886635	chr10:16886635:G:A	2.06744e-06	-1.38946e-10	-1.28934	6.25177e-05	-1.38946e-10	-1.27055
16886874	chr10:16886874:C:T	2.01293e-06	-1.38946e-10	-1.31606	5.9565e-05	-1.38946e-10	-1.31893
16887130	chr10:16887130:G:A	1.37373e-05	-1.38946e-10	0.604463	0.000440515	-1.38946e-10	0.681944
16887274	chr10:16887274:ATT:A	2.7846e-06	-1.38946e-10	-0.991549	8.47395e-05	-1.38946e-10	-0.966419
16887611	chr10:16887611:G:A	2.27135e-06	-1.38946e-10	-1.19528	6.9921e-05	-1.38946e-10	-1.15863
16888011	chr10:16888011:G:A	2.01329e-06	-1.38946e-10	-1.31589	5.95703e-05	-1.38946e-10	-1.31884
16888046	chr10:16888046:G:A	5.42135e-06	-0.32531	-3.25898e-10	0.000123555	-0.589315	-3.25898e-10
16888280	chr10:16888280:A:T	8.18343e-07	-1.18522	-1.0309	1.87911e-05	-1.46645	-1.00616
16888363	chr10:16888363:T:C	3.00313e-06	-1.38946e-10	-0.916	9.77303e-05	-1.38946e-10	-0.823788
16888420	chr10:16888420:C:G	2.02602e-06	-1.30958	-3.25898e-10	4.41594e-05	-1.6182	-3.25898e-10
16888736	chr10:16888736:T:C	6.17695e-06	-0.19483	-3.25898e-10	0.000138985	-0.471633	-3.25898e-10
16888778	chr10:16888778:CAG:C	5.91205e-06	-0.238661	-3.25898e-10	0.000133579	-0.51131	-3.25898e-10
16888862	chr10:16888862:C:T	6.10345e-06	-0.206801	-3.25898e-10	0.000137021	-0.48587	-3.25898e-10
16889011	chr10:16889011:C:A	5.98345e-07	-1.25423	-1.27501	1.21596e-05	-1.6138	-1.29408
16889198	chr10:16889198:A:T	6.11071e-06	-1.38946e-10	-0.205611	0.000207424	-1.38946e-10	-0.0712374
16889256	chr10:16889256:A:G	2.46346e-06	-1.38946e-10	-1.11409	7.42342e-05	-1.38946e-10	-1.09878
16889301	chr10:16889301:C:T	2.02448e-06	-1.38946e-10	-1.31034	5.97736e-05	-1.38946e-10	-1.31544
16889345	chr10:16889345:C:T	5.03626e-06	-1.38946e-10	-0.398991	0.000160757	-1.38946e-10	-0.326107
16889466	chr10:16889466:A:C	4.16723e-07	-1.58463	-1.30636	1.1214e-05	-1.67323	-1.31561
16890039	chr10:16890039:G:A	2.4509e-06	-1.38946e-10	-1.1192	7.15277e-05	-1.38946e-10	-1.13592
16890385	chr10:16890385:G:A	1.41012e-06	-1.67198	-3.25898e-10	4.18747e-05	-1.67132	-3.25898e-10
16890491	chr10:16890491:G:T	6.46702e-06	-0.148939	-3.25898e-10	0.000144846	-0.430327	-3.25898e-10
16890705	chr10:16890705:A:G	8.77018e-07	-1.43069	-0.716196	2.52379e-05	-1.61825	-0.559398
16890745	chr10:16890745:G:A	2.22261e-05	-1.38946e-10	1.08561	0.000728175	-1.38946e-10	1.18454
16890771	chr10:16890771:A:T	1.99499e-06	-1.32501	-3.25898e-10	5.33956e-05	-1.42827	-3.25898e-10
16890913	chr10:16890913:T:C	2.32614e-06	-1.38946e-10	-1.17144	6.6848e-05	-1.38946e-10	-1.20358
16891547	chr10:16891547:T:C	7.4143e-06	-1.38946e-10	-0.0122438	0.000206709	-1.38946e-10	-0.0746888
16891791	chr10:16891791:T:C	2.0083e-06	-1.38946e-10	-1.31837	5.96814e-05	-1.38946e-10	-1.31698
16891847	chr10:16891847:G:A	2.12723e-06	-1.38946e-10	-1.26083	6.22057e-05	-1.38946e-10	-1.27555
16892171	chr10:16892171:C:T	1.50246e-05	1.50848	-0.814444	0.000111723	-0.0457175	-0.644258
16892265	chr10:16892265:G:C	2.80374e-06	0.0590748	-1.04377	3.29534e-05	-0.91096	-0.999946
16892482	chr10:16892482:T:C	1.11529e-05	-1.38946e-10	0.396045	0.000354145	-1.38946e-10	0.463707
16893173	chr10:16893173:G:A	1.6234e-06	-1.53113	-3.25898e-10	4.47828e-05	-1.60418	-3.25898e-10
16893317	chr10:16893317:T:C	5.0014e-06	-0.405937	-3.25898e-10	0.000115329	-0.658213	-3.25898e-10
16893507	chr10:16893507:G:A	9.12695e-07	-1.32396	-0.783051	1.95144e-05	-1.64063	-0.794215
16893605	chr10:16893605:T:C	5.18146e-06	-0.370567	-3.25898e-10	7.57557e-05	-1.07849	-3.25898e-10
16893974	chr10:16893974:C:T	5.51479e-06	-0.308221	-3.25898e-10	0.000125469	-0.573944	-3.25898e-10
16894674	chr10:16894674:C:T	5.34084e-06	-0.340272	-3.25898e-10	0.000122113	-0.601057	-3.25898e-10
16894853	chr10:16894853:T:C	2.00578e-06	-1.38946e-10	-1.31962	5.95486e-05	-1.38946e-10	-1.31921
16895071	chr10:16895071:A:C	2.60565e-06	-1.38946e-10	-1.05797	7.55383e-05	-1.38946e-10	-1.08136
16895331	chr10:16895331:A:G	1.70505e-05	0.820525	-3.25898e-10	0.000345141	0.437953	-3.25898e-10
16895342	chr10:16895342:CACACACACACACACACATATATAT:C	3.33052e-06	-1.38946e-10	-0.812526	9.32552e-05	-1.38946e-10	-0.870661
16895660	chr10:16895660:T:C	3.10703e-06	0.371951	-1.25394	9.99517e-05	0.459425	-1.26074
16896376	chr10:16896376:A:T	1.02346e-06	-0.777404	-1.21506	1.55094e-05	-1.4426	-1.22196
16896456	chr10:16896456:C:T	2.90039e-06	-1.38946e-10	-0.95081	9.53279e-05	-1.38946e-10	-0.848678
16896458	chr10:16896458:T:C	6.04693e-06	-0.216104	-3.25898e-10	0.000136938	-0.486473	-3.25898e-10
16896685	chr10:16896685:G:A	3.55346e-06	-0.747731	-3.25898e-10	9.61997e-05	-0.839574	-3.25898e-10
16896944	chr10:16896944:T:C	1.31338e-05	1.83679	-1.27725	8.31756e-05	0.207844	-1.19289
16897206	chr10:16897206:A:G	3.06963e-06	-1.38946e-10	-0.894096	9.34365e-05	-1.38946e-10	-0.868718
16897252	chr10:16897252:A:G	4.0973e-07	-1.66286	-1.24505	1.36192e-05	-1.6366	-1.15791
16897477	chr10:16897477:G:A	1.59127e-05	1.6222	-0.870737	0.000115332	0.0532193	-0.711404
16897490	chr10:16897490:G:C	1.64262e-05	1.69881	-0.915586	0.000115642	0.108503	-0.764005
16897549	chr10:16897549:G:T	2.38436e-06	0.17106	-1.31778	2.9365e-05	-0.714083	-1.31211
16897704	chr10:16897704:G:A	2.03583e-06	-1.38946e-10	-1.30475	6.13645e-05	-1.38946e-10	-1.28917
16897841	chr10:16897841:G:A	2.06521e-06	-1.38946e-10	-1.29042	6.06908e-05	-1.38946e-10	-1.30021
16897917	chr10:16897917:T:C	2.25129e-06	-1.38946e-10	-1.20415	6.64771e-05	-1.38946e-10	-1.20914
16897977	chr10:16897977:G:T	7.59495e-06	1.29289	-1.28107	8.26715e-05	0.252666	-1.24379
16898610	chr10:16898610:G:A	9.47843e-06	1.4738	-1.24043	8.66374e-05	0.242627	-1.1869
16898847	chr10:16898847:C:G	1.06919e-05	1.22732	-0.873491	0.000257805	1.08278	-0.936582
16899572	chr10:16899572:A:G	3.00558e-06	-1.38946e-10	-0.915182	9.17246e-05	-1.38946e-10	-0.88721
16899815	chr10:16899815:C:T	2.52817e-06	-1.38946e-10	-1.08816	7.66855e-05	-1.38946e-10	-1.06629
16900008	chr10:16900008:T:C	2.53987e-06	-1.38946e-10	-1.08354	7.45877e-05	-1.38946e-10	-1.09403
16900132	chr10:16900132:T:G	2.07259e-06	-1.38946e-10	-1.28685	6.28768e-05	-1.38946e-10	-1.26482
16902236	chr10:16902236:T:C	1.56462e-06	-1.56801	-3.25898e-10	4.25737e-05	-1.65476	-3.25898e-10
16902478	chr10:16902478:A:C	7.54469e-07	-1.31082	-0.986573	1.85004e-05	-1.5572	-0.93101
16902990	chr10:16902990:A:T	2.03883e-06	-1.38946e-10	-1.30328	6.0852e-05	-1.38946e-10	-1.29756
16903038	chr10:16903038:T:C	2.76918e-06	-0.997101	-3.25898e-10	7.61628e-05	-1.07313	-3.25898e-10
16903194	chr10:16903194:A:C	3.94113e-07	-1.63689	-1.30988	1.147e-05	-1.65178	-1.31449
16903502	chr10:16903502:A:T	1.36469e-05	-0.875289	1.47315	0.000689143	-0.563885	1.69333
16904208	chr10:16904208:T:C	4.13369e-06	-1.38946e-10	-0.596483	0.00012091	-1.38946e-10	-0.61095
16904345	chr10:16904345:T:C	2.13463e-06	-1.38946e-10	-1.25736	6.24209e-05	-1.38946e-10	-1.2721
16904724	chr10:16904724:A:ATGAT	1.29241e-05	-0.867552	1.41099	0.000681222	-0.52193	1.63982
16904831	chr10:16904831:G:A	1.41032e-06	-1.67184	-3.25898e-10	4.23546e-05	-1.65992	-3.25898e-10
16904886	chr10:16904886:A:G	3.18101e-06	-1.38946e-10	-0.858454	0.000105584	-1.38946e-10	-0.746491
16905031	chr10:16905031:G:A	2.46562e-06	-1.38946e-10	-1.11321	7.91674e-05	-1.38946e-10	-1.03444
16905175	chr10:16905175:A:G	2.0326e-06	-1.38946e-10	-1.30634	6.12434e-05	-1.38946e-10	-1.29114
16905286	chr10:16905286:C:A	2.48388e-06	-1.38946e-10	-1.10583	7.98534e-05	-1.38946e-10	-1.02581
16905665	chr10:16905665:G:A	6.43984e-06	1.04625	-1.19941	0.000166965	0.92627	-1.21448
16905839	chr10:16905839:G:A	5.06476e-07	-1.6704	-1.02553	1.59756e-05	-1.64724	-0.987693
16905892	chr10:16905892:C:T	9.31096e-06	1.12974	-0.914206	9.8489e-05	-0.0395717	-0.776484
16906069	chr10:16906069:A:C	1.43267e-06	-1.65611	-3.25898e-10	4.77918e-05	-1.53915	-3.25898e-10
16906178	chr10:16906178:A:G	1.46433e-06	-1.35466	-0.279594	3.67315e-05	-1.67178	-0.13059
16906391	chr10:16906391:G:C	1.4703e-06	-1.63019	-3.25898e-10	4.28672e-05	-1.64789	-3.25898e-10
16906857	chr10:16906857:T:C	3.7609e-06	-1.38946e-10	-0.690995	0.000124634	-1.38946e-10	-0.580618
16906909	chr10:16906909:CACTTCTAAATTTTAAA:C	1.44481e-06	-1.64768	-3.25898e-10	4.23225e-05	-1.66068	-3.25898e-10
16907221	chr10:16907221:C:T	3.35463e-06	-1.38946e-10	-0.805314	0.000100085	-1.38946e-10	-0.799985
16907402	chr10:16907402:G:A	6.58939e-06	1.05821	-1.18841	6.48807e-05	-0.153762	-1.07969
16907448	chr10:16907448:A:C	1.215e-05	0.637478	-0.155804	0.000116191	-0.620256	-0.0305073
16907551	chr10:16907551:T:C	4.13696e-07	-1.62018	-1.2781	1.1926e-05	-1.63881	-1.28847
16908053	chr10:16908053:A:G	2.06067e-06	-1.38946e-10	-1.29262	6.23962e-05	-1.38946e-10	-1.2725
16908065	chr10:16908065:T:A	1.00257e-05	1.30411	-1.01461	9.97682e-05	0.189181	-0.992332
16908756	chr10:16908756:T:G	2.01035e-06	-1.38946e-10	-1.31735	6.01491e-05	-1.38946e-10	-1.30917
16908825	chr10:16908825:A:G	2.0159e-06	-1.38946e-10	-1.31459	6.04608e-05	-1.38946e-10	-1.30401
16910019	chr10:16910019:A:G	4.18763e-07	-1.67323	-1.21287	1.23175e-05	-1.6726	-1.22238
16910270	chr10:16910270:T:C	2.06635e-06	-1.38946e-10	-1.28987	6.06995e-05	-1.38946e-10	-1.30006
16910501	chr10:16910501:A:G	8.20297e-06	1.26571	-1.17686	7.87701e-05	0.0468372	-1.0863
16911123	chr10:16911123:G:T	2.2165e-06	-1.38946e-10	-1.21972	6.93208e-05	-1.38946e-10	-1.16726
16911316	chr10:16911316:C:T	2.04698e-06	-1.38946e-10	-1.29929	6.18393e-05	-1.38946e-10	-1.28146
16912879	chr10:16912879:A:T	2.13878e-06	-1.38946e-10	-1.25542	6.61166e-05	-1.38946e-10	-1.21458
16913199	chr10:16913199:T:G	8.25511e-06	0.286768	-0.191589	8.76966e-05	-0.71963	-0.212487
16913617	chr10:16913617:G:T	2.30121e-06	-1.38946e-10	-1.18222	6.64581e-05	-1.38946e-10	-1.20943
16914933	chr10:16914933:G:A	2.03349e-06	-1.38946e-10	-1.3059	5.98722e-05	-1.38946e-10	-1.31379
16916654	chr10:16916654:G:A	1.03324e-05	0.948764	-0.629137	0.000243913	0.786207	-0.695395
16917064	chr10:16917064:A:G	2.59056e-06	-1.38946e-10	-1.06378	7.76737e-05	-1.38946e-10	-1.05348
16917253	chr10:16917253:A:C	2.00657e-06	-1.38946e-10	-1.31922	5.95505e-05	-1.38946e-10	-1.31917
16917384	chr10:16917384:G:T	7.36053e-06	1.2442	-1.26372	7.68734e-05	0.233839	-1.29768
16917774	chr10:16917774:C:A	3.94544e-06	-1.38946e-10	-0.643092	0.000122008	-1.38946e-10	-0.60191
16917923	chr10:16917923:G:A	4.1926e-06	-1.46916	0.886826	0.000201399	-1.21862	1.11791
16918049	chr10:16918049:A:T	2.43997e-06	-1.38946e-10	-1.12367	7.2057e-05	-1.38946e-10	-1.12854
16918445	chr10:16918445:A:G	2.74791e-06	-1.38946e-10	-1.00481	8.24779e-05	-1.38946e-10	-0.99347
16918625	chr10:16918625:T:C	2.04422e-06	-1.38946e-10	-1.30064	6.0808e-05	-1.38946e-10	-1.29828
16918698	chr10:16918698:T:A	2.51788e-06	-1.38946e-10	-1.09224	7.36712e-05	-1.38946e-10	-1.10639
16919625	chr10:16919625:G:A	2.40384e-06	-1.38946e-10	-1.13858	7.06251e-05	-1.38946e-10	-1.14861
16919771	chr10:16919771:G:A	1.77475e-06	-1.44199	-3.25898e-10	4.22287e-05	-1.6629	-3.25898e-10
16919996	chr10:16919996:A:C	3.81579e-06	-1.38946e-10	-0.676506	0.000115686	-1.38946e-10	-0.65512
16920235	chr10:16920235:T:A	3.8144e-06	-1.38946e-10	-0.676872	0.000113253	-1.38946e-10	-0.676377
16920353	chr10:16920353:A:G	1.06897e-05	0.757033	-0.403408	0.000159784	0.0227731	-0.354954
16920539	chr10:16920539:G:A	5.1699e-06	-1.36059	0.987791	0.000261106	-1.06536	1.22429
16920599	chr10:16920599:G:C	7.13376e-06	1.25459	-1.3054	7.70196e-05	0.214836	-1.27678
16920784	chr10:16920784:A:G	2.26198e-06	-1.38946e-10	-1.19941	6.74617e-05	-1.38946e-10	-1.19444
16920791	chr10:16920791:T:C	7.00356e-06	-1.35861	1.28938	0.000357909	-1.0656	1.53988
16921799	chr10:16921799:C:T	3.10858e-06	-0.881489	-3.25898e-10	0.000134121	-0.507258	-3.25898e-10
16922094	chr10:16922094:G:A	4.1039e-06	-1.39507	0.791354	0.000203779	-1.10804	1.01907
16922444	chr10:16922444:A:G	1.4217e-05	1.02334	-0.384554	0.000205121	0.250864	-0.333264
16922699	chr10:16922699:T:C	1.28439e-05	0.906809	-0.369597	0.000188121	0.15591	-0.324826
16922981	chr10:16922981:C:T	3.63926e-06	-1.446	0.722124	0.000174592	-1.18681	0.943263
16923179	chr10:16923179:T:C	8.42673e-06	1.43292	-1.31717	9.02913e-05	0.397272	-1.30023
16923228	chr10:16923228:A:G	5.81786e-06	0.616352	-0.871073	6.67591e-05	-0.470084	-0.734826
16923327	chr10:16923327:T:C	1.04017e-05	0.813555	-0.487236	0.000154245	0.080184	-0.44764
16923330	chr10:16923330:C:T	6.25156e-06	0.400605	-0.583429	0.000121837	-0.0444192	-0.5589
16923398	chr10:16923398:G:C	2.17416e-06	-1.38946e-10	-1.23901	6.27639e-05	-1.38946e-10	-1.26662
16923748	chr10:16923748:C:T	2.08441e-06	-1.38946e-10	-1.28117	6.07659e-05	-1.38946e-10	-1.29897
16923838	chr10:16923838:A:G	2.01004e-06	-1.38946e-10	-1.3175	5.98442e-05	-1.38946e-10	-1.31426
16924016	chr10:16924016:G:A	9.10422e-06	-1.38946e-10	0.193084	0.000289409	-1.38946e-10	0.261839
16924126	chr10:16924126:T:C	3.22703e-06	-0.84409	-3.25898e-10	9.57937e-05	-0.843804	-3.25898e-10
16924661	chr10:16924661:A:G	1.41612e-06	-1.66774	-3.25898e-10	4.60732e-05	-1.57577	-3.25898e-10
16924767	chr10:16924767:A:G	2.21686e-06	-0.208609	-1.01096	3.67646e-05	-0.915087	-0.886379
16924934	chr10:16924934:AG:A	5.38507e-06	0.0816512	-0.413675	0.00011007	-0.346116	-0.358764
16924936	chr10:16924936:G:C	5.40573e-06	0.0905466	-0.418741	0.00011033	-0.338561	-0.363966
16925446	chr10:16925446:T:G	1.40964e-06	-0.779125	-0.893191	3.20622e-05	-1.04107	-0.897251
16925448	chr10:16925448:A:C	2.00868e-06	-1.31818	-3.25898e-10	4.91503e-05	-1.51112	-3.25898e-10
16926039	chr10:16926039:A:C	7.07277e-06	1.25277	-1.31217	0.000133331	0.802037	-1.3152
16926045	chr10:16926045:A:G	1.96579e-06	-1.33976	-3.25898e-10	7.53219e-05	-1.08423	-3.25898e-10
16926284	chr10:16926284:A:G	1.46477e-06	-1.63396	-3.25898e-10	4.20187e-05	-1.66789	-3.25898e-10
16926314	chr10:16926314:G:A	3.3023e-06	-1.38946e-10	-0.821034	9.67565e-05	-1.38946e-10	-0.833803
16926534	chr10:16926534:G:A	2.55422e-06	-1.07791	-3.25898e-10	4.86693e-05	-1.52095	-3.25898e-10
16926543	chr10:16926543:T:C	2.97646e-06	0.0422071	-0.967128	5.92947e-05	-0.394476	-0.929004
16926786	chr10:16926786:A:G	1.43899e-06	-0.349243	-1.30247	2.22108e-05	-1.03674	-1.26868
16926845	chr10:16926845:AG:A	6.3543e-07	-1.20662	-1.26249	1.7714e-05	-1.26946	-1.26218
16926918	chr10:16926918:A:G	1.01589e-06	-0.805933	-1.19396	3.0188e-05	-0.835383	-1.16317
16926991	chr10:16926991:A:G	1.24594e-06	-0.496637	-1.29913	3.60341e-05	-0.515418	-1.30612
16927085	chr10:16927085:C:T	1.31348e-06	-0.461692	-1.28129	1.94178e-05	-1.12922	-1.3106
16927294	chr10:16927294:C:T	6.77359e-06	0.696392	-0.799014	9.9636e-05	-0.0170864	-0.78739
16927688	chr10:16927688:C:T	1.09451e-05	1.50803	-1.13079	0.000210738	1.08327	-1.13866
16927924	chr10:16927924:A:C	2.19394e-06	-1.38946e-10	-1.22996	7.07259e-05	-1.38946e-10	-1.14719
16928977	chr10:16928977:T:C	1.12722e-06	-1.02296	-0.872946	2.7146e-05	-1.22113	-0.883643
16929284	chr10:16929284:A:G	4.36278e-06	-1.38946e-10	-0.542544	0.00012358	-1.38946e-10	-0.589113
16929427	chr10:16929427:C:T	9.77084e-07	-0.981901	-1.05694	2.04561e-05	-1.42465	-0.963068
16929515	chr10:16929515:T:C	2.87619e-06	-1.38946e-10	-0.959188	8.4647e-05	-1.38946e-10	-0.96751
16930012	chr10:16930012:A:G	3.93279e-07	-1.63749	-1.3114	1.16229e-05	-1.64313	-1.3099
16930308	chr10:16930308:G:C	7.84577e-07	-1.04503	-1.21323	1.91126e-05	-1.24232	-1.21333
16930635	chr10:16930635:A:G	2.34343e-06	-1.38946e-10	-1.16404	7.03778e-05	-1.38946e-10	-1.15212
16930816	chr10:16930816:G:C	4.15079e-06	-1.38946e-10	-0.592355	0.000126221	-1.38946e-10	-0.567963
16930862	chr10:16930862:C:T	2.03852e-06	-1.38946e-10	-1.30343	6.07401e-05	-1.38946e-10	-1.2994
16931347	chr10:16931347:C:T	1.3181e-06	-0.558923	-1.18054	2.03986e-05	-1.15421	-1.23632
16931835	chr10:16931835:A:C	2.69344e-06	-1.38946e-10	-1.02483	7.84234e-05	-1.38946e-10	-1.04388
16932134	chr10:16932134:T:C	1.89606e-06	-0.286398	-1.08948	3.15386e-05	-0.887494	-1.06729
16932467	chr10:16932467:T:C	6.62001e-06	-0.125558	-3.25898e-10	0.000283142	0.239948	-3.25898e-10
16932497	chr10:16932497:CA:C	3.1401e-06	0.149692	-1.02109	4.43605e-05	-0.560617	-1.05303
16933025	chr10:16933025:T:A	2.14004e-06	-1.38946e-10	-1.25483	6.15361e-05	-1.38946e-10	-1.28638
16933079	chr10:16933079:G:A	2.27786e-06	0.111473	-1.30389	3.34811e-05	-0.583787	-1.31123
16933424	chr10:16933424:C:T	3.38679e-06	-0.795773	-3.25898e-10	6.18279e-05	-1.28165	-3.25898e-10
16934038	chr10:16934038:G:A	2.62112e-05	1.25053	-3.25898e-10	0.000591223	0.976192	-3.25898e-10
16934227	chr10:16934227:G:A	4.29552e-06	-0.803061	0.244979	8.33565e-05	-1.28092	0.29805
16934243	chr10:16934243:C:T	2.02195e-06	-1.38946e-10	-1.31159	5.98867e-05	-1.38946e-10	-1.31355
16934307	chr10:16934307:T:C	2.21446e-06	-1.38946e-10	-1.22065	6.48103e-05	-1.38946e-10	-1.23454
16934619	chr10:16934619:A:G	6.48884e-07	-1.12834	-1.31982	1.43004e-05	-1.43394	-1.31177
16934706	chr10:16934706:A:G	3.03347e-06	-1.38946e-10	-0.905947	8.75257e-05	-1.38946e-10	-0.934068
16934741	chr10:16934741:G:C	3.84041e-06	-1.38946e-10	-0.670074	0.000120399	-1.38946e-10	-0.615193
16934874	chr10:16934874:C:T	3.65869e-05	-1.38946e-10	1.58404	0.00121856	-1.38946e-10	1.69942
16935720	chr10:16935720:A:C	1.94773e-06	-1.34899	-3.25898e-10	9.40219e-05	-0.862472	-3.25898e-10
16935836	chr10:16935836:T:C	8.17195e-07	-0.989454	-1.22808	1.44592e-05	-1.46812	-1.26655
16935858	chr10:16935858:C:T	1.55089e-06	-1.57682	-3.25898e-10	4.39873e-05	-1.6221	-3.25898e-10
16936362	chr10:16936362:T:C	3.72802e-06	-1.38946e-10	-0.699777	0.000117193	-1.38946e-10	-0.642183
16936420	chr10:16936420:T:A	1.44464e-06	-1.6478	-3.25898e-10	4.18646e-05	-1.67156	-3.25898e-10
16936430	chr10:16936430:G:A	6.56285e-06	1.15909	-1.29332	8.05489e-05	0.265038	-1.28217
16936465	chr10:16936465:T:C	3.34928e-06	-1.38946e-10	-0.806909	9.64419e-05	-1.38946e-10	-0.837059
16936810	chr10:16936810:T:C	2.10906e-06	-1.38946e-10	-1.26941	6.20313e-05	-1.38946e-10	-1.27836
16936841	chr10:16936841:C:T	4.20193e-06	-1.38946e-10	-0.58011	0.00012174	-1.38946e-10	-0.604114
16936980	chr10:16936980:A:G	1.06484e-06	-1.21619	-0.736642	1.9861e-05	-1.58581	-0.831428
16937057	chr10:16937057:T:C	2.78335e-06	-1.38946e-10	-0.991998	8.48187e-05	-1.38946e-10	-0.965484
16937269	chr10:16937269:G:C	7.0654e-07	-1.24133	-1.1217	1.48193e-05	-1.51339	-1.19668
16937381	chr10:16937381:A:C	5.0553e-07	-1.66634	-1.03146	1.45042e-05	-1.66902	-1.06254
16937382	chr10:16937382:A:T	2.25001e-06	-1.38946e-10	-1.20472	6.40481e-05	-1.38946e-10	-1.24637
16937460	chr10:16937460:T:C	2.60047e-06	-1.38946e-10	-1.05996	8.21077e-05	-1.38946e-10	-0.997969
16937567	chr10:16937567:G:T	2.12602e-06	-1.38946e-10	-1.2614	6.12902e-05	-1.38946e-10	-1.29038
16937662	chr10:16937662:T:C	4.39968e-07	-1.67319	-1.16352	1.31562e-05	-1.64509	-1.18402
16937715	chr10:16937715:T:C	7.18536e-07	-1.18119	-1.165	1.48249e-05	-1.47925	-1.23044
16937989	chr10:16937989:T:C	2.71462e-06	-1.38946e-10	-1.017	7.55568e-05	-1.38946e-10	-1.08112
16938418	chr10:16938418:T:C	2.47223e-06	-1.38946e-10	-1.11054	6.95969e-05	-1.38946e-10	-1.16328
16938509	chr10:16938509:A:G	2.24848e-06	-1.38946e-10	-1.2054	6.57035e-05	-1.38946e-10	-1.22085
16938599	chr10:16938599:T:C	5.4811e-07	-1.45092	-1.16601	1.2733e-05	-1.63106	-1.23074
16938671	chr10:16938671:G:A	1.13951e-06	-1.64682	-0.238229	3.97896e-05	-1.61007	-0.112328
16940062	chr10:16940062:C:T	5.92569e-06	-1.38946e-10	-0.236357	0.000164888	-1.38946e-10	-0.300735
16940245	chr10:16940245:G:T	5.50043e-07	-1.31353	-1.29988	1.61084e-05	-1.33096	-1.2957
16940831	chr10:16940831:G:C	2.24534e-06	-1.38946e-10	-1.2068	6.63106e-05	-1.38946e-10	-1.21165
16941299	chr10:16941299:T:G	9.80902e-05	-1.38946e-10	2.57023	0.00332387	-1.38946e-10	2.70289
16941422	chr10:16941422:G:A	1.91791e-05	-1.38946e-10	0.938165	0.000651266	-1.38946e-10	1.07292
16941435	chr10:16941435:T:G	9.25082e-05	-1.38946e-10	2.51164	0.00313347	-1.38946e-10	2.6439
16941450	chr10:16941450:G:A	2.58574e-06	-1.38946e-10	-1.06564	7.52113e-05	-1.38946e-10	-1.0857
16941491	chr10:16941491:A:G	2.00544e-06	-1.38946e-10	-1.31979	5.97337e-05	-1.38946e-10	-1.3161
16941540	chr10:16941540:G:C	5.62213e-07	-1.67247	-0.919058	1.71051e-05	-1.66194	-0.904683
16941686	chr10:16941686:A:T	2.1555e-06	-1.38946e-10	-1.24763	6.19435e-05	-1.38946e-10	-1.27978
16942260	chr10:16942260:T:C	2.41548e-06	-1.38946e-10	-1.13375	7.0275e-05	-1.38946e-10	-1.15358
16942261	chr10:16942261:C:T	2.0127e-06	-1.38946e-10	-1.31618	5.95718e-05	-1.38946e-10	-1.31882
16942310	chr10:16942310:A:G	2.71564e-06	-1.38946e-10	-1.01663	8.27157e-05	-1.38946e-10	-0.990591
16942317	chr10:16942317:C:A	5.78715e-06	-1.38946e-10	-0.260013	0.000161027	-1.38946e-10	-0.324431
16942424	chr10:16942424:G:A	4.80538e-07	-1.6419	-1.10661	1.49769e-05	-1.60404	-1.09545
16942504	chr10:16942504:G:A	3.1366e-06	0.347919	-1.22043	0.000173278	0.959509	-1.21061
16942526	chr10:16942526:A:T	4.66512e-07	-1.6227	-1.15543	1.26224e-05	-1.66552	-1.205
16942583	chr10:16942583:T:C	3.52703e-06	0.113235	-0.868435	0.000189274	0.659813	-0.82262
16942662	chr10:16942662:T:C	5.03872e-07	-1.65419	-1.04689	1.56148e-05	-1.62332	-1.03446
16943160	chr10:16943160:T:C	5.13451e-07	-1.64308	-1.03917	1.41165e-05	-1.65504	-1.10361
16943303	chr10:16943303:A:T	7.35114e-07	-1.05426	-1.26913	2.42126e-05	-0.953621	-1.26551
16943318	chr10:16943318:C:T	7.4546e-07	-1.04129	-1.26812	2.45902e-05	-0.93923	-1.26442
16943499	chr10:16943499:T:C	4.08193e-07	-1.6333	-1.27837	1.23865e-05	-1.59974	-1.28965
16943690	chr10:16943690:C:T	2.67457e-06	-1.38946e-10	-1.03187	8.00472e-05	-1.38946e-10	-1.02338
16943767	chr10:16943767:A:G	4.22458e-07	-1.64079	-1.23653	1.27235e-05	-1.60986	-1.25269
16943943	chr10:16943943:T:A	3.08869e-06	0.348992	-1.2369	0.000170177	0.958762	-1.22793
16944160	chr10:16944160:A:G	5.47924e-05	-1.38946e-10	1.9879	0.00183975	-1.38946e-10	2.11138
16944640	chr10:16944640:G:A	2.51184e-06	-1.38946e-10	-1.09464	7.02729e-05	-1.38946e-10	-1.15361
16944811	chr10:16944811:C:T	5.44361e-06	-0.0182858	-0.302926	0.000281056	0.485767	-0.253214
16944841	chr10:16944841:C:T	3.82505e-07	-1.67335	-1.30331	1.14415e-05	-1.66447	-1.30428
16945130	chr10:16945130:G:C	8.22846e-07	-1.33438	-0.876259	1.76271e-05	-1.57023	-0.966339
16945315	chr10:16945315:A:T	2.26056e-06	-1.38946e-10	-1.20004	6.78151e-05	-1.38946e-10	-1.18922
16945573	chr10:16945573:G:A	2.53329e-06	0.115548	-1.20168	0.000134251	0.684701	-1.19099
16945700	chr10:16945700:G:A	2.28715e-06	-1.38946e-10	-1.18835	6.67671e-05	-1.38946e-10	-1.20479
16945873	chr10:16945873:A:G	9.56874e-07	-0.772124	-1.28761	1.61571e-05	-1.31153	-1.31212
16945988	chr10:16945988:C:T	3.78012e-06	-1.38946e-10	-0.685897	0.000109478	-1.38946e-10	-0.710275
16946187	chr10:16946187:C:T	9.88272e-07	-0.718031	-1.30942	1.66661e-05	-1.27287	-1.31976
16946307	chr10:16946307:T:A	2.71496e-06	-1.38946e-10	-1.01688	8.27576e-05	-1.38946e-10	-0.990085
16946704	chr10:16946704:C:T	1.41764e-06	-1.63013	-0.0365284	5.05668e-05	-1.58435	0.101643
16946788	chr10:16946788:C:T	5.97736e-06	-1.38946e-10	-0.227676	0.000167356	-1.38946e-10	-0.285874
16947049	chr10:16947049:C:T	3.88422e-07	-1.64471	-1.31661	1.20373e-05	-1.6127	-1.30529
16947273	chr10:16947273:G:A	1.41903e-06	-1.64892	-0.0167588	5.01696e-05	-1.61253	0.121936
16947428	chr10:16947428:T:C	1.11258e-06	-0.750374	-1.15859	1.79067e-05	-1.29654	-1.22429
16947436	chr10:16947436:A:T	2.05299e-06	-1.38946e-10	-1.29636	6.07354e-05	-1.38946e-10	-1.29947
16947487	chr10:16947487:T:A	2.03207e-06	-1.38946e-10	-1.3066	5.95373e-05	-1.38946e-10	-1.3194
16947581	chr10:16947581:T:G	1.49397e-06	-1.63936	0.0251415	5.32419e-05	-1.59809	0.166932
16947689	chr10:16947689:A:G	2.00769e-06	-1.38946e-10	-1.31867	5.95224e-05	-1.38946e-10	-1.31965
16947698	chr10:16947698:T:C	8.00441e-06	-1.38946e-10	0.064338	0.000254134	-1.38946e-10	0.131861
16948553	chr10:16948553:G:A	5.34424e-06	-1.38946e-10	-0.339634	0.000149162	-1.38946e-10	-0.400968
16948589	chr10:16948589:C:T	3.53462e-06	-1.38946e-10	-0.753049	0.000110831	-1.38946e-10	-0.697995
16948711	chr10:16948711:T:TTTTGCCACTA	1.65975e-06	-1.50898	-3.25898e-10	4.33467e-05	-1.63677	-3.25898e-10
16948713	chr10:16948713:A:G	1.66338e-06	-1.5068	-3.25898e-10	4.33916e-05	-1.63573	-3.25898e-10
16948717	chr10:16948717:AATTG:A	1.66426e-06	-1.50627	-3.25898e-10	4.34028e-05	-1.63548	-3.25898e-10
16948870	chr10:16948870:A:G	2.02509e-06	-1.38946e-10	-1.31004	5.95099e-05	-1.38946e-10	-1.31986
16948909	chr10:16948909:C:T	5.07068e-06	0.580448	-0.972627	0.000106599	0.192053	-0.928981
16948938	chr10:16948938:C:T	2.01104e-06	-1.38946e-10	-1.317	5.96072e-05	-1.38946e-10	-1.31822
16949074	chr10:16949074:A:C	1.16524e-05	-1.38946e-10	0.439859	0.000325408	-1.38946e-10	0.379081
16949125	chr10:16949125:T:C	3.11661e-06	-1.38946e-10	-0.878907	8.96665e-05	-1.38946e-10	-0.909904
16949329	chr10:16949329:C:A	3.32193e-06	0.195777	-1.01089	7.16328e-05	-0.164741	-0.969706
16949551	chr10:16949551:A:G	5.071e-06	0.583109	-0.975224	0.000107511	0.203657	-0.93206
16949751	chr10:16949751:G:T	5.26119e-06	-1.38946e-10	-0.355296	0.000154057	-1.38946e-10	-0.368678
16949795	chr10:16949795:G:T	2.03449e-06	-1.38946e-10	-1.30541	5.95489e-05	-1.38946e-10	-1.3192
16949877	chr10:16949877:G:C	5.36726e-06	-1.38946e-10	-0.335336	0.000149782	-1.38946e-10	-0.396822
16950204	chr10:16950204:G:C	2.40186e-06	-1.38946e-10	-1.13941	7.31407e-05	-1.38946e-10	-1.11362
16950297	chr10:16950297:T:C	1.50799e-06	-1.60125	-0.00362937	5.47073e-05	-1.54298	0.138981
16950571	chr10:16950571:G:A	7.57067e-07	-1.4094	-0.884556	1.71663e-05	-1.6129	-0.950154
16950774	chr10:16950774:A:C	2.06558e-06	-1.29024	-3.25898e-10	5.42461e-05	-1.41247	-3.25898e-10
16951473	chr10:16951473:A:C	1.80855e-06	-0.486018	-0.937112	4.00202e-05	-0.861402	-0.855215
16951578	chr10:16951578:A:G	6.8128e-06	-1.38946e-10	-0.0968507	0.000189846	-1.38946e-10	-0.159788
16952002	chr10:16952002:GTGT:G	8.60937e-07	-1.64496	-0.520432	2.80881e-05	-1.61063	-0.460025
16952023	chr10:16952023:T:G	1.46664e-06	-1.63065	-0.00203202	5.25581e-05	-1.58474	0.140655
16952048	chr10:16952048:C:A	3.77412e-07	-1.6702	-1.31987	1.12071e-05	-1.67039	-1.31906
16952373	chr10:16952373:G:A	8.81362e-05	-1.38946e-10	2.46323	0.00298145	-1.38946e-10	2.59416
16953018	chr10:16953018:C:T	3.49563e-06	-1.38946e-10	-0.764139	0.000118726	-1.38946e-10	-0.629182
16953103	chr10:16953103:C:T	5.78121e-05	-1.38946e-10	2.04154	0.00197983	-1.38946e-10	2.18476
16953206	chr10:16953206:A:ACAGTC	2.00946e-06	-1.38946e-10	-1.31779	5.96825e-05	-1.38946e-10	-1.31696
16953327	chr10:16953327:T:C	5.77897e-07	-1.47082	-1.09319	1.3327e-05	-1.64285	-1.17335
16953473	chr10:16953473:G:C	2.4233e-06	-1.38946e-10	-1.13052	7.09658e-05	-1.38946e-10	-1.1438
16953518	chr10:16953518:T:C	1.79782e-06	-1.42908	-3.25898e-10	4.63693e-05	-1.56936	-3.25898e-10
16953536	chr10:16953536:G:A	8.53377e-07	-1.65667	-0.517541	2.76597e-05	-1.62823	-0.457793
16953664	chr10:16953664:C:T	4.05421e-07	-1.66821	-1.25027	1.22174e-05	-1.64963	-1.25351
16953681	chr10:16953681:C:A	2.23851e-06	-1.38946e-10	-1.20985	6.7451e-05	-1.38946e-10	-1.1946
16953714	chr10:16953714:G:A	2.45036e-06	-1.11942	-3.25898e-10	6.01084e-05	-1.30985	-3.25898e-10
16953834	chr10:16953834:G:A	6.27955e-06	-1.38946e-10	-0.178356	0.000225387	-1.38946e-10	0.0118168
16954210	chr10:16954210:G:A	3.6901e-06	-1.38946e-10	-0.71	0.000126179	-1.38946e-10	-0.568296
16954564	chr10:16954564:C:A	2.36387e-06	-1.38946e-10	-1.15535	7.09693e-05	-1.38946e-10	-1.14375
16954628	chr10:16954628:G:A	3.70778e-05	-1.38946e-10	1.59736	0.00108499	-1.38946e-10	1.58333
16954685	chr10:16954685:C:T	2.02341e-06	-0.621635	-0.689232	4.71651e-05	-0.96124	-0.591107
16954967	chr10:16954967:C:T	1.98571e-06	-0.656456	-0.67322	4.67967e-05	-0.986135	-0.574053
16955247	chr10:16955247:C:T	2.96058e-06	0.167571	-1.09784	7.27368e-05	0.00467591	-1.12383
16955267	chr10:16955267:G:T	3.05278e-06	0.208531	-1.10813	7.4765e-05	0.0418967	-1.13355
16955455	chr10:16955455:T:A	4.35643e-07	-1.65812	-1.18847	1.29652e-05	-1.64988	-1.19385
16955828	chr10:16955828:G:A	2.92857e-06	0.0720221	-1.01316	7.19118e-05	-0.0860223	-1.04454
16955909	chr10:16955909:C:T	1.74929e-06	-1.63343	0.176989	6.29736e-05	-1.58835	0.32507
16956048	chr10:16956048:G:A	3.00859e-05	0.41633	0.972072	0.000538897	0.00823333	0.875291
16956057	chr10:16956057:T:G	1.72972e-06	-0.585228	-0.882463	3.93992e-05	-0.930739	-0.801514
16956235	chr10:16956235:A:G	1.79859e-06	-0.122322	-1.30633	4.60741e-05	-0.280696	-1.29505
16956428	chr10:16956428:T:C	1.42318e-06	-1.66276	-3.25898e-10	4.18003e-05	-1.6731	-3.25898e-10
16956504	chr10:16956504:A:T	3.32635e-06	0.314888	-1.12867	8.35805e-05	0.11259	-1.09278
16956817	chr10:16956817:T:C	6.30652e-06	-1.38946e-10	-0.17407	0.000182659	-1.38946e-10	-0.19838
16956860	chr10:16956860:C:T	2.38414e-06	-0.640135	-0.506678	5.6379e-05	-0.974246	-0.399658
16956875	chr10:16956875:T:C	1.53963e-06	-1.61765	0.0335403	5.55655e-05	-1.56577	0.177336
16957181	chr10:16957181:A:G	2.17322e-06	-1.38946e-10	-1.23945	6.77424e-05	-1.38946e-10	-1.19029
16957201	chr10:16957201:G:A	4.06488e-06	-1.38946e-10	-0.61327	0.000129202	-1.38946e-10	-0.544621
16957287	chr10:16957287:A:G	7.25735e-07	-1.60971	-0.726516	2.59724e-05	-1.54506	-0.603912
16957351	chr10:16957351:G:A	2.40362e-06	0.160474	-1.29915	5.87978e-05	-0.0444094	-1.28749
16957452	chr10:16957452:T:C	7.21231e-07	-1.61136	-0.731093	2.57861e-05	-1.54749	-0.608676
16957531	chr10:16957531:A:G	2.21394e-06	-1.38946e-10	-1.22088	6.93398e-05	-1.38946e-10	-1.16698
16958373	chr10:16958373:AC:A	2.02433e-06	-1.38946e-10	-1.31041	5.9635e-05	-1.38946e-10	-1.31776
16958618	chr10:16958618:A:G	4.01606e-06	-0.956444	0.33109	9.39568e-05	-1.25962	0.396456
16958904	chr10:16958904:G:C	3.00955e-06	-1.38946e-10	-0.913864	8.8194e-05	-1.38946e-10	-0.926462
16959205	chr10:16959205:A:G	6.17663e-06	0.35947	-0.554351	0.000128109	0.0280213	-0.581142
16959242	chr10:16959242:G:A	2.39311e-06	-0.626515	-0.516547	5.65952e-05	-0.962803	-0.407273
16959339	chr10:16959339:T:A	2.25836e-06	-0.606057	-0.594957	5.29005e-05	-0.947579	-0.490008
16959691	chr10:16959691:A:G	8.40632e-07	-1.62777	-0.56149	2.4604e-05	-1.6002	-0.602889
16959813	chr10:16959813:G:A	5.70407e-06	0.232019	-0.506492	0.000153401	0.119991	-0.492936
16959877	chr10:16959877:T:C	3.80814e-06	-1.38946e-10	-0.678513	0.000115242	-1.38946e-10	-0.658968
16960683	chr10:16960683:G:T	1.38848e-06	-0.951427	-0.736019	3.58466e-05	-1.18239	-0.644365
16960760	chr10:16960760:T:C	1.31612e-06	-0.938733	-0.802237	3.35615e-05	-1.17745	-0.715168
16961027	chr10:16961027:A:G	3.92099e-06	-1.38946e-10	-0.64931	0.000114332	-1.38946e-10	-0.666895
16961177	chr10:16961177:TC:T	4.81914e-07	-1.43595	-1.3097	1.17152e-05	-1.62639	-1.31873
16961752	chr10:16961752:C:T	2.22627e-06	-0.290736	-0.924593	6.25861e-05	-0.388847	-0.880611
16961773	chr10:16961773:G:A	1.82628e-06	-1.41337	-3.25898e-10	6.69636e-05	-1.20185	-3.25898e-10
16961805	chr10:16961805:G:A	3.35276e-06	-1.38946e-10	-0.805869	0.000101459	-1.38946e-10	-0.786342
16961845	chr10:16961845:G:A	1.39969e-06	-0.894898	-0.784503	3.54979e-05	-1.13969	-0.696839
16961991	chr10:16961991:C:T	6.37268e-06	-1.38946e-10	-0.163634	0.000185369	-1.38946e-10	-0.183654
16962000	chr10:16962000:T:C	6.16655e-06	-1.38946e-10	-0.196515	0.000195906	-1.38946e-10	-0.128367
16962073	chr10:16962073:G:C	6.61323e-07	-1.66543	-0.763738	1.92379e-05	-1.65034	-0.798782
16962265	chr10:16962265:C:T	5.33497e-07	-1.48033	-1.16362	1.25707e-05	-1.64603	-1.2286
16962306	chr10:16962306:T:C	2.13252e-06	-1.38946e-10	-1.25835	6.61007e-05	-1.38946e-10	-1.21482
16962531	chr10:16962531:C:T	5.15728e-07	-1.43133	-1.24649	1.2801e-05	-1.61722	-1.23925
16962560	chr10:16962560:G:T	8.75485e-07	-0.852332	-1.2963	2.10225e-05	-1.05894	-1.30147
16962639	chr10:16962639:T:C	6.29586e-07	-1.66841	-0.809939	1.83043e-05	-1.65551	-0.843354
16962815	chr10:16962815:G:A	4.28963e-07	-1.57063	-1.29141	1.14962e-05	-1.67139	-1.29259
16962818	chr10:16962818:A:C	4.87313e-05	0.617151	1.25352	0.000943391	0.324585	1.1189
16962826	chr10:16962826:T:C	2.42322e-06	0.00674152	-1.1373	2.88234e-05	-0.92334	-1.12147
16962859	chr10:16962859:G:A	4.3738e-06	-1.38946e-10	-0.540022	0.00013644	-1.38946e-10	-0.490115
16962939	chr10:16962939:G:A	4.75938e-07	-1.45136	-1.30677	1.1649e-05	-1.63315	-1.31764
16963439	chr10:16963439:A:G	5.76893e-07	-1.463	-1.10275	1.32748e-05	-1.63916	-1.18097
16963548	chr10:16963548:T:A	2.00567e-06	-1.38946e-10	-1.31968	5.95194e-05	-1.38946e-10	-1.3197
16963755	chr10:16963755:C:T	1.08908e-06	-0.702049	-1.22827	2.50989e-05	-0.935916	-1.24726
16963819	chr10:16963819:G:A	4.38035e-07	-1.56995	-1.27116	1.17194e-05	-1.67136	-1.27339
16963991	chr10:16963991:T:C	1.95554e-06	-0.17524	-1.16975	2.63825e-05	-0.937864	-1.19544
16964169	chr10:16964169:C:T	6.00117e-06	-1.38946e-10	-0.2237	0.000174203	-1.38946e-10	-0.245781
16964172	chr10:16964172:A:G	5.11559e-07	-1.36802	-1.31793	1.27698e-05	-1.54498	-1.31394
16964288	chr10:16964288:C:G	5.28451e-06	-1.38946e-10	-0.350873	0.000153833	-1.38946e-10	-0.37013
16964665	chr10:16964665:C:T	1.5128e-06	-0.285095	-1.3166	2.23273e-05	-0.986251	-1.31394
16964722	chr10:16964722:C:T	1.54685e-06	-0.260791	-1.31865	2.26294e-05	-0.969927	-1.31682
16964850	chr10:16964850:C:T	1.65391e-06	-1.65121	0.138704	5.90605e-05	-1.61601	0.288571
16964864	chr10:16964864:T:C	1.81239e-06	-0.651648	-0.769361	4.54173e-05	-0.951295	-0.638812
16965174	chr10:16965174:G:C	7.48491e-06	-1.38946e-10	-0.00276463	0.000216268	-1.38946e-10	-0.0294817
16965403	chr10:16965403:G:A	9.54261e-07	-0.767988	-1.29448	2.29355e-05	-0.991855	-1.28146
16965477	chr10:16965477:C:T	2.43207e-06	-1.38946e-10	-1.12691	7.13628e-05	-1.38946e-10	-1.13822
16965478	chr10:16965478:G:A	1.63866e-06	-1.52177	-3.25898e-10	4.31267e-05	-1.64186	-3.25898e-10
16965507	chr10:16965507:G:A	1.61547e-06	-1.633	0.0969764	5.81751e-05	-1.58818	0.24564
16965524	chr10:16965524:C:A	2.63436e-06	-0.492387	-0.554627	6.58089e-05	-0.810811	-0.408434
16965848	chr10:16965848:T:TA	8.98681e-07	-0.819097	-1.30338	2.16808e-05	-1.03686	-1.29271
16965960	chr10:16965960:G:A	4.80188e-06	-1.38946e-10	-0.446647	0.000146057	-1.38946e-10	-0.422002
16966172	chr10:16966172:A:G	9.48852e-07	-0.827318	-1.24084	2.30852e-05	-1.04881	-1.218
16966175	chr10:16966175:T:C	2.23487e-06	-0.801458	-0.410011	5.66383e-05	-1.03676	-0.332558
16966184	chr10:16966184:C:T	9.39398e-07	-0.84345	-1.23472	2.29327e-05	-1.06245	-1.21099
16966314	chr10:16966314:G:C	8.90929e-07	-0.8837	-1.24744	2.18341e-05	-1.09716	-1.22537
16966365	chr10:16966365:A:G	8.74073e-07	-0.882031	-1.26821	2.13444e-05	-1.09585	-1.24936
16966423	chr10:16966423:C:T	2.09086e-06	-0.153159	-1.12492	2.67018e-05	-1.00062	-1.12065
16966480	chr10:16966480:G:A	5.1165e-06	-1.38946e-10	-0.383184	0.000154947	-1.38946e-10	-0.36292
16966621	chr10:16966621:G:A	1.00008e-06	-0.758543	-1.25703	2.22702e-05	-1.01822	-1.28453
16966839	chr10:16966839:G:A	2.20097e-06	-1.38946e-10	-1.22675	6.69086e-05	-1.38946e-10	-1.20267
16966874	chr10:16966874:C:T	5.9614e-07	-1.42166	-1.11127	1.47923e-05	-1.61245	-1.09944
16966947	chr10:16966947:C:G	9.11594e-07	-0.844094	-1.26412	2.22017e-05	-1.0611	-1.24473
16967072	chr10:16967072:G:T	3.29816e-06	-1.38946e-10	-0.822288	9.45537e-05	-1.38946e-10	-0.856832
16967245	chr10:16967245:T:G	1.87975e-06	-0.8263	-0.558217	4.7806e-05	-1.05179	-0.48706
16967300	chr10:16967300:C:T	8.65678e-07	-0.86888	-1.29102	2.11365e-05	-1.07849	-1.27651
16967504	chr10:16967504:C:G	5.39772e-06	-1.38946e-10	-0.329677	0.00015714	-1.38946e-10	-0.348865
16967524	chr10:16967524:T:C	1.92881e-05	0.163033	0.780799	0.000433134	-0.0512848	0.716332
16967620	chr10:16967620:C:G	3.59182e-05	1.56559	-3.25898e-10	0.000829158	1.31441	-3.25898e-10
16967651	chr10:16967651:G:A	9.99421e-07	-0.976448	-1.03978	2.31263e-05	-1.19914	-1.06588
16967737	chr10:16967737:G:A	1.06003e-06	-0.806376	-1.15098	2.33836e-05	-1.05555	-1.19841
16968338	chr10:16968338:G:A	2.06485e-06	-1.38946e-10	-1.2906	6.32714e-05	-1.38946e-10	-1.25857
16968406	chr10:16968406:T:C	2.45184e-05	0.145626	1.03814	0.000548523	-0.0663539	0.967583
16968548	chr10:16968548:G:C	2.54487e-05	0.29161	0.929398	0.000566787	0.0738563	0.860126
16968616	chr10:16968616:G:A	8.48938e-06	-1.38946e-10	0.123162	0.000233646	-1.38946e-10	0.0478078
16968733	chr10:16968733:T:A	1.06978e-06	-0.650162	-1.29804	2.29626e-05	-0.962783	-1.30935
16968742	chr10:16968742:G:A	2.41017e-06	-1.13596	-3.25898e-10	8.40418e-05	-0.974686	-3.25898e-10
16968743	chr10:16968743:T:C	1.45889e-06	-0.706179	-0.9318	3.35568e-05	-1.02453	-0.868231
16968799	chr10:16968799:T:C	9.64697e-07	-0.758557	-1.29304	2.10096e-05	-1.05525	-1.30577
16968833	chr10:16968833:G:A	1.89958e-06	-1.66574	0.291718	6.76102e-05	-1.64204	0.449794
16969015	chr10:16969015:T:C	9.92635e-07	-0.703527	-1.31952	2.16275e-05	-1.01294	-1.3191
16969126	chr10:16969126:T:C	4.05634e-06	-1.38946e-10	-0.615374	0.000123108	-1.38946e-10	-0.592936
16969176	chr10:16969176:A:G	1.02833e-06	-0.881455	-1.10626	2.00553e-05	-1.26724	-1.14026
16969251	chr10:16969251:GCTATGCAT:G	1.75969e-06	-0.568641	-0.881876	3.96743e-05	-0.911102	-0.814195
16969264	chr10:16969264:T:C	4.43761e-07	-1.53026	-1.29787	1.18509e-05	-1.64621	-1.28739
16969582	chr10:16969582:A:T	2.09432e-06	-1.38946e-10	-1.27642	6.26103e-05	-1.38946e-10	-1.26907
16969644	chr10:16969644:A:C	1.66908e-06	-1.67132	0.167932	5.86529e-05	-1.65494	0.32058
16969778	chr10:16969778:G:A	2.12803e-05	-1.38946e-10	1.04213	0.000628574	-1.38946e-10	1.03745
16969856	chr10:16969856:G:T	2.75121e-06	-1.38946e-10	-1.00361	8.2059e-05	-1.38946e-10	-0.998562
16969863	chr10:16969863:C:T	5.08383e-06	-1.38946e-10	-0.389589	0.000154845	-1.38946e-10	-0.363577
16969990	chr10:16969990:G:C	2.03283e-06	-1.38946e-10	-1.30623	6.18051e-05	-1.38946e-10	-1.28202
16970099	chr10:16970099:C:T	2.2166e-06	-0.994887	-0.224792	6.2989e-05	-0.996057	-0.266983
16970128	chr10:16970128:G:C	3.33508e-06	-0.811158	-3.25898e-10	9.78865e-05	-0.822192	-3.25898e-10
16970232	chr10:16970232:C:T	9.65136e-07	-1.56806	-0.483084	2.63403e-05	-1.65376	-0.481136
16970248	chr10:16970248:G:A	2.72611e-06	-1.38946e-10	-1.01278	8.1565e-05	-1.38946e-10	-1.0046
16970260	chr10:16970260:T:C	9.75533e-07	-1.57141	-0.469011	2.66754e-05	-1.65521	-0.467048
16970506	chr10:16970506:G:A	1.71754e-06	-1.47476	-3.25898e-10	6.56719e-05	-1.22133	-3.25898e-10
16970523	chr10:16970523:C:T	9.07228e-07	-1.57658	-0.536438	2.71429e-05	-1.65325	-0.451634
16970533	chr10:16970533:A:G	5.98101e-07	-1.62619	-0.903463	1.64246e-05	-1.67347	-0.933752
16970659	chr10:16970659:A:T	5.27155e-07	-1.67335	-0.982563	1.57994e-05	-1.64084	-1.00519
16970794	chr10:16970794:G:A	9.75008e-07	-1.57933	-0.461634	2.93206e-05	-1.65456	-0.373149
16970816	chr10:16970816:A:T	9.46402e-07	-1.57321	-0.497534	2.8316e-05	-1.65158	-0.410991
16970889	chr10:16970889:G:A	9.69628e-07	-1.57989	-0.466608	2.9172e-05	-1.65457	-0.378227
16971071	chr10:16971071:C:T	5.36441e-07	-1.6707	-0.967749	1.6594e-05	-1.67273	-0.924225
16971100	chr10:16971100:G:A	8.34002e-07	-1.67359	-0.523586	2.53294e-05	-1.62273	-0.551303
16971188	chr10:16971188:C:T	1.85084e-06	-1.67293	0.272914	6.48212e-05	-1.66185	0.427486
16971226	chr10:16971226:G:T	3.06974e-06	-1.38946e-10	-0.89406	9.91762e-05	-1.38946e-10	-0.809103
16971296	chr10:16971296:G:A	9.89654e-07	-1.67081	-0.355245	3.48161e-05	-1.66119	-0.194734
16971319	chr10:16971319:A:G	8.82597e-07	-1.6698	-0.470739	3.08381e-05	-1.65833	-0.318919
16971322	chr10:16971322:T:C	2.92557e-06	-1.38946e-10	-0.942166	8.73281e-05	-1.38946e-10	-0.936328
16971630	chr10:16971630:T:C	4.01886e-06	-1.38946e-10	-0.624657	0.000138318	-1.38946e-10	-0.476445
16971668	chr10:16971668:G:A	8.04687e-07	-1.63976	-0.593199	2.23187e-05	-1.67185	-0.628721
16971678	chr10:16971678:C:A	2.11166e-06	-1.38946e-10	-1.26818	6.55191e-05	-1.38946e-10	-1.22366
16971750	chr10:16971750:T:C	4.85355e-06	-1.38946e-10	-0.435944	0.000169852	-1.38946e-10	-0.271072
16971814	chr10:16971814:A:T	8.75779e-07	-1.64776	-0.500538	2.41235e-05	-1.66695	-0.555866
16971850	chr10:16971850:T:C	5.54702e-06	-1.38946e-10	-0.302392	0.000196594	-1.38946e-10	-0.124858
16971957	chr10:16971957:AC:A	1.48699e-06	-1.6189	-3.25898e-10	4.2712e-05	-1.65152	-3.25898e-10
16972034	chr10:16972034:C:T	5.50803e-06	-1.38946e-10	-0.309447	0.000195128	-1.38946e-10	-0.132345
16972299	chr10:16972299:C:T	2.32987e-05	0.618731	0.514011	0.000536686	0.179861	0.699552
16972557	chr10:16972557:C:T	2.32773e-05	-0.200219	1.33204	0.000517018	-0.725908	1.56799
16972600	chr10:16972600:G:A	2.41125e-05	-0.106124	1.2732	0.000524375	-0.650071	1.50628
16972646	chr10:16972646:A:G	7.30426e-06	0.147909	-0.175104	0.000181903	-0.124892	-0.0776366
16972678	chr10:16972678:G:A	4.83048e-06	-1.38946e-10	-0.440708	0.000146981	-1.38946e-10	-0.4157
16972683	chr10:16972683:C:A	4.38694e-07	-1.5698	-1.26981	1.21485e-05	-1.66173	-1.24707
16972691	chr10:16972691:G:A	2.15173e-05	-0.276204	1.32941	0.000484238	-0.788184	1.56476
16972985	chr10:16972985:G:A	2.22979e-05	-0.259709	1.34855	0.000499385	-0.774623	1.582
16972996	chr10:16972996:C:T	4.94672e-07	-1.54029	-1.17923	1.25789e-05	-1.65425	-1.21973
16973145	chr10:16973145:G:A	5.97184e-07	-1.66948	-0.861702	1.77858e-05	-1.66635	-0.861252
16973212	chr10:16973212:C:T	2.01569e-06	-1.38946e-10	-1.31469	6.08544e-05	-1.38946e-10	-1.29752
16973406	chr10:16973406:G:A	3.79612e-05	0.644795	0.976117	0.000811248	0.29772	0.994854
16973496	chr10:16973496:C:T	1.51724e-06	-1.34708	-0.251684	7.77477e-05	-0.849484	-0.203047
16973562	chr10:16973562:G:C	2.3064e-06	-1.38946e-10	-1.17996	7.06808e-05	-1.38946e-10	-1.14783
16973616	chr10:16973616:T:TA	2.92134e-06	-0.851808	-0.0918034	6.87189e-05	-1.23597	0.0599924
16973618	chr10:16973618:G:GT	6.4637e-07	-1.59924	-0.852799	1.79124e-05	-1.66736	-0.853144
16973658	chr10:16973658:T:C	5.03849e-07	-1.67359	-1.02754	1.50091e-05	-1.67336	-1.02398
16973852	chr10:16973852:T:C	1.86866e-06	-1.35602	-0.0344144	9.5685e-05	-0.860025	0.0150862
16974005	chr10:16974005:G:A	8.41935e-07	-1.66738	-0.520327	3.51453e-05	-1.45299	-0.393523
16974097	chr10:16974097:C:T	1.20351e-06	-1.54458	-0.28583	5.87351e-05	-1.14068	-0.192281
16974098	chr10:16974098:T:C	5.75455e-06	-1.38946e-10	-0.265663	0.000175659	-1.38946e-10	-0.237456
16974217	chr10:16974217:T:C	5.30887e-06	-1.1042	0.757922	0.000157712	-1.15076	0.805527
16974259	chr10:16974259:C:T	4.85743e-06	-1.11541	0.680266	0.00014428	-1.16146	0.727215
16974283	chr10:16974283:C:A	2.65959e-06	-0.830207	-0.207276	9.3107e-05	-0.688314	-0.183937
16974768	chr10:16974768:C:T	5.49345e-07	-1.60447	-1.01022	1.70364e-05	-1.67346	-0.897183
16974882	chr10:16974882:G:A	2.6525e-06	-1.38946e-10	-1.04015	8.07809e-05	-1.38946e-10	-1.01426
16974907	chr10:16974907:T:C	4.17768e-07	-1.67325	-1.21524	1.2056e-05	-1.67267	-1.24377
16974955	chr10:16974955:T:C	1.20947e-06	-1.35118	-0.47429	6.04448e-05	-0.857532	-0.446738
16974963	chr10:16974963:C:A	0.000162586	0.608582	2.46697	0.003204	0.302992	2.36316
16975004	chr10:16975004:G:A	2.17923e-06	-1.38946e-10	-1.23668	6.51465e-05	-1.38946e-10	-1.22936
16975067	chr10:16975067:C:T	1.82019e-06	-0.98039	-0.436323	6.33774e-05	-0.907236	-0.349657
16975338	chr10:16975338:T:C	6.93462e-07	-1.57059	-0.811123	1.74511e-05	-1.66508	-0.881522
16975493	chr10:16975493:A:G	1.55749e-06	-0.989914	-0.582663	5.37471e-05	-0.920465	-0.501245
16975511	chr10:16975511:G:C	1.67982e-06	-0.224689	-1.27228	3.37449e-05	-0.655338	-1.23183
16975530	chr10:16975530:C:T	1.88765e-06	-1.66175	0.281431	6.75104e-05	-1.6321	0.438377
16975622	chr10:16975622:T:C	8.147e-07	-1.59528	-0.625306	2.6992e-05	-1.55257	-0.557885
16975670	chr10:16975670:C:T	1.26869e-06	-0.525903	-1.25176	2.78023e-05	-0.878302	-1.20258
16975797	chr10:16975797:G:A	1.53192e-06	-1.09869	-0.490446	5.2831e-05	-1.03315	-0.40575
16975873	chr10:16975873:C:T	3.47651e-06	-1.38946e-10	-0.769624	0.000107685	-1.38946e-10	-0.726791
16975921	chr10:16975921:G:A	1.51862e-06	-1.08541	-0.512448	5.23223e-05	-1.01927	-0.429313
16976063	chr10:16976063:C:T	1.58798e-06	-1.10235	-0.45084	5.45687e-05	-1.04182	-0.364725
16976188	chr10:16976188:T:A	3.26239e-06	-1.38946e-10	-0.833193	9.73238e-05	-1.38946e-10	-0.827957
16976319	chr10:16976319:C:T	1.74075e-06	-1.04574	-0.415599	6.01055e-05	-0.982605	-0.327294
16976482	chr10:16976482:C:T	1.78039e-06	-0.960582	-0.478237	6.20493e-05	-0.884769	-0.393302
16976524	chr10:16976524:G:A	1.62621e-06	-1.07097	-0.458436	5.62872e-05	-1.00338	-0.37215
16976555	chr10:16976555:G:A	2.12059e-06	-1.38946e-10	-1.26396	6.3778e-05	-1.38946e-10	-1.25059
16976679	chr10:16976679:G:C	3.79853e-07	-1.66428	-1.31935	1.22524e-05	-1.58106	-1.31922
16976705	chr10:16976705:C:G	2.94175e-06	-1.38946e-10	-0.93665	8.47421e-05	-1.38946e-10	-0.966388
16976706	chr10:16976706:C:T	2.93368e-06	-1.38946e-10	-0.939395	8.45189e-05	-1.38946e-10	-0.969025
16976839	chr10:16976839:G:A	3.39321e-06	-1.38946e-10	-0.793879	9.70808e-05	-1.38946e-10	-0.830457
16977005	chr10:16977005:A:C	1.73378e-05	-1.38946e-10	0.837232	0.000555973	-1.38946e-10	0.914719
16977014	chr10:16977014:T:C	2.9295e-06	-1.38946e-10	-0.940822	8.44104e-05	-1.38946e-10	-0.97031
16977172	chr10:16977172:C:T	5.84984e-06	-1.38946e-10	-0.24924	0.000178587	-1.38946e-10	-0.220926
16977229	chr10:16977229:T:C	5.86164e-06	-1.38946e-10	-0.247224	0.000178952	-1.38946e-10	-0.218881
16977504	chr10:16977504:T:C	1.53086e-06	-1.58982	-3.25898e-10	4.28278e-05	-1.64881	-3.25898e-10
16977560	chr10:16977560:A:G	5.91784e-07	-1.53595	-1.00432	1.47534e-05	-1.65355	-1.06097
16977653	chr10:16977653:G:A	2.54322e-06	-1.38946e-10	-1.08222	7.83577e-05	-1.38946e-10	-1.04472
16977674	chr10:16977674:T:G	5.93306e-07	-1.65989	-0.877805	1.76248e-05	-1.65582	-0.880875
16977846	chr10:16977846:C:A	2.18946e-06	-1.38946e-10	-1.232	6.25117e-05	-1.38946e-10	-1.27065
16978061	chr10:16978061:T:TC	2.00587e-06	-1.38946e-10	-1.31957	5.95285e-05	-1.38946e-10	-1.31955
16978351	chr10:16978351:T:C	2.13943e-06	-1.38946e-10	-1.25511	6.23775e-05	-1.38946e-10	-1.2728
16978507	chr10:16978507:A:G	2.39244e-06	-1.38946e-10	-1.14334	6.6871e-05	-1.38946e-10	-1.20323
16978777	chr10:16978777:C:T	4.00995e-07	-1.65459	-1.27487	1.15533e-05	-1.6681	-1.29092
16978965	chr10:16978965:A:C	5.97704e-06	-1.38946e-10	-0.227729	0.000181292	-1.38946e-10	-0.205889
16979023	chr10:16979023:T:C	3.03158e-06	-1.38946e-10	-0.90657	9.12472e-05	-1.38946e-10	-0.892428
16979082	chr10:16979082:C:G	2.12877e-06	-1.38946e-10	-1.26011	6.21144e-05	-1.38946e-10	-1.27702
16979089	chr10:16979089:A:G	2.12256e-06	-1.38946e-10	-1.26303	6.1963e-05	-1.38946e-10	-1.27946
16979196	chr10:16979196:C:T	3.73549e-06	-1.38946e-10	-0.697776	0.000109179	-1.38946e-10	-0.71301
16979221	chr10:16979221:T:C	2.11128e-06	-1.38946e-10	-1.26836	6.16871e-05	-1.38946e-10	-1.28393
16979361	chr10:16979361:A:C	2.12447e-06	-1.38946e-10	-1.26213	6.20101e-05	-1.38946e-10	-1.2787
16979649	chr10:16979649:C:G	1.14704e-06	-1.46206	-0.416407	5.40521e-05	-1.04554	-0.370517
16979797	chr10:16979797:T:C	2.08548e-06	-1.38946e-10	-1.28066	6.10654e-05	-1.38946e-10	-1.29406
16979798	chr10:16979798:T:A	2.14392e-06	-1.38946e-10	-1.25302	6.33865e-05	-1.38946e-10	-1.25675
16979832	chr10:16979832:A:G	1.77558e-06	-1.65081	0.209283	6.39052e-05	-1.61339	0.364786
16979844	chr10:16979844:G:C	4.30079e-07	-1.64441	-1.21503	1.22551e-05	-1.66882	-1.23124
16980308	chr10:16980308:T:A	2.85101e-06	-1.38946e-10	-0.967982	7.79895e-05	-1.38946e-10	-1.04943
16980348	chr10:16980348:A:C	2.91362e-06	-1.38946e-10	-0.946259	7.95112e-05	-1.38946e-10	-1.0301
16980381	chr10:16980381:G:C	2.7731e-06	-1.38946e-10	-0.995687	7.61232e-05	-1.38946e-10	-1.07365
16980461	chr10:16980461:G:A	2.78256e-06	-1.38946e-10	-0.992283	7.63469e-05	-1.38946e-10	-1.07071
16980571	chr10:16980571:C:A	2.12123e-06	-1.38946e-10	-1.26366	6.10248e-05	-1.38946e-10	-1.29472
16980941	chr10:16980941:A:C	3.65348e-06	-1.38946e-10	-0.719974	0.000112673	-1.38946e-10	-0.681509
16980970	chr10:16980970:G:T	4.00395e-06	-1.38946e-10	-0.628373	0.000105613	-1.38946e-10	-0.746216
16981117	chr10:16981117:C:T	4.30902e-07	-1.58968	-1.26785	1.14675e-05	-1.67084	-1.29565
16981351	chr10:16981351:C:T	0.000196326	0.604709	2.65941	0.00390392	0.305113	2.55862
16981565	chr10:16981565:T:C	2.10243e-06	-1.38946e-10	-1.27256	6.08425e-05	-1.38946e-10	-1.29771
16981618	chr10:16981618:C:G	3.87054e-07	-1.67129	-1.29356	1.14026e-05	-1.6701	-1.30205
16981669	chr10:16981669:T:G	2.11704e-06	-1.38946e-10	-1.26563	6.11372e-05	-1.38946e-10	-1.29288
16981799	chr10:16981799:A:C	2.12638e-06	-1.38946e-10	-1.26123	6.133e-05	-1.38946e-10	-1.28973
16981808	chr10:16981808:C:T	3.9e-07	-1.67098	-1.28628	1.14601e-05	-1.67072	-1.29641
16981862	chr10:16981862:T:A	2.16896e-06	-1.38946e-10	-1.24141	6.63928e-05	-1.38946e-10	-1.21041
16982026	chr10:16982026:T:C	2.10643e-06	-1.38946e-10	-1.27066	6.09226e-05	-1.38946e-10	-1.2964
16982218	chr10:16982218:A:C	2.12637e-06	-1.38946e-10	-1.26124	6.1333e-05	-1.38946e-10	-1.28968
16982376	chr10:16982376:A:T	2.13951e-06	-1.38946e-10	-1.25508	6.16038e-05	-1.38946e-10	-1.28528
16982405	chr10:16982405:C:T	2.11153e-06	-1.38946e-10	-1.26824	6.1025e-05	-1.38946e-10	-1.29472
16982442	chr10:16982442:G:A	3.89811e-07	-1.64851	-1.30924	1.13036e-05	-1.66483	-1.31605
16982504	chr10:16982504:G:A	2.11084e-06	-1.38946e-10	-1.26857	6.10124e-05	-1.38946e-10	-1.29492
16982616	chr10:16982616:A:T	2.12766e-06	-1.38946e-10	-1.26063	6.13515e-05	-1.38946e-10	-1.28938
16982850	chr10:16982850:A:G	2.11919e-06	-1.38946e-10	-1.26462	6.11801e-05	-1.38946e-10	-1.29218
16982960	chr10:16982960:C:T	2.07988e-06	-1.38946e-10	-1.28334	6.04098e-05	-1.38946e-10	-1.30485
16983007	chr10:16983007:CA:C	2.106e-06	-1.38946e-10	-1.27086	6.09135e-05	-1.38946e-10	-1.29654
16983108	chr10:16983108:T:A	2.16708e-06	-1.38946e-10	-1.24227	6.22414e-05	-1.38946e-10	-1.27498
16983255	chr10:16983255:A:G	1.83169e-06	-1.41041	-3.25898e-10	4.61475e-05	-1.57416	-3.25898e-10
16983379	chr10:16983379:G:A	2.06268e-06	-0.0875329	-1.20411	4.43787e-05	-0.472846	-1.14039
16983436	chr10:16983436:A:C	6.63333e-07	-1.43292	-0.993215	1.51409e-05	-1.63014	-1.05846
16983576	chr10:16983576:G:A	2.18796e-06	-1.38946e-10	-1.23269	6.46563e-05	-1.38946e-10	-1.23691
16983646	chr10:16983646:C:T	2.05729e-06	-1.38946e-10	-1.29426	6.00039e-05	-1.38946e-10	-1.31159
16983667	chr10:16983667:T:C	6.16274e-07	-1.48576	-1.01396	1.45653e-05	-1.65056	-1.07681
16983686	chr10:16983686:G:A	2.10986e-06	-1.38946e-10	-1.26903	6.10652e-05	-1.38946e-10	-1.29406
16983829	chr10:16983829:C:T	2.07623e-06	-1.38946e-10	-1.2851	6.03384e-05	-1.38946e-10	-1.30603
16984011	chr10:16984011:A:C	2.10159e-06	-1.38946e-10	-1.27296	6.1735e-05	-1.38946e-10	-1.28315
16984585	chr10:16984585:G:T	2.52548e-06	-1.66931	0.580082	8.91008e-05	-1.65575	0.739519
16984849	chr10:16984849:C:T	2.07873e-06	-1.38946e-10	-1.2839	6.14537e-05	-1.38946e-10	-1.28772
16985206	chr10:16985206:T:C	2.15165e-06	-1.38946e-10	-1.24942	6.3672e-05	-1.38946e-10	-1.25226
16985255	chr10:16985255:A:G	1.21411e-06	-1.46427	-0.357366	5.73683e-05	-1.04733	-0.309176
16985330	chr10:16985330:C:T	2.04731e-06	-1.38946e-10	-1.29913	6.17807e-05	-1.38946e-10	-1.28241
16985399	chr10:16985399:C:T	3.09579e-06	-1.38946e-10	-0.88561	9.3322e-05	-1.38946e-10	-0.869945
16985452	chr10:16985452:A:G	1.70477e-06	-1.66539	0.183166	6.05655e-05	-1.63997	0.33769
16985607	chr10:16985607:A:G	2.23145e-06	-1.38946e-10	-1.213	6.53065e-05	-1.38946e-10	-1.22691
16986029	chr10:16986029:G:A	2.06741e-06	-1.38946e-10	-1.28936	6.25933e-05	-1.38946e-10	-1.26934
16986138	chr10:16986138:G:C	2.0216e-06	-1.38946e-10	-1.31177	5.99888e-05	-1.38946e-10	-1.31184
16986470	chr10:16986470:C:T	1.43406e-06	-1.65514	-3.25898e-10	4.84186e-05	-1.52612	-3.25898e-10
16986563	chr10:16986563:C:T	3.24179e-06	-0.839529	-3.25898e-10	6.69618e-05	-1.20188	-3.25898e-10
16986632	chr10:16986632:G:A	2.17119e-06	-1.38946e-10	-1.24038	6.457e-05	-1.38946e-10	-1.23825
16986755	chr10:16986755:C:T	2.69138e-06	-1.38946e-10	-1.0256	8.17771e-05	-1.38946e-10	-1.002
16987126	chr10:16987126:T:C	8.50607e-06	0.125126	-3.25898e-10	0.000341688	0.427897	-3.25898e-10
16987325	chr10:16987325:A:G	2.17525e-06	-1.38946e-10	-1.23851	6.39221e-05	-1.38946e-10	-1.24834
16987439	chr10:16987439:C:A	8.87422e-07	-1.48586	-0.649224	2.2773e-05	-1.60942	-0.671004
16987575	chr10:16987575:T:G	3.8179e-06	-0.675954	-3.25898e-10	7.75733e-05	-1.05478	-3.25898e-10
16987663	chr10:16987663:A:G	3.65604e-06	-0.5114	-0.207874	7.01715e-05	-0.886261	-0.268797
16987688	chr10:16987688:A:G	8.70231e-06	-1.38946e-10	0.147934	0.000240637	-1.38946e-10	0.077288
16987698	chr10:16987698:A:G	3.30976e-06	-1.38946e-10	-0.818777	9.32634e-05	-1.38946e-10	-0.870573
16987936	chr10:16987936:C:T	1.76309e-06	-0.216397	-1.23219	3.57762e-05	-0.548055	-1.28066
16988108	chr10:16988108:G:A	2.60713e-06	-1.38946e-10	-1.0574	7.47075e-05	-1.38946e-10	-1.09242
16988148	chr10:16988148:A:T	2.17653e-06	-1.38946e-10	-1.23792	6.43154e-05	-1.38946e-10	-1.2422
16988397	chr10:16988397:C:T	1.92589e-06	-0.0501806	-1.31009	3.78511e-05	-0.464844	-1.3075
16988603	chr10:16988603:G:A	2.75957e-06	-1.38946e-10	-1.00058	7.54373e-05	-1.38946e-10	-1.0827
16988730	chr10:16988730:A:G	3.61231e-06	0.568572	-1.29988	4.40946e-05	-0.301437	-1.31823
16988776	chr10:16988776:C:T	3.52697e-06	0.505191	-1.26041	9.74894e-05	0.420289	-1.24655
16988855	chr10:16988855:T:C	3.27667e-06	0.471284	-1.30011	4.10197e-05	-0.373731	-1.31822
16989377	chr10:16989377:ATTAT:A	8.8888e-07	-0.893301	-1.24015	1.93713e-05	-1.21755	-1.22466
16989424	chr10:16989424:A:G	1.46494e-06	-1.02013	-0.613716	8.67281e-05	-0.366467	-0.576755
16990282	chr10:16990282:C:T	8.27273e-06	0.922391	-0.825081	0.000195912	0.722365	-0.8507
16990562	chr10:16990562:A:G	2.02253e-06	-1.38946e-10	-1.31131	6.01644e-05	-1.38946e-10	-1.30892
16990591	chr10:16990591:G:A	6.96221e-07	-1.66818	-0.709562	2.33368e-05	-1.64379	-0.61218
16990635	chr10:16990635:G:A	2.31529e-06	-1.38946e-10	-1.17612	6.80484e-05	-1.38946e-10	-1.18578
16990829	chr10:16990829:A:C	9.40628e-07	-1.61034	-0.466518	2.51477e-05	-1.64646	-0.53477
16990835	chr10:16990835:A:G	1.00906e-05	1.02268	-0.726723	0.000235046	0.808305	-0.754524
16990949	chr10:16990949:G:C	3.64278e-06	-0.722906	-3.25898e-10	7.46536e-05	-1.09314	-3.25898e-10
16991175	chr10:16991175:C:T	2.17533e-06	-1.38946e-10	-1.23847	6.49624e-05	-1.38946e-10	-1.23219
16991382	chr10:16991382:TACTA:T	5.95071e-06	0.990021	-1.22217	0.000135767	0.696622	-1.19168
16991430	chr10:16991430:G:A	2.52397e-06	-1.38946e-10	-1.08982	7.15671e-05	-1.38946e-10	-1.13536
16991505	chr10:16991505:G:A	9.4389e-06	0.229185	-3.25898e-10	0.000247548	0.105606	-3.25898e-10
16991724	chr10:16991724:C:T	4.57322e-07	-1.66384	-1.13418	1.60939e-05	-1.45262	-1.17494
16992013	chr10:16992013:T:C	3.63098e-06	0.569848	-1.296	4.46901e-05	-0.290538	-1.31571
16992407	chr10:16992407:AAAGT:A	2.25612e-06	-1.38946e-10	-1.20201	6.64044e-05	-1.38946e-10	-1.21024
16992596	chr10:16992596:C:T	2.2312e-06	-1.38946e-10	-1.21311	6.60346e-05	-1.38946e-10	-1.21582
16992687	chr10:16992687:A:G	2.0461e-06	-1.38946e-10	-1.29972	5.97868e-05	-1.38946e-10	-1.31522
16993015	chr10:16993015:T:A	1.40796e-06	-1.67351	-3.25898e-10	4.17866e-05	-1.67343	-3.25898e-10
16993066	chr10:16993066:C:T	1.02776e-05	-1.38946e-10	0.314315	0.000327552	-1.38946e-10	0.385646
16993438	chr10:16993438:C:T	1.40795e-06	-1.67352	-3.25898e-10	4.18164e-05	-1.67271	-3.25898e-10
16993491	chr10:16993491:T:A	2.24807e-06	-1.38946e-10	-1.20558	6.75661e-05	-1.38946e-10	-1.19289
16993823	chr10:16993823:A:C	3.3756e-06	0.485092	-1.28417	3.64022e-05	-0.548311	-1.26306
16994177	chr10:16994177:A:G	2.60253e-06	-1.38946e-10	-1.05917	7.58882e-05	-1.38946e-10	-1.07674
16994322	chr10:16994322:CAT:C	1.20133e-05	-1.38946e-10	0.47036	0.000371148	-1.38946e-10	0.510599
16994959	chr10:16994959:T:C	5.60836e-06	-1.38946e-10	-0.291396	0.000174466	-1.38946e-10	-0.24427
16995404	chr10:16995404:T:C	1.19134e-05	-1.38946e-10	0.462012	0.00036244	-1.38946e-10	0.486857
16996124	chr10:16996124:TCCTGTC:T	2.0514e-06	-1.38946e-10	-1.29713	6.09974e-05	-1.38946e-10	-1.29517
16996139	chr10:16996139:G:A	3.48125e-06	0.539898	-1.30816	4.48818e-05	-0.282448	-1.31952
16996260	chr10:16996260:C:T	2.59516e-05	-1.38946e-10	1.24058	0.000724518	-1.38946e-10	1.17951
16996627	chr10:16996627:A:T	4.48463e-06	0.739458	-1.25446	5.18591e-05	-0.264703	-1.19277
16996702	chr10:16996702:C:A	7.32941e-07	-1.1734	-1.15295	1.66678e-05	-1.45305	-1.13947
16997109	chr10:16997109:T:C	1.92957e-06	-0.738557	-0.619799	0.000119239	-0.0417512	-0.583119
16997173	chr10:16997173:T:C	8.89469e-07	-1.63144	-0.501349	2.41677e-05	-1.66477	-0.556208
16997193	chr10:16997193:A:G	3.42497e-06	-0.553032	-0.231529	0.000230945	0.219358	-0.183179
16997810	chr10:16997810:A:G	1.08019e-06	-0.780654	-1.15786	2.40744e-05	-1.02934	-1.19551
16997984	chr10:16997984:C:T	8.52392e-06	-1.38946e-10	0.127222	0.000259814	-1.38946e-10	0.153966
16998000	chr10:16998000:C:G	6.18035e-07	-1.17708	-1.31979	1.46556e-05	-1.40141	-1.31977
16998117	chr10:16998117:C:T	3.59242e-06	-0.177768	-0.559059	7.94476e-05	-0.495448	-0.535454
16998238	chr10:16998238:G:A	9.80007e-07	-0.718932	-1.31692	1.61291e-05	-1.30876	-1.31661
16998725	chr10:16998725:C:T	5.14111e-06	-1.38946e-10	-0.378386	0.000160597	-1.38946e-10	-0.327099
16998850	chr10:16998850:C:T	7.55534e-07	-0.977404	-1.31858	1.3686e-05	-1.47088	-1.31875
16999079	chr10:16999079:A:C	4.5911e-06	-1.38946e-10	-0.491535	0.000146157	-1.38946e-10	-0.421318
16999084	chr10:16999084:G:A	1.34016e-06	-1.4272	-0.295669	3.15265e-05	-1.65775	-0.297423
16999133	chr10:16999133:G:A	2.01122e-06	-1.38946e-10	-1.31691	5.96048e-05	-1.38946e-10	-1.31826
16999211	chr10:16999211:A:C	4.42111e-07	-1.66826	-1.16359	1.36127e-05	-1.67163	-1.12337
16999390	chr10:16999390:T:C	3.98039e-06	-1.38946e-10	-0.634275	0.00011942	-1.38946e-10	-0.623352
16999612	chr10:16999612:T:C	1.79521e-06	-1.43053	-3.25898e-10	5.90617e-05	-1.32742	-3.25898e-10
16999760	chr10:16999760:T:C	4.58455e-07	-1.67209	-1.12346	1.42017e-05	-1.67349	-1.07914
16999906	chr10:16999906:G:T	7.79189e-07	-0.965186	-1.29997	1.40307e-05	-1.46422	-1.30053
17000164	chr10:17000164:C:T	8.24037e-07	-0.945312	-1.26388	1.46947e-05	-1.45441	-1.2641
17000312	chr10:17000312:CAT:C	1.91287e-06	-1.1836	-0.18345	4.69723e-05	-1.5459	-0.0105477
17000416	chr10:17000416:T:A	1.73832e-06	-1.211	-0.251732	4.30694e-05	-1.55968	-0.0835107
17001479	chr10:17001479:T:A	2.10222e-06	-1.38946e-10	-1.27266	6.53055e-05	-1.38946e-10	-1.22692
17001498	chr10:17001498:C:T	5.13087e-06	-1.38946e-10	-0.380379	0.000164057	-1.38946e-10	-0.305786
17001690	chr10:17001690:G:A	2.33214e-06	-1.38946e-10	-1.16887	7.01901e-05	-1.38946e-10	-1.15479
17001728	chr10:17001728:T:C	5.28801e-06	-1.38946e-10	-0.350212	0.000173535	-1.38946e-10	-0.249624
17001742	chr10:17001742:C:G	1.10691e-06	-0.65747	-1.25662	2.34963e-05	-1.0166	-1.23256
17001818	chr10:17001818:T:G	4.77522e-07	-1.43494	-1.31986	1.18748e-05	-1.61308	-1.3185
17001911	chr10:17001911:T:C	5.33459e-06	-1.38946e-10	-0.341441	0.000166795	-1.38946e-10	-0.289235
17002021	chr10:17002021:G:T	5.40102e-06	-1.38946e-10	-0.329066	0.000173166	-1.38946e-10	-0.251749
17002119	chr10:17002119:C:T	2.82047e-06	-1.38946e-10	-0.978752	8.50496e-05	-1.38946e-10	-0.962766
17002696	chr10:17002696:C:T	1.51333e-06	-0.285678	-1.31567	1.92572e-05	-1.1304	-1.31772
17002700	chr10:17002700:G:C	4.87081e-07	-1.51594	-1.21904	1.3416e-05	-1.57214	-1.23741
17002765	chr10:17002765:C:G	1.10715e-06	-1.21453	-0.699342	2.92168e-05	-1.33979	-0.69147
17003318	chr10:17003318:A:T	1.46077e-06	-0.321773	-1.31492	1.88027e-05	-1.15482	-1.31718
17003472	chr10:17003472:C:T	2.64006e-06	-1.04485	-3.25898e-10	0.000101918	-0.781828	-3.25898e-10
17003642	chr10:17003642:T:C	1.58685e-06	-1.5539	-3.25898e-10	4.40448e-05	-1.62079	-3.25898e-10
17003712	chr10:17003712:C:A	1.2309e-06	-1.53813	-0.269776	3.55504e-05	-1.57702	-0.258024
17003968	chr10:17003968:G:C	2.30771e-06	-1.38946e-10	-1.1794	6.91525e-05	-1.38946e-10	-1.16969
17004010	chr10:17004010:G:A	1.46892e-06	-1.63113	-3.25898e-10	4.19142e-05	-1.67038	-3.25898e-10
17004255	chr10:17004255:T:C	6.60824e-07	-1.58452	-0.845398	1.89144e-05	-1.6207	-0.845379
17004276	chr10:17004276:C:G	2.10045e-06	-1.38946e-10	-1.2735	6.52325e-05	-1.38946e-10	-1.22804
17004318	chr10:17004318:A:G	5.00613e-06	-1.38946e-10	-0.40499	0.000163769	-1.38946e-10	-0.307542
17004570	chr10:17004570:C:T	2.69657e-06	-1.30311	0.279437	7.25982e-05	-1.60237	0.481307
17004805	chr10:17004805:G:T	3.06888e-06	0.368527	-1.26287	2.87684e-05	-0.776123	-1.2706
17005521	chr10:17005521:A:G	1.00444e-06	-1.51343	-0.497787	2.95824e-05	-1.67301	-0.345813
17005680	chr10:17005680:G:A	2.06003e-06	-1.38946e-10	-1.29294	6.13481e-05	-1.38946e-10	-1.28944
17005782	chr10:17005782:G:A	1.42014e-06	-0.34639	-1.31851	1.84495e-05	-1.17143	-1.31953
17005865	chr10:17005865:G:T	2.84575e-06	-0.969827	-3.25898e-10	6.59169e-05	-1.21761	-3.25898e-10
17006202	chr10:17006202:G:A	4.22238e-06	-0.644493	0.069239	5.9298e-05	-1.32812	0.00469389
17006281	chr10:17006281:G:A	3.27591e-06	-0.654329	-0.17473	4.64916e-05	-1.33388	-0.23285
17006436	chr10:17006436:G:C	1.06135e-06	-0.829694	-1.12641	2.51697e-05	-1.11254	-1.06782
17006651	chr10:17006651:T:C	4.55139e-06	-1.38946e-10	-0.500221	0.000144643	-1.38946e-10	-0.431734
17006709	chr10:17006709:C:T	1.45116e-06	-0.324015	-1.31927	1.86816e-05	-1.15862	-1.31984
17007332	chr10:17007332:G:A	3.01695e-06	-0.671896	-0.239512	4.32073e-05	-1.34391	-0.296086
17007334	chr10:17007334:A:G	5.35313e-06	-1.38946e-10	-0.337973	0.000171279	-1.38946e-10	-0.262708
17007418	chr10:17007418:C:T	5.54968e-06	-1.38946e-10	-0.301913	0.000159966	-1.38946e-10	-0.331041
17007619	chr10:17007619:C:G	7.92284e-06	-1.38946e-10	0.0540953	0.000264023	-1.38946e-10	0.170035
17007783	chr10:17007783:T:C	6.63749e-06	-1.38946e-10	-0.12292	0.000195886	-1.38946e-10	-0.128468
17008108	chr10:17008108:G:A	3.50472e-06	-0.563398	-0.198144	4.79338e-05	-1.28089	-0.255292
17008314	chr10:17008314:T:C	1.44629e-06	-1.58988	-0.0567698	4.7379e-05	-1.66668	0.11886
17008483	chr10:17008483:G:A	1.38124e-06	-0.406334	-1.28634	1.85953e-05	-1.20394	-1.27916
17008572	chr10:17008572:A:G	1.31829e-06	-0.423229	-1.31609	1.77749e-05	-1.21486	-1.31335
17008964	chr10:17008964:A:C	7.34754e-07	-1.56183	-0.762043	2.0634e-05	-1.67321	-0.705853
17009952	chr10:17009952:T:C	4.74609e-06	-1.38946e-10	-0.458332	0.000151109	-1.38946e-10	-0.387998
17010043	chr10:17010043:C:T	2.06962e-06	0.0293391	-1.31763	2.34322e-05	-0.936338	-1.31555
17010175	chr10:17010175:G:T	4.80862e-06	-1.38946e-10	-0.445245	0.000142051	-1.38946e-10	-0.449818
17010262	chr10:17010262:C:T	4.99274e-07	-1.54503	-1.16522	1.37588e-05	-1.59598	-1.18834
17010419	chr10:17010419:C:T	9.3085e-07	-1.28272	-0.804588	2.16768e-05	-1.58287	-0.746891
17010657	chr10:17010657:T:TAA	9.16174e-07	-1.57715	-0.526051	2.62633e-05	-1.6136	-0.524222
17010956	chr10:17010956:G:T	2.79536e-06	0.283394	-1.27109	2.74665e-05	-0.813566	-1.27947
17011180	chr10:17011180:G:C	2.26036e-06	-1.3993	0.199173	6.23655e-05	-1.46836	0.195368
17011319	chr10:17011319:T:A	1.45491e-06	-1.64071	-3.25898e-10	4.65647e-05	-1.56516	-3.25898e-10
17011522	chr10:17011522:C:A	9.19427e-06	-1.38946e-10	0.202926	0.000308484	-1.38946e-10	0.32567
17011524	chr10:17011524:C:CAA	1.52719e-06	-0.274629	-1.3176	1.95272e-05	-1.11881	-1.31538
17011548	chr10:17011548:T:C	9.02287e-06	-1.38946e-10	0.184108	0.000249749	-1.38946e-10	0.114458
17011853	chr10:17011853:C:A	2.01965e-06	-1.38946e-10	-1.31273	5.99775e-05	-1.38946e-10	-1.31203
17012571	chr10:17012571:G:A	2.01572e-06	0.0010874	-1.31577	2.308e-05	-0.954022	-1.31301
17012599	chr10:17012599:A:G	0.000261461	-1.38946e-10	3.55063	0.00984933	-1.38946e-10	3.78916
17012895	chr10:17012895:C:T	2.23603e-06	0.101987	-1.31294	2.47699e-05	-0.886883	-1.30949
17013263	chr10:17013263:C:T	4.28029e-06	-1.38946e-10	-0.561634	0.000135591	-1.38946e-10	-0.496354
17013459	chr10:17013459:G:T	2.29703e-05	-1.38946e-10	1.11855	0.000772027	-1.38946e-10	1.24302
17013658	chr10:17013658:G:A	1.17606e-06	-0.609866	-1.24361	2.22737e-05	-1.09895	-1.20365
17013811	chr10:17013811:C:T	8.75513e-07	-1.52992	-0.618675	2.47227e-05	-1.58053	-0.617747
17014022	chr10:17014022:T:G	1.75458e-06	-0.146569	-1.30685	2.10325e-05	-1.05689	-1.30304
17014037	chr10:17014037:C:T	1.27941e-06	-0.595476	-1.17378	2.65373e-05	-0.985314	-1.14213
17014086	chr10:17014086:T:C	1.97156e-06	-0.0177556	-1.31907	2.26086e-05	-0.969998	-1.31767
17014138	chr10:17014138:G:C	2.0607e-06	-1.38946e-10	-1.29261	6.12034e-05	-1.38946e-10	-1.2918
17014385	chr10:17014385:G:A	1.99182e-06	-0.00864855	-1.31796	2.27622e-05	-0.964938	-1.31596
17014586	chr10:17014586:G:A	2.13864e-06	0.0636821	-1.31917	2.38309e-05	-0.917193	-1.31783
17014681	chr10:17014681:G:A	1.41363e-06	-1.66949	-3.25898e-10	4.29485e-05	-1.646	-3.25898e-10
17014804	chr10:17014804:A:G	2.21525e-06	0.0979474	-1.31824	2.43981e-05	-0.895097	-1.3164
17014893	chr10:17014893:G:A	8.73287e-07	-1.56225	-0.588891	2.48293e-05	-1.60592	-0.588061
17014947	chr10:17014947:C:T	2.07335e-06	0.0332299	-1.31972	2.33114e-05	-0.938154	-1.31891
17014961	chr10:17014961:T:C	7.90836e-07	-1.62315	-0.627171	2.27383e-05	-1.65445	-0.627495
17015330	chr10:17015330:A:C	2.62205e-06	-0.471733	-0.579963	3.40187e-05	-1.2268	-0.652294
17015379	chr10:17015379:A:C	2.73057e-06	-1.01114	-3.25898e-10	7.86778e-05	-1.04064	-3.25898e-10
17015381	chr10:17015381:T:C	2.71115e-06	0.237708	-1.25599	2.68463e-05	-0.850647	-1.26523
17015615	chr10:17015615:A:C	2.10152e-06	0.0421756	-1.31517	2.36307e-05	-0.9311	-1.31235
17015627	chr10:17015627:T:C	3.51223e-06	0.430461	-1.18986	6.9126e-05	-0.00731045	-1.16276
17015704	chr10:17015704:T:G	1.37149e-06	-1.54129	-0.158464	4.14833e-05	-1.67354	-0.00716789
17015726	chr10:17015726:A:T	2.99406e-06	0.338836	-1.25786	2.86761e-05	-0.783158	-1.26678
17015767	chr10:17015767:C:T	4.48489e-06	-0.976131	0.461191	7.09287e-05	-1.5459	0.401576
17015848	chr10:17015848:C:A	2.4428e-06	-1.38946e-10	-1.12251	7.41453e-05	-1.38946e-10	-1.09997
17015992	chr10:17015992:G:A	1.06609e-06	-1.35698	-0.594676	2.85673e-05	-1.46879	-0.584948
17016036	chr10:17016036:C:T	2.42917e-06	-1.38946e-10	-1.12811	7.31324e-05	-1.38946e-10	-1.11373
17016056	chr10:17016056:C:T	2.8133e-06	0.289463	-1.27076	2.74407e-05	-0.815298	-1.27867
17016126	chr10:17016126:A:G	2.81563e-06	0.28384	-1.26431	2.74904e-05	-0.818467	-1.2737
17016170	chr10:17016170:T:C	1.35908e-06	-1.51665	-0.192199	4.00515e-05	-1.67292	-0.0429094
17016235	chr10:17016235:G:A	4.54362e-06	-0.276382	-0.225549	5.56023e-05	-1.10606	-0.281719
17016451	chr10:17016451:A:G	2.67628e-06	0.226119	-1.25735	2.65622e-05	-0.859115	-1.2674
17016621	chr10:17016621:G:T	2.80743e-06	0.280705	-1.26409	2.73751e-05	-0.823731	-1.27264
17017250	chr10:17017250:A:G	2.3305e-06	0.112277	-1.28185	2.41008e-05	-0.935422	-1.28833
17017463	chr10:17017463:C:T	4.00423e-06	-1.07885	0.450549	0.000113876	-1.31499	0.644102
17017623	chr10:17017623:A:T	1.449e-06	-0.39956	-1.24522	1.7361e-05	-1.30253	-1.24925
17017698	chr10:17017698:G:A	1.47996e-06	-0.380313	-1.24333	1.75705e-05	-1.29244	-1.24734
17017827	chr10:17017827:G:A	3.94258e-06	-0.940795	0.296976	6.13089e-05	-1.53124	0.241163
17018188	chr10:17018188:G:C	1.1459e-06	-0.566917	-1.31255	1.49998e-05	-1.38249	-1.31547
17018515	chr10:17018515:C:T	5.74302e-06	-1.38946e-10	-0.267669	0.000169531	-1.38946e-10	-0.272965
17018564	chr10:17018564:T:A	6.81643e-07	-1.13465	-1.26425	1.53751e-05	-1.42025	-1.253
17018626	chr10:17018626:C:T	1.5253e-06	-1.17983	-0.413631	3.83995e-05	-1.33574	-0.422216
17018677	chr10:17018677:G:A	3.22499e-06	-1.12391	0.279187	5.57741e-05	-1.6059	0.22121
17019124	chr10:17019124:G:A	4.20335e-06	-1.38946e-10	-0.579773	0.000133456	-1.38946e-10	-0.512231
17019200	chr10:17019200:A:G	3.2752e-06	-1.38946e-10	-0.829275	9.99067e-05	-1.38946e-10	-0.801764
17019386	chr10:17019386:T:C	4.665e-06	-0.329518	-0.146049	5.81349e-05	-1.13886	-0.204374
17019682	chr10:17019682:A:G	1.512e-06	-1.51904	-0.0831854	4.58576e-05	-1.67326	0.0928038
17020914	chr10:17020914:G:A	1.41609e-06	-1.66775	-3.25898e-10	4.22934e-05	-1.66137	-3.25898e-10
17021027	chr10:17021027:C:T	1.05152e-06	-1.11252	-0.852892	2.05541e-05	-1.51806	-0.864877
17021418	chr10:17021418:G:A	1.40789e-06	-1.67356	-3.25898e-10	4.22048e-05	-1.66347	-3.25898e-10
17021743	chr10:17021743:G:A	4.00083e-07	-1.62225	-1.30949	1.15336e-05	-1.65476	-1.30598
17022460	chr10:17022460:A:G	3.32426e-06	0.309065	-1.12347	3.20222e-05	-0.827413	-1.11216
17022598	chr10:17022598:C:A	4.17127e-06	-1.38946e-10	-0.587434	0.000135165	-1.38946e-10	-0.499504
17022877	chr10:17022877:G:A	1.39303e-06	-1.34343	-0.34074	3.4962e-05	-1.47916	-0.372581
17022992	chr10:17022992:G:A	4.51239e-06	-1.38946e-10	-0.508827	0.000143878	-1.38946e-10	-0.437033
17022993	chr10:17022993:G:A	2.71881e-06	-0.929447	-0.0860123	4.19657e-05	-1.52982	-0.139326
17023108	chr10:17023108:C:T	3.93817e-06	-1.38946e-10	-0.644937	0.000127472	-1.38946e-10	-0.558106
17023198	chr10:17023198:TG:T	2.1909e-06	-1.38946e-10	-1.23134	6.54645e-05	-1.38946e-10	-1.22449
17023210	chr10:17023210:G:A	1.39075e-06	-1.29422	-0.391597	3.99312e-05	-1.43192	-0.286919
17023358	chr10:17023358:G:A	1.89126e-06	-1.13786	-0.240557	3.33793e-05	-1.60863	-0.289438
17023711	chr10:17023711:T:C	2.06654e-05	-1.38946e-10	1.01281	0.000692544	-1.38946e-10	1.13437
17023762	chr10:17023762:T:C	2.20797e-06	-1.0232	-0.200383	3.60629e-05	-1.56321	-0.257524
17024395	chr10:17024395:G:A	3.4984e-06	-1.38946e-10	-0.763347	0.000110221	-1.38946e-10	-0.703509
17025138	chr10:17025138:T:C	2.22552e-06	-0.399071	-0.816592	2.81526e-05	-1.21317	-0.855187
17025223	chr10:17025223:C:T	4.64625e-06	-1.38946e-10	-0.479594	0.00013056	-1.38946e-10	-0.534169
17025229	chr10:17025229:A:G	2.36553e-05	-1.38946e-10	1.14793	0.000788164	-1.38946e-10	1.26371
17025387	chr10:17025387:C:T	2.18984e-06	-1.38946e-10	-1.23182	6.45807e-05	-1.38946e-10	-1.23808
17025631	chr10:17025631:C:T	1.51278e-06	-1.6017	-3.25898e-10	4.77479e-05	-1.54007	-3.25898e-10
17025773	chr10:17025773:A:G	2.03583e-06	-1.38946e-10	-1.30475	6.02912e-05	-1.38946e-10	-1.30681
17026028	chr10:17026028:C:T	4.90004e-05	-1.53584	3.41202	0.00177611	-1.61801	3.69419
17026113	chr10:17026113:T:C	9.88219e-06	1.34153	-1.06645	0.000206176	0.983047	-1.06032
17026187	chr10:17026187:G:C	4.96214e-07	-1.43076	-1.28564	1.27904e-05	-1.61349	-1.24382
17026252	chr10:17026252:A:G	3.83928e-07	-1.65914	-1.31381	1.219e-05	-1.59844	-1.30694
17026276	chr10:17026276:C:T	9.40113e-07	-1.25254	-0.82487	3.53802e-05	-0.96944	-0.870409
17026904	chr10:17026904:C:CA	2.90166e-06	-1.38946e-10	-0.950372	8.4776e-05	-1.38946e-10	-0.965989
17027408	chr10:17027408:T:G	3.24907e-06	-1.38946e-10	-0.837284	9.59472e-05	-1.38946e-10	-0.842202
17027576	chr10:17027576:A:C	2.07568e-06	-1.38946e-10	-1.28536	6.10258e-05	-1.38946e-10	-1.2947
17027809	chr10:17027809:T:C	2.15736e-06	-1.38946e-10	-1.24677	6.69606e-05	-1.38946e-10	-1.2019
17027965	chr10:17027965:T:C	1.53707e-06	-1.58578	-3.25898e-10	4.40517e-05	-1.62064	-3.25898e-10
17028190	chr10:17028190:T:C	1.9105e-05	-1.38946e-10	0.934294	0.000590004	-1.38946e-10	0.97413
17028458	chr10:17028458:C:T	2.24743e-05	2.23468	-1.13796	0.00148741	3.09245	-1.19366
17028884	chr10:17028884:C:T	2.31985e-06	-1.38946e-10	-1.17415	6.88285e-05	-1.38946e-10	-1.17438
17029173	chr10:17029173:G:C	1.10528e-06	-1.62341	-0.292142	3.46327e-05	-1.66937	-0.191829
17029206	chr10:17029206:T:C	1.29237e-06	-1.23181	-0.527374	2.81009e-05	-1.47583	-0.594368
17029464	chr10:17029464:A:T	5.18673e-06	-1.38946e-10	-0.369551	0.00015929	-1.38946e-10	-0.335274
17029825	chr10:17029825:A:G	2.00805e-06	-1.38946e-10	-1.31849	5.95234e-05	-1.38946e-10	-1.31963
17029967	chr10:17029967:T:C	5.5529e-07	-1.33012	-1.27379	1.36768e-05	-1.52283	-1.26748
17030397	chr10:17030397:T:C	1.06057e-06	-1.28409	-0.672758	2.45258e-05	-1.50674	-0.699538
17030673	chr10:17030673:C:T	2.77068e-06	-1.38946e-10	-0.99656	8.05753e-05	-1.38946e-10	-1.01681
17030829	chr10:17030829:G:A	2.01759e-06	-1.38946e-10	-1.31375	6.04123e-05	-1.38946e-10	-1.30481
17030875	chr10:17030875:C:T	4.82525e-06	-1.23095	0.78916	0.000204895	-1.0011	0.917593
17030893	chr10:17030893:C:T	2.80368e-05	-1.38946e-10	1.31786	0.00102711	-1.38946e-10	1.52851
17030959	chr10:17030959:G:A	3.95137e-06	-1.38946e-10	-0.641593	0.000122062	-1.38946e-10	-0.60147
17031136	chr10:17031136:A:G	5.42336e-07	-1.36237	-1.26516	1.32411e-05	-1.56469	-1.25799
17031197	chr10:17031197:G:A	2.06543e-06	-1.38946e-10	-1.29031	6.0371e-05	-1.38946e-10	-1.30549
17031416	chr10:17031416:C:T	2.0849e-06	-1.38946e-10	-1.28093	6.07762e-05	-1.38946e-10	-1.2988
17031441	chr10:17031441:C:T	2.67861e-06	0.24823	-1.27858	8.89814e-05	0.378282	-1.29585
17031524	chr10:17031524:T:C	1.5067e-06	-0.312034	-1.2937	5.08453e-05	-0.171973	-1.30524
17031560	chr10:17031560:C:T	8.2422e-06	-1.24907	1.34268	0.000304165	-1.06615	1.37772
17031577	chr10:17031577:T:C	7.15742e-07	-1.3848	-0.965286	1.74004e-05	-1.56846	-0.981044
17031607	chr10:17031607:G:A	2.08166e-06	-1.38946e-10	-1.28249	6.07066e-05	-1.38946e-10	-1.29995
17031901	chr10:17031901:T:C	7.77678e-07	-1.39947	-0.867624	2.19279e-05	-1.35157	-0.966667
17031958	chr10:17031958:G:A	5.21661e-06	-1.38946e-10	-0.363807	0.000160333	-1.38946e-10	-0.328747
17032411	chr10:17032411:G:A	3.00478e-06	-1.38946e-10	-0.915449	8.85025e-05	-1.38946e-10	-0.92297
17032415	chr10:17032415:A:G	2.02659e-06	-1.38946e-10	-1.3093	5.97102e-05	-1.38946e-10	-1.3165
17032579	chr10:17032579:G:C	1.06447e-06	-1.62714	-0.326035	3.33962e-05	-1.67044	-0.227114
17032944	chr10:17032944:T:C	2.07052e-06	-1.28785	-3.25898e-10	5.23734e-05	-1.4476	-3.25898e-10
17032997	chr10:17032997:T:C	7.12974e-07	-1.30507	-1.0489	1.68581e-05	-1.5184	-1.06277
17033063	chr10:17033063:G:GT	2.87489e-06	-1.38946e-10	-0.959639	8.16482e-05	-1.38946e-10	-1.00358
17033202	chr10:17033202:T:C	2.03241e-06	-1.38946e-10	-1.30643	5.97717e-05	-1.38946e-10	-1.31547
17033574	chr10:17033574:A:C	4.85481e-06	0.871458	-1.30714	0.000115977	0.66667	-1.31928
17034077	chr10:17034077:G:C	7.35048e-07	-1.27318	-1.05029	1.71834e-05	-1.49801	-1.06405
17034131	chr10:17034131:C:T	5.66287e-06	-1.13043	0.848708	0.000240182	-0.836867	0.912265
17034148	chr10:17034148:A:G	2.00894e-06	-1.38946e-10	-1.31805	5.95124e-05	-1.38946e-10	-1.31982
17034419	chr10:17034419:AG:A	2.12209e-06	-1.38946e-10	-1.26325	6.2677e-05	-1.38946e-10	-1.26801
17034509	chr10:17034509:T:C	6.56748e-06	-1.10327	0.96975	0.00021285	-1.12493	1.07952
17034661	chr10:17034661:C:A	1.67195e-06	-1.50166	-3.25898e-10	4.882e-05	-1.51786	-3.25898e-10
17034819	chr10:17034819:T:C	8.5194e-07	-0.916859	-1.25903	3.47664e-05	-0.545736	-1.31161
17035006	chr10:17035006:T:C	6.61231e-06	-1.38946e-10	-0.126721	0.00022852	-1.38946e-10	0.0256212
17035035	chr10:17035035:G:A	3.22916e-06	-1.38946e-10	-0.843432	9.79723e-05	-1.38946e-10	-0.821316
17035107	chr10:17035107:G:A	6.12566e-06	-1.38946e-10	-0.203168	0.000188701	-1.38946e-10	-0.165838
17035139	chr10:17035139:T:C	2.05165e-06	-1.38946e-10	-1.29701	6.04162e-05	-1.38946e-10	-1.30474
17035197	chr10:17035197:G:A	8.01068e-07	-1.17969	-1.05778	1.79621e-05	-1.43821	-1.07952
17035456	chr10:17035456:G:C	6.7273e-06	-1.06832	0.958844	0.000217912	-1.09115	1.06924
17035649	chr10:17035649:C:T	9.64086e-06	-0.960799	1.21116	0.000309944	-0.990347	1.32074
17035815	chr10:17035815:AGCAGGCACTGGGGCCTACCTGAGGGTGGAGGGT:A	8.07426e-07	-1.13554	-1.09402	1.78936e-05	-1.40736	-1.1142
17035867	chr10:17035867:CA:C	4.32929e-06	-1.38946e-10	-0.550251	0.000134078	-1.38946e-10	-0.507577
17035870	chr10:17035870:A:G	3.97651e-06	-1.38946e-10	-0.635249	0.000122801	-1.38946e-10	-0.595436
17036149	chr10:17036149:T:C	8.18579e-07	-1.15841	-1.05743	1.82668e-05	-1.42172	-1.07919
17036224	chr10:17036224:C:T	2.00563e-06	-1.38946e-10	-1.31969	5.95544e-05	-1.38946e-10	-1.31911
17036844	chr10:17036844:C:A	2.41281e-06	-1.38946e-10	-1.13486	7.5075e-05	-1.38946e-10	-1.08751
17036845	chr10:17036845:A:T	7.03863e-06	-1.09194	1.0277	0.000226553	-1.11698	1.13396
17037131	chr10:17037131:A:C	5.04017e-06	0.867491	-1.26571	0.000115377	0.650082	-1.30788
17038002	chr10:17038002:G:A	1.31021e-06	-0.560716	-1.18475	2.65391e-05	-1.03097	-1.09641
17038024	chr10:17038024:C:T	5.6807e-06	-1.38946e-10	-0.27858	0.000174769	-1.38946e-10	-0.242534
17038157	chr10:17038157:G:A	2.33005e-06	-1.38946e-10	-1.16977	6.91258e-05	-1.38946e-10	-1.17007
17038519	chr10:17038519:G:A	1.48977e-06	-1.61703	-3.25898e-10	4.2999e-05	-1.64482	-3.25898e-10
17038634	chr10:17038634:C:T	6.63094e-06	-1.14188	1.01797	0.000279305	-0.857372	1.08367
17038813	chr10:17038813:C:T	2.63776e-06	-1.38946e-10	-1.04572	7.90251e-05	-1.38946e-10	-1.03624
17038942	chr10:17038942:C:G	9.16584e-07	-0.786813	-1.31594	1.97583e-05	-1.11284	-1.30958
17038983	chr10:17038983:T:A	7.20933e-06	-1.38946e-10	-0.0402774	0.000222383	-1.38946e-10	-0.00160145
17039140	chr10:17039140:G:A	1.49354e-06	-0.615489	-0.999017	3.70924e-05	-0.94562	-0.846968
17039645	chr10:17039645:T:C	5.26285e-06	-1.38946e-10	-0.354982	0.000161863	-1.38946e-10	-0.319251
17040154	chr10:17040154:T:G	1.576e-05	1.94531	-1.20349	0.00126978	2.98695	-1.24635
17040522	chr10:17040522:A:G	7.60888e-07	-1.18233	-1.1066	1.71068e-05	-1.46909	-1.09743
17040552	chr10:17040552:T:C	2.8888e-06	-1.38946e-10	-0.954814	9.05126e-05	-1.38946e-10	-0.900512
17040722	chr10:17040722:C:T	1.28068e-06	-1.01313	-0.755138	2.70275e-05	-1.32037	-0.788781
17040801	chr10:17040801:T:C	6.60539e-07	-1.11739	-1.31296	1.99288e-05	-1.1163	-1.29753
17040838	chr10:17040838:T:C	3.27995e-06	-1.38946e-10	-0.827827	9.49218e-05	-1.38946e-10	-0.852947
17041288	chr10:17041288:C:T	2.57122e-06	-1.38946e-10	-1.07128	7.98343e-05	-1.38946e-10	-1.02605
17041295	chr10:17041295:A:T	2.14852e-06	-1.38946e-10	-1.25087	6.47952e-05	-1.38946e-10	-1.23477
17041549	chr10:17041549:T:C	3.04487e-06	-1.38946e-10	-0.902195	9.38005e-05	-1.38946e-10	-0.86483
17041758	chr10:17041758:A:G	6.44008e-07	-1.24735	-1.20834	1.47644e-05	-1.51458	-1.1992
17041812	chr10:17041812:T:C	1.18976e-06	-0.800453	-1.04145	3.04518e-05	-1.09048	-0.899378
17041931	chr10:17041931:AGTAT:A	2.00527e-06	-1.38946e-10	-1.31988	5.95106e-05	-1.38946e-10	-1.31985
17042399	chr10:17042399:C:T	1.56301e-06	-0.527737	-1.0413	4.04806e-05	-0.80818	-0.896997
17042627	chr10:17042627:C:A	1.36218e-06	-1.45905	-0.247519	3.07119e-05	-1.59237	-0.388984
17042879	chr10:17042879:T:C	2.00527e-06	-1.38946e-10	-1.31988	5.95482e-05	-1.38946e-10	-1.31921
17043594	chr10:17043594:G:A	5.99213e-07	-1.55039	-0.977397	1.55195e-05	-1.66071	-1.00319
17043904	chr10:17043904:C:G	3.70235e-06	-1.38946e-10	-0.706686	0.000115745	-1.38946e-10	-0.654615
17044128	chr10:17044128:ATAT:A	1.21681e-06	-0.668607	-1.15081	2.30325e-05	-1.07886	-1.19023
17044253	chr10:17044253:TA:T	7.42387e-07	-0.995914	-1.31762	2.30405e-05	-0.958494	-1.31025
17044438	chr10:17044438:T:C	5.11414e-06	-1.38946e-10	-0.383644	0.000155283	-1.38946e-10	-0.360749
17044637	chr10:17044637:A:G	9.14278e-07	-0.785536	-1.31974	1.91868e-05	-1.13437	-1.31741
17044899	chr10:17044899:G:A	2.53266e-05	-1.38946e-10	1.2162	0.000918791	-1.38946e-10	1.41706
17045157	chr10:17045157:G:A	9.05223e-07	-0.79793	-1.3173	1.90992e-05	-1.14809	-1.30827
17045590	chr10:17045590:G:A	3.4473e-06	-0.778062	-3.25898e-10	0.000109799	-0.707351	-3.25898e-10
17045679	chr10:17045679:C:G	4.88941e-06	-1.38946e-10	-0.428583	0.00015148	-1.38946e-10	-0.385549
17046189	chr10:17046189:G:A	2.67438e-06	-1.38946e-10	-1.03194	8.33751e-05	-1.38946e-10	-0.982651
17046303	chr10:17046303:T:A	1.20467e-06	-0.627373	-1.20208	2.24939e-05	-1.08765	-1.2051
17046439	chr10:17046439:T:C	2.53712e-06	-1.38946e-10	-1.08462	7.7391e-05	-1.38946e-10	-1.05713
17046490	chr10:17046490:T:A	8.96278e-07	-1.16824	-0.956917	2.29844e-05	-1.4193	-0.851883
17046595	chr10:17046595:T:C	3.91919e-06	-1.38946e-10	-0.649768	0.000117581	-1.38946e-10	-0.638873
17046692	chr10:17046692:C:T	2.38273e-06	-1.38946e-10	-1.14741	7.0152e-05	-1.38946e-10	-1.15534
17047027	chr10:17047027:T:G	7.46742e-07	-1.1131	-1.19459	1.65432e-05	-1.38962	-1.21041
17047176	chr10:17047176:G:C	8.06991e-07	-1.08543	-1.14466	1.76993e-05	-1.36917	-1.16331
17047451	chr10:17047451:C:A	2.14584e-06	-1.38946e-10	-1.25212	6.37122e-05	-1.38946e-10	-1.25162
17047742	chr10:17047742:T:C	2.23229e-06	-1.38946e-10	-1.21262	6.57057e-05	-1.38946e-10	-1.22081
17047943	chr10:17047943:G:A	3.65697e-06	0.40963	-1.12865	0.000132286	0.619783	-1.14082
17048202	chr10:17048202:A:C	5.31663e-06	-1.38946e-10	-0.344815	0.000164842	-1.38946e-10	-0.301011
17048336	chr10:17048336:A:C	6.65103e-07	-1.1318	-1.29167	1.57082e-05	-1.34157	-1.31025
17048380	chr10:17048380:C:T	7.51608e-07	-1.25928	-1.04191	1.97239e-05	-1.48606	-0.938111
17048965	chr10:17048965:T:C	2.13806e-06	-1.38946e-10	-1.25576	6.3483e-05	-1.38946e-10	-1.25523
17049147	chr10:17049147:A:G	3.99135e-06	-1.38946e-10	-0.631523	0.00011567	-1.38946e-10	-0.65526
17049222	chr10:17049222:T:C	8.10332e-07	-1.09218	-1.13379	1.66035e-05	-1.40147	-1.19491
17049294	chr10:17049294:C:T	6.02624e-07	-1.30141	-1.22071	1.38093e-05	-1.54758	-1.23307
17049401	chr10:17049401:G:A	7.56237e-07	-1.25154	-1.04351	1.97879e-05	-1.48069	-0.940235
17049669	chr10:17049669:A:G	2.97274e-06	-1.38946e-10	-0.92617	8.65953e-05	-1.38946e-10	-0.944755
17049858	chr10:17049858:A:G	4.24507e-06	-1.38946e-10	-0.569896	0.000135519	-1.38946e-10	-0.496891
17050705	chr10:17050705:C:G	2.0199e-06	-1.38946e-10	-1.31261	5.98714e-05	-1.38946e-10	-1.3138
17050827	chr10:17050827:A:G	5.14071e-06	-1.38946e-10	-0.378462	0.000159109	-1.38946e-10	-0.336414
17051186	chr10:17051186:A:C	2.49592e-06	-1.38946e-10	-1.101	7.2785e-05	-1.38946e-10	-1.11849
17051190	chr10:17051190:T:C	2.483e-06	-1.38946e-10	-1.10618	7.24328e-05	-1.38946e-10	-1.12334
17051234	chr10:17051234:G:A	3.07808e-06	0.221473	-1.11282	7.43895e-05	0.120568	-1.21725
17051302	chr10:17051302:G:A	2.50716e-06	-1.38946e-10	-1.0965	7.3102e-05	-1.38946e-10	-1.11415
17051470	chr10:17051470:T:C	2.15368e-06	-1.38946e-10	-1.24847	6.39223e-05	-1.38946e-10	-1.24833
17051771	chr10:17051771:C:T	8.87228e-06	-1.38946e-10	0.167278	0.000276449	-1.38946e-10	0.216025
17051851	chr10:17051851:A:G	2.51891e-06	-1.38946e-10	-1.09183	7.34178e-05	-1.38946e-10	-1.10983
17051879	chr10:17051879:G:A	1.43505e-05	-1.01837	1.6665	0.000631767	-0.700177	1.7427
17051892	chr10:17051892:G:A	4.41328e-07	-1.54764	-1.28598	1.27496e-05	-1.58541	-1.2751
17051894	chr10:17051894:G:A	2.49332e-06	-1.38946e-10	-1.10204	7.27159e-05	-1.38946e-10	-1.11944
17052485	chr10:17052485:G:A	1.88095e-06	-1.38388	-3.25898e-10	4.81957e-05	-1.53073	-3.25898e-10
17052554	chr10:17052554:C:T	3.05404e-06	-0.899189	-3.25898e-10	9.86928e-05	-0.813988	-3.25898e-10
17052650	chr10:17052650:C:T	2.03113e-06	-1.38946e-10	-1.30706	6.06939e-05	-1.38946e-10	-1.30016
17052676	chr10:17052676:C:A	2.5801e-06	-1.38946e-10	-1.06783	7.51209e-05	-1.38946e-10	-1.0869
17052828	chr10:17052828:A:G	4.22673e-07	-1.58593	-1.29088	1.22938e-05	-1.61618	-1.28073
17052907	chr10:17052907:T:G	2.66477e-06	-1.38946e-10	-1.03554	7.75495e-05	-1.38946e-10	-1.05508
17053046	chr10:17053046:A:G	3.40988e-06	-0.788976	-3.25898e-10	0.000108927	-0.715321	-3.25898e-10
17053300	chr10:17053300:T:C	1.49403e-06	-0.536735	-1.07744	3.47868e-05	-0.665282	-1.19148
17053333	chr10:17053333:T:C	3.02887e-06	-1.38946e-10	-0.907463	8.76375e-05	-1.38946e-10	-0.932792
17053674	chr10:17053674:A:G	2.17723e-06	-1.38946e-10	-1.2376	6.56825e-05	-1.38946e-10	-1.22117
17053726	chr10:17053726:C:T	2.14495e-06	-1.38946e-10	-1.25254	6.28534e-05	-1.38946e-10	-1.2652
17053768	chr10:17053768:A:G	6.34387e-06	-1.38946e-10	-0.168165	0.000197424	-1.38946e-10	-0.120645
17054058	chr10:17054058:C:T	7.42491e-06	-1.38946e-10	-0.010814	0.000257125	-1.38946e-10	0.143563
17054073	chr10:17054073:C:T	1.41542e-06	-1.66823	-3.25898e-10	4.17811e-05	-1.67356	-3.25898e-10
17054146	chr10:17054146:T:C	1.25445e-06	-1.50365	-0.285307	3.72882e-05	-1.60689	-0.180436
17054431	chr10:17054431:G:GA	1.60619e-06	-1.54179	-3.25898e-10	4.59045e-05	-1.57944	-3.25898e-10
17055091	chr10:17055091:G:C	2.42107e-06	-1.38946e-10	-1.13144	7.4748e-05	-1.38946e-10	-1.09188
17055134	chr10:17055134:A:G	3.12739e-06	-1.38946e-10	-0.875454	9.05059e-05	-1.38946e-10	-0.900585
17055264	chr10:17055264:C:A	7.60466e-07	-1.6429	-0.646575	2.14494e-05	-1.67021	-0.670097
17055281	chr10:17055281:C:T	2.12722e-06	-1.38946e-10	-1.26084	6.31538e-05	-1.38946e-10	-1.26043
17055306	chr10:17055306:A:G	2.27196e-06	-1.38946e-10	-1.19501	6.73327e-05	-1.38946e-10	-1.19635
17055439	chr10:17055439:A:G	3.37031e-06	-1.38946e-10	-0.800648	9.7363e-05	-1.38946e-10	-0.827554
17055599	chr10:17055599:C:T	2.5517e-05	-1.38946e-10	1.22369	0.000903421	-1.38946e-10	1.40019
17055818	chr10:17055818:G:A	7.76165e-06	-1.38946e-10	0.0335414	0.000241369	-1.38946e-10	0.0803255
17055854	chr10:17055854:T:G	2.15635e-06	-1.38946e-10	-1.24724	6.39926e-05	-1.38946e-10	-1.24723
17055977	chr10:17055977:C:T	3.37934e-06	-1.38946e-10	-0.797974	9.74113e-05	-1.38946e-10	-0.827058
17056107	chr10:17056107:C:T	2.00531e-06	-1.38946e-10	-1.31986	5.95378e-05	-1.38946e-10	-1.31939
17056110	chr10:17056110:A:T	1.58358e-06	-1.55597	-3.25898e-10	4.40698e-05	-1.62023	-3.25898e-10
17056175	chr10:17056175:G:C	3.98132e-06	-0.63404	-3.25898e-10	0.000127728	-0.5561	-3.25898e-10
17056451	chr10:17056451:T:C	3.02082e-06	-1.38946e-10	-0.910124	9.3736e-05	-1.38946e-10	-0.865518
17056552	chr10:17056552:T:C	2.18808e-06	-1.38946e-10	-1.23263	6.61837e-05	-1.38946e-10	-1.21357
17056566	chr10:17056566:A:G	3.65169e-06	-1.38946e-10	-0.720464	0.000105017	-1.38946e-10	-0.751875
17056862	chr10:17056862:GAAAC:G	7.40731e-07	-1.29128	-1.02449	1.94872e-05	-1.51745	-0.918795
17056936	chr10:17056936:C:T	4.44377e-06	-0.673108	0.148958	0.000187549	-0.465737	0.293779
17057017	chr10:17057017:T:C	5.61391e-06	-0.217378	-0.0730282	0.00013549	-0.487016	-0.0100891
17057488	chr10:17057488:C:T	3.93213e-07	-1.6417	-1.30736	1.33101e-05	-1.49762	-1.31986
17057606	chr10:17057606:C:T	2.00676e-06	-1.38946e-10	-1.31913	5.95085e-05	-1.38946e-10	-1.31988
17057839	chr10:17057839:C:A	4.73562e-06	-1.38946e-10	-0.46054	0.000146598	-1.38946e-10	-0.418304
17058190	chr10:17058190:T:A	3.42446e-06	-1.38946e-10	-0.78471	0.000107004	-1.38946e-10	-0.73313
17058219	chr10:17058219:GGT:G	2.27988e-06	-1.38946e-10	-1.19153	6.75338e-05	-1.38946e-10	-1.19337
17058248	chr10:17058248:G:A	2.77232e-06	-1.38946e-10	-0.995971	8.21492e-05	-1.38946e-10	-0.997463
17058433	chr10:17058433:C:T	2.51348e-06	-1.38946e-10	-1.09399	7.15366e-05	-1.38946e-10	-1.13579
17058614	chr10:17058614:C:T	3.52177e-06	-0.756689	-3.25898e-10	0.000127068	-0.561276	-3.25898e-10
17058717	chr10:17058717:A:G	5.06378e-07	-1.38094	-1.31518	1.23818e-05	-1.57161	-1.31816
17058721	chr10:17058721:C:T	4.77174e-06	-0.452944	-3.25898e-10	0.000112107	-0.686546	-3.25898e-10
17058791	chr10:17058791:C:T	1.33058e-05	-1.38946e-10	0.572543	0.000459292	-1.38946e-10	0.723686
17059169	chr10:17059169:G:A	2.82881e-06	-1.38946e-10	-0.975798	8.38071e-05	-1.38946e-10	-0.977482
17059253	chr10:17059253:T:C	2.0178e-06	-1.38946e-10	-1.31365	5.99121e-05	-1.38946e-10	-1.31312
17059499	chr10:17059499:C:A	3.04381e-06	-1.38946e-10	-0.902544	9.02022e-05	-1.38946e-10	-0.903947
17059907	chr10:17059907:A:G	7.37179e-07	-1.03343	-1.28715	1.65978e-05	-1.34496	-1.25177
17059953	chr10:17059953:C:T	2.63296e-06	-1.38946e-10	-1.04754	7.76413e-05	-1.38946e-10	-1.0539
17059962	chr10:17059962:A:T	2.00886e-06	-1.38946e-10	-1.31809	5.97896e-05	-1.38946e-10	-1.31517
17060096	chr10:17060096:CT:C	4.25094e-07	-1.63328	-1.23782	1.14921e-05	-1.6735	-1.29084
17060120	chr10:17060120:TTTTC:T	7.30001e-07	-1.03752	-1.29285	1.64156e-05	-1.34772	-1.26005
17060441	chr10:17060441:A:C	9.12115e-06	-1.38946e-10	0.194942	0.00028431	-1.38946e-10	0.244064
17060540	chr10:17060540:C:T	2.84321e-06	-1.38946e-10	-0.970721	8.90936e-05	-1.38946e-10	-0.916313
17060553	chr10:17060553:C:T	4.9416e-06	-0.588057	0.170093	0.000208658	-0.380841	0.315539
17060598	chr10:17060598:T:C	7.4099e-07	-1.02775	-1.28767	1.72696e-05	-1.24972	-1.30734
17060717	chr10:17060717:C:T	1.8023e-06	-1.42659	-3.25898e-10	4.43186e-05	-1.6146	-3.25898e-10
17060726	chr10:17060726:T:C	3.5043e-06	-0.761663	-3.25898e-10	0.000112503	-0.683017	-3.25898e-10
17060822	chr10:17060822:G:A	4.2715e-07	-1.59276	-1.27351	1.13638e-05	-1.66564	-1.30993
17060842	chr10:17060842:G:A	9.23649e-07	-1.08199	-1.01308	1.98073e-05	-1.3705	-1.04945
17061037	chr10:17061037:G:A	6.89014e-07	-1.1059	-1.28224	1.59781e-05	-1.39004	-1.24474
17061062	chr10:17061062:A:G	2.89959e-06	-1.38946e-10	-0.951085	9.09877e-05	-1.38946e-10	-0.895276
17061089	chr10:17061089:A:C	7.61405e-07	-1.05989	-1.22835	1.6671e-05	-1.35006	-1.24227
17061226	chr10:17061226:A:C	3.37371e-06	-1.38946e-10	-0.799642	0.000104218	-1.38946e-10	-0.759511
17061638	chr10:17061638:G:A	6.87697e-07	-1.09983	-1.29024	1.6199e-05	-1.33444	-1.28661
17061741	chr10:17061741:C:A	1.31722e-06	-1.52901	-0.211127	3.94506e-05	-1.62774	-0.103216
17062172	chr10:17062172:T:C	2.36482e-06	-0.158082	-0.996869	7.78265e-05	-0.0212679	-1.03025
17062174	chr10:17062174:G:A	5.0407e-07	-1.38364	-1.31705	1.80522e-05	-1.19479	-1.31794
17062352	chr10:17062352:A:T	1.04834e-06	-0.734482	-1.23396	3.40825e-05	-0.639242	-1.23797
17062558	chr10:17062558:C:A	6.69422e-06	-1.38946e-10	-0.114409	0.000206908	-1.38946e-10	-0.0737251
17063101	chr10:17063101:A:C	7.05885e-07	-1.12318	-1.24078	1.57626e-05	-1.39473	-1.25364
17063541	chr10:17063541:A:G	3.41002e-06	-1.38946e-10	-0.788936	0.000100978	-1.38946e-10	-0.791096
17063615	chr10:17063615:T:A	4.12841e-07	-1.66986	-1.23048	1.17467e-05	-1.65598	-1.28644
17063669	chr10:17063669:C:T	4.09183e-07	-1.66242	-1.24683	1.15156e-05	-1.66595	-1.29634
17063770	chr10:17063770:T:C	2.29268e-06	-1.18593	-3.25898e-10	5.87667e-05	-1.33242	-3.25898e-10
17063819	chr10:17063819:T:G	5.69152e-07	-1.51292	-1.06634	1.3977e-05	-1.64667	-1.12191
17063856	chr10:17063856:G:A	2.00873e-06	-1.38946e-10	-1.31815	5.96211e-05	-1.38946e-10	-1.31799
17064105	chr10:17064105:A:G	3.14695e-06	-1.38946e-10	-0.869221	9.92135e-05	-1.38946e-10	-0.808726
17064130	chr10:17064130:C:T	1.57576e-05	-1.38946e-10	0.741671	0.000561172	-1.38946e-10	0.924026
17064798	chr10:17064798:G:A	2.03141e-06	-1.38946e-10	-1.30693	6.00348e-05	-1.38946e-10	-1.31108
17066351	chr10:17066351:G:A	4.63583e-06	-1.38946e-10	-0.481839	0.000150485	-1.38946e-10	-0.392135
17067178	chr10:17067178:A:G	2.17836e-06	-1.38946e-10	-1.23708	6.38055e-05	-1.38946e-10	-1.25016
17067193	chr10:17067193:G:A	5.03107e-06	-1.38946e-10	-0.400022	0.000156014	-1.38946e-10	-0.356057
17067516	chr10:17067516:G:A	2.06e-06	-1.38946e-10	-1.29295	6.17866e-05	-1.38946e-10	-1.28231
17067527	chr10:17067527:A:G	2.54334e-06	-1.38946e-10	-1.08218	7.53845e-05	-1.38946e-10	-1.0834
17067731	chr10:17067731:G:A	3.28052e-06	-0.591064	-0.236587	0.000118313	-0.422969	-0.209695
17067903	chr10:17067903:CA:C	4.41815e-06	-0.5991	0.0691675	0.000185493	-0.392779	0.209798
17067975	chr10:17067975:AAC:A	4.09773e-07	-1.60675	-1.30106	1.13817e-05	-1.65759	-1.31641
17067989	chr10:17067989:A:G	2.27772e-06	-1.38946e-10	-1.19248	6.65928e-05	-1.38946e-10	-1.2074
17068298	chr10:17068298:A:T	3.24639e-06	-0.949383	0.111272	0.000122831	-0.80086	0.205671
17068397	chr10:17068397:C:T	1.40917e-06	-1.67265	-3.25898e-10	4.17816e-05	-1.67354	-3.25898e-10
17068437	chr10:17068437:CAATT:C	2.00671e-06	-1.38946e-10	-1.31916	5.96868e-05	-1.38946e-10	-1.31689
17068475	chr10:17068475:C:T	4.44038e-06	-0.591374	0.0664591	0.000186039	-0.38556	0.205514
17068591	chr10:17068591:G:A	3.71468e-06	-1.38946e-10	-0.703362	0.000110842	-1.38946e-10	-0.697895
17068596	chr10:17068596:G:A	3.4055e-05	-0.562341	2.07466	0.00166871	-0.356992	2.3708
17069078	chr10:17069078:T:C	2.23206e-06	-1.38946e-10	-1.21273	6.52383e-05	-1.38946e-10	-1.22795
17069079	chr10:17069079:G:A	2.01368e-06	-1.38946e-10	-1.31569	5.99769e-05	-1.38946e-10	-1.31204
17069240	chr10:17069240:T:A	4.20458e-07	-1.6329	-1.24916	1.14162e-05	-1.67353	-1.29743
17069377	chr10:17069377:T:C	2.70993e-06	-1.38946e-10	-1.01873	8.03213e-05	-1.38946e-10	-1.01997
17069433	chr10:17069433:G:T	2.56805e-06	-0.537627	-0.534879	0.00010173	-0.335017	-0.448665
17069447	chr10:17069447:CAGGAGTGTATAA:C	4.27016e-07	-1.64609	-1.22049	1.16166e-05	-1.6729	-1.28066
17069532	chr10:17069532:G:A	3.18617e-06	-1.38946e-10	-0.856834	0.000100528	-1.38946e-10	-0.79556
17069882	chr10:17069882:T:G	3.27478e-06	-1.38946e-10	-0.829404	0.000101151	-1.38946e-10	-0.789389
17070075	chr10:17070075:C:T	4.09493e-06	-0.605904	-3.25898e-10	0.000130152	-0.537298	-3.25898e-10
17070193	chr10:17070193:C:T	2.05356e-06	-1.38946e-10	-1.29608	6.14266e-05	-1.38946e-10	-1.28816
17070212	chr10:17070212:G:A	4.44376e-07	-1.57618	-1.25056	1.1977e-05	-1.6364	-1.28661
17070233	chr10:17070233:A:G	2.24506e-06	-1.20692	-3.25898e-10	5.92387e-05	-1.32442	-3.25898e-10
17070407	chr10:17070407:C:T	4.60512e-07	-1.54177	-1.2493	1.2257e-05	-1.61419	-1.28571
17070634	chr10:17070634:G:A	5.23779e-06	-0.359754	-3.25898e-10	0.000166755	-0.289474	-3.25898e-10
17070676	chr10:17070676:T:C	2.45695e-06	-1.38946e-10	-1.11674	7.27984e-05	-1.38946e-10	-1.11831
17070779	chr10:17070779:C:T	2.09708e-06	-1.38946e-10	-1.27511	6.28437e-05	-1.38946e-10	-1.26535
17070825	chr10:17070825:G:A	2.12747e-06	-1.38946e-10	-1.26072	6.317e-05	-1.38946e-10	-1.26017
17071231	chr10:17071231:A:G	3.24922e-06	-1.38946e-10	-0.837241	9.52999e-05	-1.38946e-10	-0.848972
17071480	chr10:17071480:G:A	2.29119e-06	-1.18658	-3.25898e-10	5.89466e-05	-1.32937	-3.25898e-10
17071564	chr10:17071564:C:T	3.87567e-07	-1.67306	-1.29046	1.21512e-05	-1.59433	-1.31425
17071722	chr10:17071722:A:AT	2.42443e-06	-1.38946e-10	-1.13006	7.18316e-05	-1.38946e-10	-1.13168
17071828	chr10:17071828:G:A	1.44034e-05	-1.38946e-10	0.651812	0.000408834	-1.38946e-10	0.607308
17072430	chr10:17072430:CAACTTAAA:C	2.26566e-06	-1.38946e-10	-1.19779	6.68106e-05	-1.38946e-10	-1.20414
17072431	chr10:17072431:A:G	5.87802e-06	-1.38946e-10	-0.244435	0.000202874	-1.38946e-10	-0.0934134
17072789	chr10:17072789:T:C	6.55629e-07	-1.64842	-0.789395	1.98809e-05	-1.63933	-0.776913
17072913	chr10:17072913:A:G	3.04966e-06	-1.38946e-10	-0.900624	9.0834e-05	-1.38946e-10	-0.896967
17073172	chr10:17073172:T:C	3.78259e-07	-1.6688	-1.31903	1.16213e-05	-1.63664	-1.31652
17073349	chr10:17073349:A:T	2.1559e-06	-1.38946e-10	-1.24745	6.40185e-05	-1.38946e-10	-1.24683
17073699	chr10:17073699:GACT:G	8.58671e-07	-0.890651	-1.27737	1.96559e-05	-1.12738	-1.30025
17073777	chr10:17073777:G:A	6.52122e-06	-1.38946e-10	-0.140593	0.000200055	-1.38946e-10	-0.10741
17073797	chr10:17073797:G:C	2.01476e-06	-1.38946e-10	-1.31515	6.00453e-05	-1.38946e-10	-1.3109
17073950	chr10:17073950:A:T	9.10345e-07	-1.46527	-0.644317	2.61484e-05	-1.58455	-0.557661
17074243	chr10:17074243:G:A	4.47972e-06	-1.38946e-10	-0.516094	0.00013838	-1.38946e-10	-0.475997
17074267	chr10:17074267:A:G	9.7012e-07	-1.46611	-0.579879	2.79814e-05	-1.58525	-0.489211
17074286	chr10:17074286:A:G	2.05338e-06	-1.38946e-10	-1.29617	6.16142e-05	-1.38946e-10	-1.28511
17074496	chr10:17074496:T:G	3.65655e-05	-1.38946e-10	1.58345	0.00134594	-1.38946e-10	1.79885
17074580	chr10:17074580:G:A	6.3897e-06	-1.38946e-10	-0.160967	0.000195644	-1.38946e-10	-0.129704
17075211	chr10:17075211:A:G	4.78262e-07	-1.59845	-1.1548	1.27014e-05	-1.64837	-1.21592
17075460	chr10:17075460:G:A	5.76213e-06	-1.38946e-10	-0.264347	0.000175879	-1.38946e-10	-0.236204
17076051	chr10:17076051:T:C	2.13133e-06	-1.38946e-10	-1.25891	6.29472e-05	-1.38946e-10	-1.2637
17076436	chr10:17076436:T:C	3.89415e-07	-1.65282	-1.30594	1.13113e-05	-1.66076	-1.31944
17076527	chr10:17076527:G:A	6.12889e-06	-0.20264	-3.25898e-10	0.000196763	-0.124001	-3.25898e-10
17076711	chr10:17076711:C:A	5.70995e-06	-1.38946e-10	-0.273444	0.00019534	-1.38946e-10	-0.131257
17076944	chr10:17076944:G:C	3.34999e-06	-0.806696	-3.25898e-10	9.28968e-05	-0.874511	-3.25898e-10
17077070	chr10:17077070:G:T	2.72512e-06	-1.01314	-3.25898e-10	7.24459e-05	-1.12316	-3.25898e-10
17077305	chr10:17077305:A:T	2.28643e-06	-1.38946e-10	-1.18866	6.57117e-05	-1.38946e-10	-1.22072
17077729	chr10:17077729:G:C	5.06325e-07	-1.59455	-1.10168	1.55366e-05	-1.51308	-1.14973
17077843	chr10:17077843:C:T	2.22951e-06	-1.38946e-10	-1.21387	6.54963e-05	-1.38946e-10	-1.22401
17078073	chr10:17078073:T:G	2.06378e-06	-1.38946e-10	-1.29112	6.19899e-05	-1.38946e-10	-1.27903
17078299	chr10:17078299:C:T	1.20356e-06	-1.21671	-0.613661	2.60369e-05	-1.47013	-0.67635
17078416	chr10:17078416:A:G	2.49957e-06	-1.38946e-10	-1.09953	7.28172e-05	-1.38946e-10	-1.11805
17078653	chr10:17078653:G:C	6.51611e-05	-1.38946e-10	2.16121	0.00227467	-1.38946e-10	2.32359
17078857	chr10:17078857:T:C	1.09595e-05	-1.38946e-10	0.378557	0.000346052	-1.38946e-10	0.440589
17079698	chr10:17079698:T:G	3.76915e-07	-1.67359	-1.3178	1.19657e-05	-1.60667	-1.31729
17079911	chr10:17079911:C:T	3.80559e-07	-1.67345	-1.30832	1.18515e-05	-1.61379	-1.31976
17080005	chr10:17080005:G:A	1.16942e-06	-0.589845	-1.2693	2.32281e-05	-1.03483	-1.22581
17080097	chr10:17080097:G:C	5.94018e-06	-1.38946e-10	-0.233915	0.000181535	-1.38946e-10	-0.204554
17080326	chr10:17080326:AG:A	2.25151e-06	-1.38946e-10	-1.20405	6.70289e-05	-1.38946e-10	-1.20088
17080962	chr10:17080962:A:G	8.53951e-07	-1.19999	-0.973544	1.87371e-05	-1.4583	-1.01719
17081352	chr10:17081352:A:G	3.795e-07	-1.66864	-1.31592	1.1568e-05	-1.63892	-1.31884
17081464	chr10:17081464:T:C	8.53658e-07	-0.860789	-1.31309	3.00923e-05	-0.695754	-1.30598
17081579	chr10:17081579:C:T	3.80712e-07	-1.67225	-1.30911	1.17105e-05	-1.6257	-1.31982
17082042	chr10:17082042:T:C	4.57177e-05	-1.38946e-10	1.80683	0.00159312	-1.38946e-10	1.96745
17082089	chr10:17082089:A:G	2.67861e-06	-1.38946e-10	-1.03036	8.12033e-05	-1.38946e-10	-1.00904
17082701	chr10:17082701:G:A	2.89894e-06	-0.951308	-3.25898e-10	6.66537e-05	-1.20649	-3.25898e-10
17082714	chr10:17082714:T:C	2.04134e-06	-1.38946e-10	-1.30205	6.10126e-05	-1.38946e-10	-1.29492
17082924	chr10:17082924:T:A	1.2488e-06	-1.3129	-0.480568	3.43552e-05	-1.48478	-0.384466
17083300	chr10:17083300:G:A	2.34588e-06	-1.38946e-10	-1.16299	6.98887e-05	-1.38946e-10	-1.1591
17083365	chr10:17083365:C:T	2.08109e-06	-1.38946e-10	-1.28276	6.23864e-05	-1.38946e-10	-1.27265
17083366	chr10:17083366:G:A	9.6753e-07	-1.61737	-0.431296	3.09396e-05	-1.56435	-0.409615
17083603	chr10:17083603:A:G	6.49446e-05	2.15788	-3.25898e-10	0.00156207	1.94777	-3.25898e-10
17084238	chr10:17084238:G:A	5.26916e-06	-1.38946e-10	-0.353783	0.000160864	-1.38946e-10	-0.325444
17084384	chr10:17084384:G:A	1.16861e-06	-0.602934	-1.2569	2.3684e-05	-0.959105	-1.2821
17084624	chr10:17084624:G:T	1.14112e-05	-1.38946e-10	0.418938	0.000401785	-1.38946e-10	0.589917
17084667	chr10:17084667:A:G	2.28563e-06	-1.38946e-10	-1.18901	6.80489e-05	-1.38946e-10	-1.18577
17084879	chr10:17084879:C:T	1.21306e-06	-0.621052	-1.20146	2.46977e-05	-1.06075	-1.13854
17085241	chr10:17085241:C:T	2.58488e-06	0.240577	-1.30655	6.75945e-05	0.0903736	-1.28285
17085329	chr10:17085329:C:T	1.253e-06	-0.506302	-1.28381	2.48894e-05	-0.88822	-1.30334
17085362	chr10:17085362:T:C	1.11157e-06	-1.33859	-0.571284	3.06446e-05	-1.50375	-0.479793
17085780	chr10:17085780:A:G	2.00547e-06	-1.38946e-10	-1.31978	5.96549e-05	-1.38946e-10	-1.31742
17086680	chr10:17086680:C:T	1.07325e-06	-0.625686	-1.31927	2.44839e-05	-0.896214	-1.31177
17087098	chr10:17087098:A:G	2.2505e-06	-1.38946e-10	-1.2045	6.81351e-05	-1.38946e-10	-1.18451
17087136	chr10:17087136:ACT:A	4.01515e-07	-1.67146	-1.2567	1.25338e-05	-1.5819	-1.29567
17087143	chr10:17087143:T:C	1.93233e-06	-0.887118	-0.469808	8.07153e-05	-0.65066	-0.364412
17087344	chr10:17087344:A:G	9.97394e-07	-1.02794	-0.990326	2.02455e-05	-1.40036	-0.997702
17087658	chr10:17087658:T:C	1.68759e-06	-0.186377	-1.30598	5.92386e-05	-0.0243921	-1.30003
17087722	chr10:17087722:A:G	1.21472e-05	-0.56573	1.04717	0.000415882	-0.457677	1.08208
17087936	chr10:17087936:G:C	4.77078e-06	-1.38946e-10	-0.453144	0.000145494	-1.38946e-10	-0.425866
17088317	chr10:17088317:G:A	2.20093e-06	-1.38946e-10	-1.22677	6.53713e-05	-1.38946e-10	-1.22592
17088694	chr10:17088694:A:G	1.4255e-06	-0.387834	-1.2733	2.09996e-05	-1.08581	-1.27569
17089276	chr10:17089276:T:C	4.70731e-07	-1.67156	-1.09756	1.49208e-05	-1.57112	-1.13212
17089480	chr10:17089480:T:C	2.20919e-06	-1.38946e-10	-1.22303	6.39137e-05	-1.38946e-10	-1.24847
17089525	chr10:17089525:A:T	5.0628e-07	-1.67093	-1.02539	1.60822e-05	-1.56569	-1.0626
17089563	chr10:17089563:C:T	2.50327e-06	-1.09806	-3.25898e-10	6.66743e-05	-1.20618	-3.25898e-10
17090053	chr10:17090053:T:C	4.99792e-07	-1.64893	-1.06029	1.68267e-05	-1.48743	-1.0956
17090081	chr10:17090081:T:C	1.5923e-05	-1.38946e-10	0.75211	0.000525577	-1.38946e-10	0.858496
17090155	chr10:17090155:G:A	1.2797e-06	-1.29117	-0.477863	2.88213e-05	-1.51789	-0.526998
17090229	chr10:17090229:T:C	1.49455e-06	-1.61383	-3.25898e-10	4.38817e-05	-1.6245	-3.25898e-10
17090409	chr10:17090409:A:G	2.15908e-06	-1.38946e-10	-1.24597	6.32227e-05	-1.38946e-10	-1.25934
17090534	chr10:17090534:T:C	2.16451e-06	-1.38946e-10	-1.24346	6.27657e-05	-1.38946e-10	-1.26659
17090880	chr10:17090880:G:A	7.64374e-07	-1.15496	-1.12939	3.03334e-05	-0.775839	-1.21791
17091045	chr10:17091045:G:C	1.22327e-06	-1.06386	-0.750261	2.56669e-05	-1.41848	-0.742321
17091578	chr10:17091578:A:G	5.14763e-07	-1.64836	-1.03134	1.72703e-05	-1.48873	-1.06828
17091684	chr10:17091684:T:C	5.43622e-07	-1.4138	-1.21136	2.0047e-05	-1.13539	-1.27253
17091692	chr10:17091692:G:A	3.80783e-05	1.62399	-3.25898e-10	0.000766696	1.23609	-3.25898e-10
17091711	chr10:17091711:A:T	4.84655e-06	-1.38946e-10	-0.437387	0.000148873	-1.38946e-10	-0.402908
17091939	chr10:17091939:C:T	5.45713e-07	-1.64772	-0.973594	1.82272e-05	-1.48754	-1.01555
17091944	chr10:17091944:T:C	5.42841e-07	-1.64819	-0.978399	1.8122e-05	-1.48886	-1.02002
17092338	chr10:17092338:T:G	1.11273e-06	-0.69413	-1.21471	1.86372e-05	-1.2662	-1.21464
17092366	chr10:17092366:G:A	6.39707e-07	-1.6225	-0.839903	2.19071e-05	-1.42716	-0.892026
17092443	chr10:17092443:G:C	2.33599e-06	-1.38946e-10	-1.16722	7.16119e-05	-1.38946e-10	-1.13474
17092502	chr10:17092502:G:A	9.72213e-07	-1.19705	-0.846781	2.15341e-05	-1.45489	-0.881471
17092561	chr10:17092561:C:T	2.52601e-06	-1.38946e-10	-1.08901	7.70951e-05	-1.38946e-10	-1.06096
17092686	chr10:17092686:T:C	1.50828e-06	-1.19285	-0.411834	3.55798e-05	-1.44184	-0.392387
17093123	chr10:17093123:C:T	6.43409e-07	-1.30228	-1.15435	2.41227e-05	-0.987942	-1.23491
17093165	chr10:17093165:T:C	5.38149e-07	-1.63579	-0.99948	1.82974e-05	-1.45963	-1.03961
17093212	chr10:17093212:A:G	8.12511e-06	-1.38946e-10	0.0793054	0.000263023	-1.38946e-10	0.166242
17093288	chr10:17093288:A:G	5.44348e-07	-1.61741	-1.00641	1.89349e-05	-1.4189	-1.04609
17093295	chr10:17093295:C:T	5.63788e-07	-1.61507	-0.973662	1.96224e-05	-1.41399	-1.01534
17093500	chr10:17093500:G:A	2.05315e-06	-1.38946e-10	-1.29628	6.02225e-05	-1.38946e-10	-1.30795
17093509	chr10:17093509:T:A	2.28139e-06	-1.38946e-10	-1.19087	6.73971e-05	-1.38946e-10	-1.1954
17093627	chr10:17093627:G:A	8.93417e-07	-1.32633	-0.802026	2.19481e-05	-1.53084	-0.786484
17093756	chr10:17093756:C:T	9.42577e-06	-1.29506	1.52285	0.000280599	-1.49059	1.72152
17093836	chr10:17093836:C:T	3.48885e-06	-1.38946e-10	-0.766081	0.000106385	-1.38946e-10	-0.738932
17093868	chr10:17093868:G:A	2.74725e-06	0.0540805	-1.05913	0.00012316	0.432306	-1.02482
17093896	chr10:17093896:A:T	2.28575e-06	-1.38946e-10	-1.18896	6.99063e-05	-1.38946e-10	-1.15884
17093909	chr10:17093909:A:G	5.44019e-07	-1.63297	-0.991457	1.85555e-05	-1.45347	-1.03177
17094106	chr10:17094106:T:C	4.28246e-06	-1.38946e-10	-0.561127	0.000129726	-1.38946e-10	-0.540576
17094170	chr10:17094170:T:G	3.54539e-06	0.190425	-0.940431	0.000109003	0.143311	-0.857939
17094734	chr10:17094734:C:G	5.4489e-07	-1.63224	-0.99058	1.86619e-05	-1.44839	-1.03113
17095294	chr10:17095294:C:T	6.7307e-07	-1.56296	-0.848597	2.43702e-05	-1.31258	-0.900056
17095501	chr10:17095501:A:G	1.404e-06	-0.71904	-0.957286	3.31029e-05	-0.882951	-1.02343
17095553	chr10:17095553:G:A	6.05036e-07	-1.58663	-0.931486	2.15685e-05	-1.35644	-0.978322
17096965	chr10:17096965:A:T	1.18868e-06	-1.40588	-0.436936	4.13875e-05	-1.25462	-0.428397
17097255	chr10:17097255:C:T	1.21943e-06	-0.920614	-0.896656	2.85793e-05	-1.08822	-0.965097
17097339	chr10:17097339:G:A	5.88673e-07	-1.44537	-1.10017	2.01531e-05	-1.296	-1.10664
17097675	chr10:17097675:C:A	1.53355e-06	-0.720184	-0.867882	3.49566e-05	-0.91341	-0.938483
17097719	chr10:17097719:AAATC:A	0.000192889	-1.38946e-10	3.24646	0.00702768	-1.38946e-10	3.45161
17097932	chr10:17097932:G:A	7.75223e-07	-1.10858	-1.16168	1.63785e-05	-1.45018	-1.15985
17097938	chr10:17097938:A:C	2.16266e-06	-1.38946e-10	-1.24431	6.32829e-05	-1.38946e-10	-1.25838
17098235	chr10:17098235:A:T	1.33666e-06	-0.788319	-0.93716	3.23687e-05	-0.92251	-1.0063
17098802	chr10:17098802:T:G	2.60953e-06	-1.38946e-10	-1.05648	7.88345e-05	-1.38946e-10	-1.03865
17098857	chr10:17098857:T:C	4.74686e-07	-1.49464	-1.26612	1.66596e-05	-1.28631	-1.3067
17098936	chr10:17098936:G:T	8.73519e-07	-1.46704	-0.683834	3.42365e-05	-1.33502	-0.537685
17099251	chr10:17099251:CT:C	1.54161e-06	-1.58283	-3.25898e-10	5.02447e-05	-1.4891	-3.25898e-10
17099534	chr10:17099534:A:C	1.33965e-06	-0.630835	-1.09241	3.01027e-05	-0.858953	-1.14243
17099789	chr10:17099789:TTTCAGTGAGCCGTGATCAGGCCAC:T	1.57997e-06	-1.55825	-3.25898e-10	4.29302e-05	-1.64643	-3.25898e-10
17100527	chr10:17100527:G:T	1.36808e-06	-0.834721	-0.867527	3.23104e-05	-0.984118	-0.946494
17100703	chr10:17100703:G:T	1.30462e-06	-0.792161	-0.957578	3.08457e-05	-0.950194	-1.02681
17101001	chr10:17101001:C:T	6.95012e-06	0.899934	-0.976829	0.000303149	1.28071	-0.972485
17101104	chr10:17101104:T:A	7.74584e-07	-1.48623	-0.784856	2.0004e-05	-1.551	-0.859064
17101190	chr10:17101190:C:T	6.81673e-07	-1.47235	-0.926506	2.3094e-05	-1.33459	-0.931837
17101311	chr10:17101311:G:A	9.0235e-07	-1.53852	-0.579885	2.32451e-05	-1.5913	-0.668602
17101487	chr10:17101487:T:A	2.31171e-06	-1.38946e-10	-1.17767	6.65371e-05	-1.38946e-10	-1.20824
17101654	chr10:17101654:C:T	2.18642e-06	-1.38946e-10	-1.23339	6.32453e-05	-1.38946e-10	-1.25898
17101997	chr10:17101997:C:T	5.51649e-07	-1.62664	-0.983854	1.62124e-05	-1.59956	-1.02066
17102181	chr10:17102181:C:A	2.56901e-06	-1.38946e-10	-1.07214	7.81128e-05	-1.38946e-10	-1.04785
17102676	chr10:17102676:T:C	4.67377e-07	-1.48072	-1.29555	1.5832e-05	-1.36438	-1.27958
17102711	chr10:17102711:A:G	2.03603e-06	-1.38946e-10	-1.30465	6.02458e-05	-1.38946e-10	-1.30757
17102769	chr10:17102769:G:C	2.04874e-06	-1.38946e-10	-1.29843	6.01316e-05	-1.38946e-10	-1.30946
17102814	chr10:17102814:C:T	4.23999e-07	-1.60199	-1.27169	1.17065e-05	-1.66464	-1.28122
17103556	chr10:17103556:T:A	2.36895e-06	-1.38946e-10	-1.15321	7.10663e-05	-1.38946e-10	-1.14239
17103666	chr10:17103666:T:C	6.78279e-07	-1.32735	-1.0765	2.48036e-05	-1.18942	-1.00559
17103749	chr10:17103749:G:A	5.62551e-06	-1.38946e-10	-0.288343	0.000169283	-1.38946e-10	-0.27443
17103806	chr10:17103806:A:G	2.38241e-06	-1.38946e-10	-1.14754	6.90065e-05	-1.38946e-10	-1.1718
17103898	chr10:17103898:C:T	8.24511e-07	-0.928074	-1.28054	1.64079e-05	-1.34832	-1.25992
17103929	chr10:17103929:T:G	7.98043e-07	-1.41178	-0.829463	2.0445e-05	-1.49085	-0.897413
17104251	chr10:17104251:T:G	2.14432e-06	-1.38946e-10	-1.25283	6.63877e-05	-1.38946e-10	-1.21049
17104591	chr10:17104591:A:G	9.09235e-06	-1.048	1.23978	0.000250798	-1.31469	1.43334
17104668	chr10:17104668:C:T	1.33287e-06	-1.3498	-0.378524	4.72701e-05	-1.1803	-0.369823
17105049	chr10:17105049:C:T	1.45171e-05	0.659671	-3.25898e-10	0.000311341	0.33489	-3.25898e-10
17105109	chr10:17105109:T:C	1.00415e-05	-1.38946e-10	0.291075	0.000299286	-1.38946e-10	0.295398
17105271	chr10:17105271:A:G	2.51713e-06	-1.09254	-3.25898e-10	6.87666e-05	-1.17528	-3.25898e-10
17105611	chr10:17105611:TCTC:T	5.07295e-06	-1.38946e-10	-0.391731	0.000152965	-1.38946e-10	-0.375789
17105802	chr10:17105802:G:A	4.01943e-06	-1.1119	0.487385	0.000108614	-1.36522	0.647023
17106170	chr10:17106170:A:C	2.92878e-06	-1.38946e-10	-0.941069	8.61642e-05	-1.38946e-10	-0.949745
17106201	chr10:17106201:C:T	8.41515e-07	-1.49395	-0.694254	2.16008e-05	-1.55802	-0.775245
17106224	chr10:17106224:G:A	4.21684e-05	2.88069	-1.15467	0.00388464	4.06514	-1.20635
17106280	chr10:17106280:A:G	6.50825e-07	-1.55091	-0.894255	1.71684e-05	-1.60282	-0.96011
17106365	chr10:17106365:GC:G	8.33107e-07	-0.967866	-1.23038	1.69715e-05	-1.3742	-1.20026
17106481	chr10:17106481:C:T	2.00693e-06	-1.38946e-10	-1.31905	5.95346e-05	-1.38946e-10	-1.31944
17106893	chr10:17106893:C:T	3.11571e-06	-1.11766	0.238461	0.000117861	-0.741751	0.105261
17106983	chr10:17106983:A:G	2.20071e-06	-1.38946e-10	-1.22688	6.35892e-05	-1.38946e-10	-1.25356
17107012	chr10:17107012:A:T	7.31439e-07	-1.02219	-1.30621	1.49115e-05	-1.41508	-1.28879
17107146	chr10:17107146:A:T	8.16921e-07	-1.00253	-1.21534	1.68901e-05	-1.39633	-1.18294
17107294	chr10:17107294:T:C	4.2098e-07	-1.56151	-1.31931	1.36175e-05	-1.47853	-1.31611
17107319	chr10:17107319:T:C	3.34387e-06	-1.38946e-10	-0.808526	0.000101787	-1.38946e-10	-0.783122
17107374	chr10:17107374:C:A	3.87729e-06	-1.38946e-10	-0.660518	0.000110069	-1.38946e-10	-0.704893
17107847	chr10:17107847:C:T	2.07048e-05	2.30703	-1.29232	0.00185532	3.42919	-1.30938
17108509	chr10:17108509:AG:A	2.99507e-06	-1.38946e-10	-0.918685	9.07642e-05	-1.38946e-10	-0.897735
17108519	chr10:17108519:C:T	5.95794e-07	-1.2988	-1.23472	2.14631e-05	-1.13306	-1.2066
17108951	chr10:17108951:T:C	2.21683e-06	-1.38946e-10	-1.21957	6.40161e-05	-1.38946e-10	-1.24687
17108986	chr10:17108986:G:A	5.6753e-06	1.01975	-1.29928	0.000304299	1.62988	-1.31787
17109984	chr10:17109984:T:C	3.57941e-06	-1.38946e-10	-0.740456	0.00010515	-1.38946e-10	-0.750608
17110061	chr10:17110061:A:G	7.66824e-07	-0.969536	-1.31162	1.52759e-05	-1.38243	-1.29729
17110158	chr10:17110158:T:C	2.0562e-06	-1.28123	-0.013565	5.66193e-05	-1.49056	0.12091
17110193	chr10:17110193:T:C	4.53881e-07	-1.54582	-1.25976	1.4615e-05	-1.46289	-1.26107
17110856	chr10:17110856:G:A	5.89551e-07	-1.49343	-1.05062	1.56555e-05	-1.60606	-1.04912
17110971	chr10:17110971:G:A	2.00891e-06	-1.38946e-10	-1.31806	5.9589e-05	-1.38946e-10	-1.31853
17110995	chr10:17110995:G:A	5.72008e-07	-1.56595	-1.00831	1.56787e-05	-1.6469	-1.0068
17111248	chr10:17111248:C:T	2.03687e-06	-1.38946e-10	-1.30424	6.05411e-05	-1.38946e-10	-1.30268
17112211	chr10:17112211:A:C	1.16968e-06	-0.966941	-0.891982	2.3836e-05	-1.35456	-0.880242
17112296	chr10:17112296:C:T	7.10041e-07	-1.4341	-0.923983	1.83664e-05	-1.50696	-0.988515
17112688	chr10:17112688:A:G	4.92937e-07	-1.49046	-1.23257	1.69439e-05	-1.38794	-1.18815
17113340	chr10:17113340:T:C	7.73991e-07	-1.38916	-0.882689	1.97883e-05	-1.47054	-0.950365
17113378	chr10:17113378:C:A	4.86328e-06	-1.38946e-10	-0.43394	0.000142657	-1.38946e-10	-0.445558
17113551	chr10:17113551:T:C	3.29653e-06	-1.38946e-10	-0.822783	0.00010111	-1.38946e-10	-0.789793
17113652	chr10:17113652:T:C	2.07253e-06	-1.38946e-10	-1.28688	6.06459e-05	-1.38946e-10	-1.30095
17113655	chr10:17113655:G:A	4.2626e-07	-1.54967	-1.31869	1.37924e-05	-1.46201	-1.31987
17113842	chr10:17113842:C:T	4.29889e-07	-1.54037	-1.31951	1.39682e-05	-1.44968	-1.31954
17113886	chr10:17113886:G:A	2.00662e-06	-1.38946e-10	-1.3192	5.95604e-05	-1.38946e-10	-1.31901
17113888	chr10:17113888:C:T	3.75831e-06	-1.38946e-10	-0.691686	0.00011589	-1.38946e-10	-0.653356
17114152	chr10:17114152:A:G	4.88365e-06	0.877821	-1.30758	0.000188593	1.1503	-1.3167
17114528	chr10:17114528:C:T	4.36766e-07	-1.52722	-1.31679	1.18268e-05	-1.61663	-1.319
17114755	chr10:17114755:C:T	2.02386e-06	-1.38946e-10	-1.31065	5.96774e-05	-1.38946e-10	-1.31705
17114912	chr10:17114912:G:A	1.9249e-06	-1.36078	-3.25898e-10	4.82731e-05	-1.52913	-3.25898e-10
17114926	chr10:17114926:A:T	4.63907e-07	-1.54719	-1.23653	1.49291e-05	-1.46474	-1.23795
17114928	chr10:17114928:A:T	1.19666e-06	-0.949201	-0.886921	2.42647e-05	-1.3422	-0.874778
17114979	chr10:17114979:C:T	3.56155e-06	-1.38946e-10	-0.745459	0.000101639	-1.38946e-10	-0.784575
17115046	chr10:17115046:T:C	7.01704e-07	-1.42646	-0.943436	1.81469e-05	-1.50164	-1.00587
17115315	chr10:17115315:G:C	1.05855e-06	-1.18484	-0.773919	4.04852e-05	-0.881888	-0.823175
17115403	chr10:17115403:G:A	4.76244e-07	-1.52374	-1.23374	1.54271e-05	-1.43465	-1.23523
17115534	chr10:17115534:C:T	2.35763e-06	-1.38946e-10	-1.158	7.23102e-05	-1.38946e-10	-1.12504
17115573	chr10:17115573:G:A	4.64754e-07	-1.55922	-1.22268	1.46868e-05	-1.47518	-1.24387
17115631	chr10:17115631:C:T	7.16245e-07	-1.36306	-0.986332	2.61762e-05	-1.14918	-0.991971
17115945	chr10:17115945:C:A	2.35977e-06	-1.38946e-10	-1.15709	7.2395e-05	-1.38946e-10	-1.12386
17115968	chr10:17115968:A:G	1.48574e-06	-1.61974	-3.25898e-10	4.50193e-05	-1.59891	-3.25898e-10
17116133	chr10:17116133:G:T	5.10757e-07	-1.51344	-1.17408	1.46529e-05	-1.56569	-1.15568
17116380	chr10:17116380:G:A	1.11808e-06	-0.966531	-0.937507	2.27681e-05	-1.35439	-0.926247
17116463	chr10:17116463:C:T	5.30537e-06	-1.38946e-10	-0.346934	0.000160055	-1.38946e-10	-0.330482
17116719	chr10:17116719:C:A	6.32306e-07	-1.44055	-1.03348	1.65643e-05	-1.51127	-1.08749
17116729	chr10:17116729:C:T	6.33893e-07	-1.4417	-1.02983	1.66082e-05	-1.51197	-1.08414
17116905	chr10:17116905:A:T	4.53475e-07	-1.4866	-1.31987	1.48373e-05	-1.39013	-1.31872
17116974	chr10:17116974:G:A	5.50313e-07	-1.5834	-1.02952	1.4765e-05	-1.65255	-1.06119
17117052	chr10:17117052:G:A	5.45648e-06	-1.38946e-10	-0.31885	0.000168475	-1.38946e-10	-0.279211
17117130	chr10:17117130:A:G	2.06212e-06	-1.38946e-10	-1.29192	6.11017e-05	-1.38946e-10	-1.29346
17117193	chr10:17117193:T:G	9.56583e-06	1.48374	-1.2412	0.000429003	1.89464	-1.23918
17117303	chr10:17117303:A:G	5.91853e-07	-1.52707	-1.01308	1.63314e-05	-1.53662	-1.07629
17117460	chr10:17117460:C:T	2.01942e-06	-1.38946e-10	-1.31285	6.04823e-05	-1.38946e-10	-1.30365
17117500	chr10:17117500:G:A	4.06928e-07	-1.6387	-1.27607	1.307e-05	-1.59215	-1.24353
17117924	chr10:17117924:G:A	5.60689e-06	-1.38946e-10	-0.291658	0.000168568	-1.38946e-10	-0.278664
17117933	chr10:17117933:G:A	2.35977e-06	-1.38946e-10	-1.15709	7.2395e-05	-1.38946e-10	-1.12386
17117949	chr10:17117949:C:T	4.21106e-07	-1.58491	-1.29562	1.19428e-05	-1.62037	-1.3055
17117997	chr10:17117997:C:T	2.35984e-06	-1.38946e-10	-1.15706	7.23976e-05	-1.38946e-10	-1.12383
17118064	chr10:17118064:T:C	1.84619e-06	-1.43522	0.0326918	5.37733e-05	-1.59126	0.170037
17118240	chr10:17118240:C:T	2.36399e-06	-1.38946e-10	-1.1553	6.92691e-05	-1.38946e-10	-1.168
17118360	chr10:17118360:A:G	5.29682e-07	-1.43991	-1.21122	1.3754e-05	-1.55478	-1.22989
17118451	chr10:17118451:C:T	6.56548e-07	-1.47841	-0.958	1.79828e-05	-1.49084	-1.02574
17118515	chr10:17118515:C:A	6.63819e-07	-1.47415	-0.951255	1.81333e-05	-1.48767	-1.02058
17118689	chr10:17118689:G:A	2.96678e-06	-1.38946e-10	-0.928176	8.73154e-05	-1.38946e-10	-0.936474
17118703	chr10:17118703:C:T	1.21751e-06	-1.20279	-0.616052	2.80869e-05	-1.43981	-0.630888
17118846	chr10:17118846:T:C	2.02432e-06	-1.38946e-10	-1.31042	6.12273e-05	-1.38946e-10	-1.29141
17118860	chr10:17118860:T:C	3.24207e-06	-1.38946e-10	-0.839443	9.94423e-05	-1.38946e-10	-0.806423
17118994	chr10:17118994:C:G	2.08827e-05	1.02327	-3.25898e-10	0.000438777	0.677991	-3.25898e-10
17119078	chr10:17119078:T:C	6.35597e-06	-1.38946e-10	-0.166259	0.000189384	-1.38946e-10	-0.162224
17119241	chr10:17119241:T:C	6.31785e-07	-1.50693	-0.967926	1.73542e-05	-1.51624	-1.03593
17119301	chr10:17119301:A:C	2.36593e-06	-1.38946e-10	-1.15448	7.25591e-05	-1.38946e-10	-1.1216
17119387	chr10:17119387:C:T	2.27158e-06	-1.38946e-10	-1.19518	6.81705e-05	-1.38946e-10	-1.18399
17119625	chr10:17119625:A:T	5.66627e-07	-1.54645	-1.03726	1.56951e-05	-1.55505	-1.0976
17119752	chr10:17119752:A:G	5.27034e-07	-1.4563	-1.19984	1.68659e-05	-1.34957	-1.23113
17119957	chr10:17119957:T:G	1.2003e-06	-1.1897	-0.643378	2.76767e-05	-1.43969	-0.645716
17120007	chr10:17120007:G:T	1.09377e-06	-1.13726	-0.788759	2.48905e-05	-1.40049	-0.791019
17120194	chr10:17120194:A:G	5.18655e-07	-1.49107	-1.1811	1.64191e-05	-1.39257	-1.21498
17120315	chr10:17120315:T:C	6.14425e-07	-1.24778	-1.25494	2.43917e-05	-0.988698	-1.22306
17120493	chr10:17120493:C:T	2.47648e-06	-1.38946e-10	-1.10882	7.23316e-05	-1.38946e-10	-1.12474
17120504	chr10:17120504:C:T	6.22256e-07	-1.23194	-1.25812	2.47679e-05	-0.969427	-1.22702
17120736	chr10:17120736:G:A	5.54061e-06	-1.38946e-10	-0.303549	0.0001671	-1.38946e-10	-0.28741
17120742	chr10:17120742:G:A	6.31027e-07	-1.23431	-1.24175	2.52192e-05	-0.971235	-1.20716
17120954	chr10:17120954:G:A	5.87237e-07	-1.28515	-1.26283	2.30824e-05	-1.03431	-1.23262
17121439	chr10:17121439:C:T	2.01154e-06	-1.38946e-10	-1.31675	5.95185e-05	-1.38946e-10	-1.31971
17121488	chr10:17121488:C:T	5.59135e-07	-1.32499	-1.27203	2.15293e-05	-1.09164	-1.24494
17121613	chr10:17121613:A:G	6.42585e-07	-1.39535	-1.06256	2.22426e-05	-1.23603	-1.06796
17121873	chr10:17121873:T:C	9.20892e-07	-1.1266	-0.971471	2.19989e-05	-1.39155	-0.923461
17122070	chr10:17122070:G:T	5.54985e-07	-1.36819	-1.23627	2.01027e-05	-1.18902	-1.21613
17122288	chr10:17122288:CTTCA:C	1.65283e-06	-1.13742	-0.37574	3.77729e-05	-1.4043	-0.370113
17122329	chr10:17122329:G:A	1.24448e-05	-1.22739	1.73304	0.00036891	-1.44447	1.94902
17122480	chr10:17122480:G:A	2.0322e-06	-1.38946e-10	-1.30654	6.01784e-05	-1.38946e-10	-1.30869
17122515	chr10:17122515:G:C	2.57832e-06	-1.38946e-10	-1.06852	7.62658e-05	-1.38946e-10	-1.07178
17122570	chr10:17122570:G:A	1.416e-06	-1.66782	-3.25898e-10	4.17884e-05	-1.67338	-3.25898e-10
17123546	chr10:17123546:G:A	4.38513e-07	-1.65388	-1.18614	1.30978e-05	-1.61311	-1.22045
17123552	chr10:17123552:C:T	3.45679e-06	-1.38946e-10	-0.775315	0.000105843	-1.38946e-10	-0.74404
17123899	chr10:17123899:AC:A	2.32502e-06	-1.38946e-10	-1.17192	7.12141e-05	-1.38946e-10	-1.14031
17124026	chr10:17124026:G:A	4.62131e-06	-1.38946e-10	-0.484976	0.000141065	-1.38946e-10	-0.456781
17124044	chr10:17124044:G:A	2.33874e-06	-1.38946e-10	-1.16604	7.16754e-05	-1.38946e-10	-1.13385
17124121	chr10:17124121:G:A	2.33822e-06	-1.38946e-10	-1.16627	7.16582e-05	-1.38946e-10	-1.13409
17124144	chr10:17124144:G:A	1.54532e-06	-1.58042	-3.25898e-10	4.70467e-05	-1.55486	-3.25898e-10
17124512	chr10:17124512:G:T	6.79926e-07	-1.59487	-0.806557	2.15699e-05	-1.4963	-0.8384
17124717	chr10:17124717:C:T	2.09056e-06	-1.38946e-10	-1.27822	6.27891e-05	-1.38946e-10	-1.26622
17124824	chr10:17124824:G:A	9.80738e-07	-1.31362	-0.721488	2.36281e-05	-1.52149	-0.722076
17124901	chr10:17124901:A:G	7.89637e-07	-1.38663	-0.865203	2.73153e-05	-1.2018	-0.896752
17124935	chr10:17124935:G:A	1.75803e-06	-1.31964	-0.131818	4.74965e-05	-1.5028	-0.0425439
17125004	chr10:17125004:C:G	2.61567e-06	-1.38946e-10	-1.05414	7.90687e-05	-1.38946e-10	-1.03568
17125142	chr10:17125142:C:T	4.68268e-07	-1.4789	-1.29547	1.52564e-05	-1.39417	-1.28683
17125283	chr10:17125283:G:A	1.60088e-06	-1.5451	-3.25898e-10	4.56758e-05	-1.58443	-3.25898e-10
17125733	chr10:17125733:A:G	1.99011e-06	-0.0177128	-1.30975	5.24691e-05	-0.138667	-1.30711
17125922	chr10:17125922:C:T	2.17167e-06	-1.38946e-10	-1.24016	6.31473e-05	-1.38946e-10	-1.26053
17125924	chr10:17125924:A:T	2.01245e-06	-1.38946e-10	-1.3163	5.99e-05	-1.38946e-10	-1.31332
17126307	chr10:17126307:T:C	1.42463e-06	-1.66174	-3.25898e-10	4.18345e-05	-1.67228	-3.25898e-10
17126335	chr10:17126335:A:G	2.38015e-06	-1.38946e-10	-1.14849	6.74395e-05	-1.38946e-10	-1.19477
17126408	chr10:17126408:T:G	2.02474e-06	-1.38946e-10	-1.31021	6.03552e-05	-1.38946e-10	-1.30575
17126616	chr10:17126616:T:C	2.22122e-06	-1.38946e-10	-1.2176	6.39503e-05	-1.38946e-10	-1.24789
17127062	chr10:17127062:T:C	2.13289e-06	-1.38946e-10	-1.25817	6.52278e-05	-1.38946e-10	-1.22812
17127084	chr10:17127084:T:C	2.02183e-06	-1.38946e-10	-1.31165	6.0258e-05	-1.38946e-10	-1.30736
17127210	chr10:17127210:CTT:C	8.45077e-07	-1.3908	-0.793186	3.30103e-05	-1.20642	-0.702758
17127592	chr10:17127592:C:T	2.1024e-06	-1.38946e-10	-1.27258	6.19129e-05	-1.38946e-10	-1.28027
17127973	chr10:17127973:A:G	2.20762e-06	-1.38946e-10	-1.22374	6.61091e-05	-1.38946e-10	-1.21469
17128399	chr10:17128399:A:C	2.89683e-06	-1.38946e-10	-0.952038	8.53599e-05	-1.38946e-10	-0.959124
17128550	chr10:17128550:C:T	2.01424e-06	-1.38946e-10	-1.31541	5.96491e-05	-1.38946e-10	-1.31752
17128626	chr10:17128626:G:A	2.24514e-06	-1.38946e-10	-1.20689	6.93825e-05	-1.38946e-10	-1.16637
17129177	chr10:17129177:C:T	2.55347e-06	-1.38946e-10	-1.0782	8.10108e-05	-1.38946e-10	-1.01142
17129496	chr10:17129496:C:A	2.39872e-06	-1.38946e-10	-1.14072	7.4789e-05	-1.38946e-10	-1.09133
17130222	chr10:17130222:T:A	2.02779e-06	-1.38946e-10	-1.30871	6.26951e-05	-1.38946e-10	-1.26772
17130689	chr10:17130689:C:T	2.14359e-06	-1.38946e-10	-1.25317	6.53111e-05	-1.38946e-10	-1.22684
17130714	chr10:17130714:A:G	2.09589e-06	-1.38946e-10	-1.27568	6.22293e-05	-1.38946e-10	-1.27518
17130953	chr10:17130953:C:A	7.61379e-07	-1.40514	-0.883141	3.30406e-05	-0.91495	-0.993315
17131346	chr10:17131346:A:C	2.05327e-06	-1.38946e-10	-1.29622	6.18643e-05	-1.38946e-10	-1.28106
17131462	chr10:17131462:T:C	2.6138e-06	-1.38946e-10	-1.05485	8.33104e-05	-1.38946e-10	-0.983428
17131850	chr10:17131850:C:T	2.20067e-06	-1.38946e-10	-1.22689	6.42952e-05	-1.38946e-10	-1.24252
17132005	chr10:17132005:CTGAT:C	2.10858e-06	-1.38946e-10	-1.26964	6.12407e-05	-1.38946e-10	-1.29119
17132298	chr10:17132298:C:T	2.01539e-06	-1.38946e-10	-1.31484	5.99491e-05	-1.38946e-10	-1.31251
17132895	chr10:17132895:G:C	2.17114e-06	-1.38946e-10	-1.2404	6.26688e-05	-1.38946e-10	-1.26814
17133007	chr10:17133007:C:T	2.01144e-06	-1.38946e-10	-1.3168	6.06575e-05	-1.38946e-10	-1.30076
17133008	chr10:17133008:T:C	1.4459e-06	-1.64692	-3.25898e-10	4.29584e-05	-1.64577	-3.25898e-10
17133064	chr10:17133064:A:G	4.03686e-07	-1.6732	-1.24958	1.39591e-05	-1.59089	-1.17898
17133080	chr10:17133080:C:G	2.11455e-06	-1.38946e-10	-1.26681	6.13736e-05	-1.38946e-10	-1.28902
17133104	chr10:17133104:C:A	2.10072e-06	-1.38946e-10	-1.27337	6.10715e-05	-1.38946e-10	-1.29395
17133285	chr10:17133285:T:C	2.61331e-06	-1.38946e-10	-1.05504	8.32513e-05	-1.38946e-10	-0.984137
17133360	chr10:17133360:C:CA	2.54833e-06	-1.38946e-10	-1.08021	8.09178e-05	-1.38946e-10	-1.01257
17133408	chr10:17133408:T:C	2.00594e-06	-1.38946e-10	-1.31954	5.95858e-05	-1.38946e-10	-1.31858
17133485	chr10:17133485:A:C	9.03432e-06	0.870006	-0.68463	0.00071264	1.62488	-0.461901
17133617	chr10:17133617:T:C	2.05285e-06	-1.38946e-10	-1.29643	6.11901e-05	-1.38946e-10	-1.29202
17133874	chr10:17133874:G:A	4.1903e-06	-1.38946e-10	-0.582883	0.000139877	-1.38946e-10	-0.465235
17133882	chr10:17133882:G:A	4.49532e-07	-1.66945	-1.14576	1.53597e-05	-1.63242	-1.04183
17134322	chr10:17134322:GC:G	1.24514e-05	1.26452	-0.758335	0.00325118	3.453	-0.772229
17134826	chr10:17134826:C:T	6.98179e-07	-1.47024	-0.904691	3.4124e-05	-1.18006	-0.695934
17135350	chr10:17135350:T:C	2.05698e-06	-1.38946e-10	-1.29442	6.31616e-05	-1.38946e-10	-1.2603
17135530	chr10:17135530:C:T	1.89957e-06	-1.37403	-3.25898e-10	6.12643e-05	-1.2908	-3.25898e-10
17135708	chr10:17135708:T:C	2.31374e-06	-1.38946e-10	-1.17679	7.23045e-05	-1.38946e-10	-1.12511
17136784	chr10:17136784:C:T	2.0186e-06	-1.38946e-10	-1.31325	5.97444e-05	-1.38946e-10	-1.31593
17137196	chr10:17137196:T:C	1.98446e-05	1.76245	-0.790174	0.00399696	3.56486	-0.677575
17138101	chr10:17138101:T:C	1.68733e-05	1.95265	-1.14257	0.00234235	3.52682	-1.1739
17138170	chr10:17138170:A:C	2.43062e-05	2.0098	-0.834724	0.00519161	3.87	-0.721199
17138174	chr10:17138174:T:C	2.04872e-05	-1.38946e-10	1.00415	0.000619542	-1.38946e-10	1.02298
17138257	chr10:17138257:A:G	2.00536e-06	-1.38946e-10	-1.31983	5.96434e-05	-1.38946e-10	-1.31762
17138330	chr10:17138330:C:T	7.43276e-05	-1.38946e-10	2.29283	0.00231726	-1.38946e-10	2.34214
17138650	chr10:17138650:G:A	1.43523e-05	1.41598	-0.767726	0.00395063	3.65699	-0.781364
17138676	chr10:17138676:A:C	2.77898e-05	2.3774	-1.06839	0.00668399	4.39655	-0.995082
17138687	chr10:17138687:G:A	2.12492e-06	-1.38946e-10	-1.26192	6.3499e-05	-1.38946e-10	-1.25498
17138829	chr10:17138829:G:A	1.52337e-05	1.34391	-0.636058	0.00408049	3.55932	-0.651351
17139085	chr10:17139085:C:G	2.04326e-06	-1.38946e-10	-1.30111	6.03514e-05	-1.38946e-10	-1.30582
17139164	chr10:17139164:C:T	2.09846e-06	-1.38946e-10	-1.27445	6.26659e-05	-1.38946e-10	-1.26818
17139178	chr10:17139178:C:T	1.75645e-05	1.57804	-0.727819	0.00507133	3.8673	-0.741939
17139453	chr10:17139453:A:G	2.1154e-06	-1.38946e-10	-1.26641	6.32017e-05	-1.38946e-10	-1.25967
17139547	chr10:17139547:AC:A	2.27749e-06	-1.38946e-10	-1.19258	6.52812e-05	-1.38946e-10	-1.2273
17139553	chr10:17139553:T:G	2.28755e-06	-1.38946e-10	-1.18817	6.55266e-05	-1.38946e-10	-1.22354
17139607	chr10:17139607:G:A	2.66971e-06	-1.38946e-10	-1.03368	7.89311e-05	-1.38946e-10	-1.03742
17139980	chr10:17139980:C:T	1.52834e-06	-1.59147	-3.25898e-10	4.50252e-05	-1.59878	-3.25898e-10
17140374	chr10:17140374:C:A	3.82147e-06	-1.54329	0.868277	0.00021819	-1.3229	1.30227
17141073	chr10:17141073:G:A	1.18599e-05	1.61297	-1.15546	0.0014528	3.05939	-1.18414
17141132	chr10:17141132:G:A	8.68383e-06	-1.54269	1.6885	0.000534263	-1.3185	2.19339
17141452	chr10:17141452:G:A	6.07159e-06	1.04432	-1.25635	0.00140232	3.11027	-1.27039
17141514	chr10:17141514:AT:A	9.65179e-06	1.35218	-1.10069	0.00113215	2.76218	-1.1363
17141646	chr10:17141646:C:T	2.10777e-06	-1.38946e-10	-1.27002	6.22014e-05	-1.38946e-10	-1.27562
17141675	chr10:17141675:G:A	2.01474e-06	-1.38946e-10	-1.31516	6.0373e-05	-1.38946e-10	-1.30546
17142229	chr10:17142229:C:T	7.40397e-06	1.15221	-1.16584	0.00177669	3.26851	-1.19201
17142695	chr10:17142695:C:T	3.10185e-06	-1.38946e-10	-0.883655	0.000102416	-1.38946e-10	-0.776955
17142946	chr10:17142946:T:G	2.87181e-06	-1.38946e-10	-0.960713	9.39371e-05	-1.38946e-10	-0.863375
17142972	chr10:17142972:A:G	2.05604e-06	-1.38946e-10	-1.29487	6.01587e-05	-1.38946e-10	-1.30901
17143811	chr10:17143811:A:G	1.1153e-05	-1.55978	1.95584	0.000694167	-1.34792	2.48463
17143913	chr10:17143913:AATTTG:A	1.10736e-05	-1.55543	1.94434	0.000690796	-1.34038	2.47223
17144402	chr10:17144402:C:A	2.06047e-06	-1.38946e-10	-1.29272	6.09051e-05	-1.38946e-10	-1.29668
17144626	chr10:17144626:T:C	1.0024e-05	-1.53751	1.82684	0.000625252	-1.31091	2.34306
17144760	chr10:17144760:C:T	2.00706e-06	-1.38946e-10	-1.31899	5.96655e-05	-1.38946e-10	-1.31725
17145021	chr10:17145021:G:A	2.11954e-06	-1.38946e-10	-1.26446	6.59885e-05	-1.38946e-10	-1.21652
17145599	chr10:17145599:G:A	9.51925e-06	-1.53675	1.77441	0.00059145	-1.31064	2.28721
17145635	chr10:17145635:G:C	7.77756e-06	1.3219	-1.28631	0.00209619	3.53649	-1.29462
17145954	chr10:17145954:C:G	8.11694e-06	-1.55271	1.63101	0.000494132	-1.33627	2.13307
17146024	chr10:17146024:G:A	3.69877e-06	-1.58877	0.881116	0.000205267	-1.39695	1.31526
17146185	chr10:17146185:A:C	4.62842e-07	-1.64717	-1.13885	1.33524e-05	-1.64079	-1.17351
17146247	chr10:17146247:T:C	1.5842e-06	-1.55558	-3.25898e-10	4.95466e-05	-1.50309	-3.25898e-10
17146451	chr10:17146451:C:T	3.73163e-06	-0.698808	-3.25898e-10	0.000122533	-0.59762	-3.25898e-10
17146475	chr10:17146475:C:T	2.01889e-06	-1.38946e-10	-1.3131	5.95528e-05	-1.38946e-10	-1.31914
17146515	chr10:17146515:C:T	2.01765e-06	-1.38946e-10	-1.31372	5.95412e-05	-1.38946e-10	-1.31933
17146563	chr10:17146563:G:T	2.04926e-06	-1.38946e-10	-1.29817	6.19615e-05	-1.38946e-10	-1.27949
17146579	chr10:17146579:C:G	9.08538e-06	-1.51008	1.7011	0.000570788	-1.26682	2.20784
17146630	chr10:17146630:C:T	1.1112e-05	-1.53838	1.93075	0.00069293	-1.31283	2.44776
17146642	chr10:17146642:T:C	1.37175e-05	1.7793	-1.17629	0.00185969	3.32616	-1.204
17146694	chr10:17146694:G:T	2.00577e-06	-1.38946e-10	-1.31963	5.95102e-05	-1.38946e-10	-1.31985
17146785	chr10:17146785:C:T	2.00597e-06	-1.38946e-10	-1.31953	5.95756e-05	-1.38946e-10	-1.31875
17146897	chr10:17146897:G:GT	1.00643e-05	-1.56092	1.85426	0.000621294	-1.34979	2.37559
17147591	chr10:17147591:T:C	9.19891e-06	-1.5393	1.74273	0.000569139	-1.31403	2.25216
17147864	chr10:17147864:T:C	2.12896e-06	-1.38946e-10	-1.26002	6.40544e-05	-1.38946e-10	-1.24627
17147902	chr10:17147902:C:T	9.84473e-06	0.271282	-3.25898e-10	0.000203202	-0.0917998	-3.25898e-10
17148138	chr10:17148138:A:G	5.41433e-05	-1.38946e-10	1.97598	0.0016516	-1.38946e-10	2.0035
17148402	chr10:17148402:T:C	2.31266e-06	-1.38946e-10	-1.17725	7.45077e-05	-1.38946e-10	-1.0951
17148562	chr10:17148562:T:C	9.62965e-06	-1.56467	1.81386	0.000590518	-1.35669	2.33169
17148668	chr10:17148668:TTTAA:T	8.9678e-06	-1.56926	1.74725	0.000545378	-1.36432	2.2598
17148766	chr10:17148766:T:C	1.11547e-05	-1.54225	1.93846	0.000701563	-1.3188	2.46611
17149469	chr10:17149469:T:C	9.90658e-06	-1.57079	1.84834	0.000606983	-1.36648	2.36898
17149693	chr10:17149693:A:G	8.27991e-06	1.11816	-1.01998	0.00305826	3.59333	-0.973732
17150059	chr10:17150059:T:C	2.11992e-06	-1.38946e-10	-1.26427	6.2547e-05	-1.38946e-10	-1.27008
17150363	chr10:17150363:T:C	2.22213e-05	1.61073	-0.525333	0.0146053	4.47093	-0.287792
17150556	chr10:17150556:T:C	3.74259e-06	-1.38946e-10	-0.695875	0.000110451	-1.38946e-10	-0.70143
17150626	chr10:17150626:G:C	2.89654e-06	-1.38946e-10	-0.952138	9.49856e-05	-1.38946e-10	-0.852275
17150705	chr10:17150705:GT:G	2.18843e-06	-1.23247	-3.25898e-10	6.8744e-05	-1.17561	-3.25898e-10
17150713	chr10:17150713:A:C	5.66534e-06	0.937703	-1.21899	0.000491702	2.01136	-1.21949
17151062	chr10:17151062:T:G	4.05435e-06	-1.38946e-10	-0.615865	0.000119588	-1.38946e-10	-0.621949
17151270	chr10:17151270:A:G	7.1516e-07	-1.48311	-0.867795	3.47976e-05	-1.20553	-0.650918
17151633	chr10:17151633:T:A	6.1292e-06	1.04714	-1.24973	0.00146203	3.14896	-1.26738
17151987	chr10:17151987:A:T	2.76093e-06	-1.38946e-10	-1.00009	8.9978e-05	-1.38946e-10	-0.906435
17152027	chr10:17152027:A:G	8.34058e-06	-1.47544	1.58092	0.000524675	-1.22063	2.07741
17152315	chr10:17152315:A:C	2.01224e-06	-1.38946e-10	-1.31641	5.95087e-05	-1.38946e-10	-1.31988
17152541	chr10:17152541:C:T	2.68135e-06	-1.38946e-10	-1.02933	8.0429e-05	-1.38946e-10	-1.01863
17152566	chr10:17152566:A:C	1.46644e-06	-1.63282	-3.25898e-10	4.19878e-05	-1.66862	-3.25898e-10
17152598	chr10:17152598:C:T	2.44111e-06	-1.38946e-10	-1.1232	7.62354e-05	-1.38946e-10	-1.07217
17152890	chr10:17152890:T:A	1.70867e-06	-1.47994	-3.25898e-10	4.82065e-05	-1.53051	-3.25898e-10
17152930	chr10:17152930:T:C	2.14851e-06	-1.38946e-10	-1.25088	6.43101e-05	-1.38946e-10	-1.24228
17153133	chr10:17153133:G:A	1.86445e-05	1.93559	-1.0257	0.00259867	3.52235	-1.06559
17153282	chr10:17153282:G:T	3.04183e-06	-1.38946e-10	-0.903195	9.55973e-05	-1.38946e-10	-0.845856
17153330	chr10:17153330:C:T	2.01495e-06	-1.38946e-10	-1.31506	5.95255e-05	-1.38946e-10	-1.3196
17153429	chr10:17153429:G:C	2.16186e-05	2.37441	-1.31651	0.003145	3.96584	-1.31827
17153675	chr10:17153675:G:A	2.53443e-06	-1.08568	-3.25898e-10	5.68296e-05	-1.36594	-3.25898e-10
17154094	chr10:17154094:T:C	9.14038e-06	-1.49478	1.69183	0.000574418	-1.24983	2.19719
17155009	chr10:17155009:CAG:C	2.17918e-05	1.70686	-0.640982	0.0145604	4.60017	-0.420109
17155101	chr10:17155101:T:C	2.31837e-06	-1.38946e-10	-1.17479	6.77671e-05	-1.38946e-10	-1.18992
17155299	chr10:17155299:A:C	7.74372e-06	-1.47932	1.51054	0.000484126	-1.22575	2.0021
17155411	chr10:17155411:C:T	2.03339e-06	-1.38946e-10	-1.30595	6.01058e-05	-1.38946e-10	-1.30989
17155951	chr10:17155951:G:C	3.68316e-06	-1.38946e-10	-0.711883	0.000118082	-1.38946e-10	-0.63462
17156016	chr10:17156016:T:C	8.5816e-06	-1.47901	1.61297	0.000540654	-1.22541	2.11218
17156081	chr10:17156081:G:C	2.17857e-06	-1.38946e-10	-1.23698	6.83298e-05	-1.38946e-10	-1.18165
17156306	chr10:17156306:C:G	2.6186e-06	-1.38946e-10	-1.05301	8.20584e-05	-1.38946e-10	-0.998569
17156338	chr10:17156338:G:A	2.25279e-06	-1.38946e-10	-1.20348	6.76201e-05	-1.38946e-10	-1.19209
17156675	chr10:17156675:A:T	6.67666e-05	-1.38946e-10	2.18555	0.00200894	-1.38946e-10	2.19936
17156722	chr10:17156722:C:T	2.21421e-06	-1.38946e-10	-1.22076	6.55898e-05	-1.38946e-10	-1.22258
17157234	chr10:17157234:T:G	2.65085e-06	-1.38946e-10	-1.04077	8.58896e-05	-1.38946e-10	-0.952937
17157781	chr10:17157781:G:A	2.44651e-06	-1.38946e-10	-1.12099	7.456e-05	-1.38946e-10	-1.0944
17157831	chr10:17157831:A:C	7.31836e-06	1.0671	-1.09237	0.0017945	3.20258	-1.1161
17157872	chr10:17157872:A:T	1.79037e-05	1.89958	-1.03023	0.00248254	3.48002	-1.06898
17157984	chr10:17157984:A:C	2.63931e-06	-1.38946e-10	-1.04514	8.54678e-05	-1.38946e-10	-0.95786
17158183	chr10:17158183:C:T	2.02249e-06	-1.38946e-10	-1.31133	5.96957e-05	-1.38946e-10	-1.31674
17158364	chr10:17158364:A:G	1.53297e-05	1.76966	-1.05552	0.00207809	3.32584	-1.09264
17158366	chr10:17158366:T:C	2.38271e-06	-1.38946e-10	-1.14741	7.24378e-05	-1.38946e-10	-1.12327
17158732	chr10:17158732:T:C	3.05786e-06	-1.38946e-10	-0.897938	9.01025e-05	-1.38946e-10	-0.905053
17159064	chr10:17159064:T:C	1.50645e-06	-1.6059	-3.25898e-10	4.30262e-05	-1.64419	-3.25898e-10
17159248	chr10:17159248:A:G	7.40386e-06	-1.48874	1.47509	0.000459057	-1.24042	1.96359
17159467	chr10:17159467:A:G	7.35312e-06	-1.47557	1.45504	0.000458343	-1.2203	1.94192
17159547	chr10:17159547:A:C	6.80476e-07	-1.40888	-0.991737	3.05258e-05	-0.902072	-1.08536
17159646	chr10:17159646:T:C	2.14759e-05	2.09867	-1.0474	0.0030765	3.71065	-1.0851
17159651	chr10:17159651:T:C	2.27096e-06	-1.38946e-10	-1.19545	6.87585e-05	-1.38946e-10	-1.1754
17159702	chr10:17159702:A:G	1.86428e-05	1.96637	-1.05657	0.00262508	3.56046	-1.09359
17159795	chr10:17159795:C:A	1.4088e-06	-1.67291	-3.25898e-10	4.18326e-05	-1.67232	-3.25898e-10
17160227	chr10:17160227:T:C	8.21608e-06	-1.48398	1.57442	0.000514846	-1.23304	2.07091
17160533	chr10:17160533:A:G	1.08787e-05	1.49081	-1.11966	0.00482373	4.1282	-1.05289
17160548	chr10:17160548:T:G	2.19772e-06	-1.38946e-10	-1.22823	6.33823e-05	-1.38946e-10	-1.25682
17160557	chr10:17160557:C:T	2.12709e-06	-1.38946e-10	-1.2609	6.4365e-05	-1.38946e-10	-1.24143
17160835	chr10:17160835:T:G	7.33624e-06	-1.48881	1.46598	0.000454472	-1.24036	1.95349
17160841	chr10:17160841:T:A	6.02483e-06	0.941112	-1.16088	0.00142363	3.03427	-1.17931
17160866	chr10:17160866:T:C	1.47968e-05	1.87719	-1.19844	0.00213583	3.47878	-1.21817
17160870	chr10:17160870:A:C	5.92557e-06	0.898984	-1.13536	0.00137698	2.97669	-1.15504
17160910	chr10:17160910:G:C	8.28434e-06	-1.50822	1.60694	0.000514649	-1.27161	2.10909
17160919	chr10:17160919:T:C	2.26006e-06	-1.38946e-10	-1.20026	6.84208e-05	-1.38946e-10	-1.18032
17160973	chr10:17160973:G:GC	7.85023e-06	-1.4699	1.51478	0.000492211	-1.21337	2.00628
17161151	chr10:17161151:A:G	3.30603e-06	-1.38946e-10	-0.819904	0.000104548	-1.38946e-10	-0.756351
17161172	chr10:17161172:C:T	2.02413e-06	-1.38946e-10	-1.31052	5.98773e-05	-1.38946e-10	-1.3137
17161635	chr10:17161635:GGTAA:G	2.05313e-06	-1.38946e-10	-1.29629	6.02508e-05	-1.38946e-10	-1.30749
17161657	chr10:17161657:T:A	2.01866e-06	-1.38946e-10	-1.31322	6.05455e-05	-1.38946e-10	-1.30261
17161935	chr10:17161935:A:T	9.01644e-06	1.30348	-1.12008	0.00247849	3.54764	-1.13824
17162099	chr10:17162099:C:T	2.03309e-06	-1.38946e-10	-1.3061	6.08578e-05	-1.38946e-10	-1.29746
17162140	chr10:17162140:G:A	8.40124e-06	1.20933	-1.09661	0.00224527	3.42661	-1.11603
17162188	chr10:17162188:G:A	3.16576e-05	1.92368	-0.484352	0.0228149	4.87362	-0.244452
17162493	chr10:17162493:G:C	3.9634e-06	-1.38946e-10	-0.638551	0.000123525	-1.38946e-10	-0.589555
17162527	chr10:17162527:C:T	7.35523e-06	1.25516	-1.2754	0.00188962	3.42674	-1.28861
17162543	chr10:17162543:C:T	6.27381e-06	1.10259	-1.28186	0.00154077	3.22802	-1.29398
17162703	chr10:17162703:C:T	2.28953e-06	-1.38946e-10	-1.18731	6.93757e-05	-1.38946e-10	-1.16646
17162859	chr10:17162859:C:T	1.8683e-05	0.911962	-3.25898e-10	0.000512918	0.834115	-3.25898e-10
17162865	chr10:17162865:T:C	2.06268e-06	-1.38946e-10	-1.29165	6.08444e-05	-1.38946e-10	-1.29768
17162945	chr10:17162945:T:C	2.26972e-05	1.83261	-0.726023	0.00338623	3.41485	-0.693378
17163011	chr10:17163011:G:A	2.65881e-06	-1.38946e-10	-1.03778	7.97551e-05	-1.38946e-10	-1.02704
17163052	chr10:17163052:CA:C	1.5859e-06	-1.5545	-3.25898e-10	4.82595e-05	-1.52941	-3.25898e-10
17163204	chr10:17163204:C:T	4.70596e-07	-1.56779	-1.20162	1.38633e-05	-1.54894	-1.22781
17163231	chr10:17163231:A:G	2.50028e-06	-1.38946e-10	-1.09925	7.85487e-05	-1.38946e-10	-1.04228
17163465	chr10:17163465:G:C	2.48202e-06	-1.38946e-10	-1.10658	7.56917e-05	-1.38946e-10	-1.07933
17163619	chr10:17163619:C:T	3.12968e-06	-1.38946e-10	-0.874724	0.000103479	-1.38946e-10	-0.766628
17164466	chr10:17164466:G:A	3.02892e-06	-1.38946e-10	-0.907447	8.90572e-05	-1.38946e-10	-0.916722
17164596	chr10:17164596:A:C	4.20708e-06	-0.578885	-3.25898e-10	0.000146971	-0.415768	-3.25898e-10
17164703	chr10:17164703:CA:C	2.02292e-06	-1.38946e-10	-1.31111	5.96011e-05	-1.38946e-10	-1.31833
17164726	chr10:17164726:A:C	2.90911e-06	-1.38946e-10	-0.947806	9.53137e-05	-1.38946e-10	-0.848826
17164844	chr10:17164844:C:A	7.81859e-06	-1.47275	1.5136	0.000489787	-1.21821	2.00618
17164957	chr10:17164957:T:C	2.24487e-06	-1.38946e-10	-1.20701	6.59852e-05	-1.38946e-10	-1.21657
17164992	chr10:17164992:T:C	2.12893e-06	-1.38946e-10	-1.26004	6.27531e-05	-1.38946e-10	-1.26679
17165016	chr10:17165016:C:A	7.40858e-06	0.986391	-0.999406	0.00159413	2.95995	-0.99187
17165028	chr10:17165028:T:C	2.93455e-06	-1.38946e-10	-0.939099	9.62533e-05	-1.38946e-10	-0.839018
17165084	chr10:17165084:G:A	4.05262e-06	-1.38946e-10	-0.616291	0.000135881	-1.38946e-10	-0.494219
17165371	chr10:17165371:A:C	2.0082e-06	-1.38946e-10	-1.31841	5.9973e-05	-1.38946e-10	-1.31211
17165469	chr10:17165469:T:C	2.17059e-06	-1.38946e-10	-1.24065	6.50378e-05	-1.38946e-10	-1.23103
17165694	chr10:17165694:T:C	2.01639e-06	-1.38946e-10	-1.31434	5.96331e-05	-1.38946e-10	-1.31779
17165960	chr10:17165960:TG:T	3.72541e-06	-1.67175	0.971271	0.000185666	-1.60042	1.41837
17166124	chr10:17166124:G:A	2.00697e-06	-1.38946e-10	-1.31903	5.96249e-05	-1.38946e-10	-1.31793
17166181	chr10:17166181:C:T	6.24697e-05	-1.38946e-10	2.11903	0.00187499	-1.38946e-10	2.13036
17166265	chr10:17166265:C:G	4.29757e-06	-1.38946e-10	-0.557603	0.000144846	-1.38946e-10	-0.430328
17166639	chr10:17166639:G:A	2.03668e-06	-1.38946e-10	-1.30433	5.97801e-05	-1.38946e-10	-1.31533
17166919	chr10:17166919:G:A	5.94778e-06	1.04568	-1.27831	0.00142732	3.14856	-1.29101
17167193	chr10:17167193:C:A	2.99024e-05	1.68108	-0.298799	0.0204355	4.55197	-0.0329421
17167343	chr10:17167343:A:G	7.11988e-06	-1.47189	1.41913	0.000441471	-1.21711	1.90122
17167465	chr10:17167465:T:C	5.89946e-06	0.958554	-1.19935	0.00140656	3.05769	-1.21479
17167529	chr10:17167529:A:T	2.72369e-06	-1.38946e-10	-1.01367	8.63122e-05	-1.38946e-10	-0.948029
17167571	chr10:17167571:C:G	9.45325e-06	1.36353	-1.13282	0.00435059	4.02371	-1.05165
17167591	chr10:17167591:G:A	7.68244e-06	-1.44552	1.46881	0.000484265	-1.17777	1.9544
17167615	chr10:17167615:T:C	6.87888e-06	-1.4613	1.3741	0.0004272	-1.20104	1.8523
17167641	chr10:17167641:T:A	2.05085e-06	-1.38946e-10	-1.2974	6.17727e-05	-1.38946e-10	-1.28254
17167706	chr10:17167706:T:C	7.06697e-06	-1.38946e-10	-0.0602217	0.000213917	-1.38946e-10	-0.0404101
17168120	chr10:17168120:T:C	1.40872e-06	-1.67297	-3.25898e-10	4.19847e-05	-1.6687	-3.25898e-10
17168453	chr10:17168453:A:G	2.00725e-06	-1.38946e-10	-1.31889	5.99039e-05	-1.38946e-10	-1.31326
17168592	chr10:17168592:C:G	6.21555e-06	1.01846	-1.20706	0.00146263	3.11392	-1.23193
17168669	chr10:17168669:G:T	2.01762e-06	-1.38946e-10	-1.31374	5.9926e-05	-1.38946e-10	-1.31289
17168806	chr10:17168806:G:A	2.24333e-06	-1.38946e-10	-1.20769	6.44555e-05	-1.38946e-10	-1.24002
17168914	chr10:17168914:T:C	3.47968e-06	-1.38946e-10	-0.768714	0.000102736	-1.38946e-10	-0.773839
17169776	chr10:17169776:A:G	2.40237e-06	-1.38946e-10	-1.1392	7.58165e-05	-1.38946e-10	-1.07768
17169921	chr10:17169921:C:T	3.23068e-06	-0.84296	-3.25898e-10	0.000110318	-0.702634	-3.25898e-10
17170234	chr10:17170234:T:C	7.57773e-06	-1.46477	1.47433	0.000473458	-1.20622	1.96028
17170241	chr10:17170241:G:C	4.15695e-06	-1.38946e-10	-0.590873	0.000138475	-1.38946e-10	-0.475313
17171002	chr10:17171002:A:AT	7.91215e-06	-1.46701	1.51976	0.000498434	-1.20898	2.01445
17171316	chr10:17171316:A:T	8.31518e-06	1.18775	-1.08532	0.00220547	3.39714	-1.10444
17171399	chr10:17171399:C:T	2.11378e-06	-1.38946e-10	-1.26718	6.60515e-05	-1.38946e-10	-1.21557
17171426	chr10:17171426:A:G	2.05078e-06	-1.38946e-10	-1.29744	6.00619e-05	-1.38946e-10	-1.31063
17171484	chr10:17171484:T:G	4.23012e-07	-1.55613	-1.31988	1.26965e-05	-1.54691	-1.31777
17171937	chr10:17171937:G:A	2.02786e-06	-1.38946e-10	-1.30867	6.07017e-05	-1.38946e-10	-1.30003
17172061	chr10:17172061:T:G	2.0909e-06	-1.38946e-10	-1.27806	6.29617e-05	-1.38946e-10	-1.26347
17172074	chr10:17172074:G:A	9.96184e-06	-1.38946e-10	0.283108	0.00030331	-1.38946e-10	0.308754
17172155	chr10:17172155:C:A	6.97219e-06	1.13308	-1.2068	0.000597274	2.19494	-1.20857
17172601	chr10:17172601:C:A	2.56696e-06	-1.38946e-10	-1.07293	8.00403e-05	-1.38946e-10	-1.02347
17172646	chr10:17172646:T:C	7.3452e-06	-1.49245	1.47085	0.000452654	-1.24894	1.95807
17172976	chr10:17172976:C:A	2.36336e-06	-1.38946e-10	-1.15557	7.42886e-05	-1.38946e-10	-1.09804
17173658	chr10:17173658:A:G	2.98289e-06	-1.38946e-10	-0.922762	8.79573e-05	-1.38946e-10	-0.929149
17173803	chr10:17173803:C:T	2.09578e-06	-1.38946e-10	-1.27573	6.31887e-05	-1.38946e-10	-1.25988
17173831	chr10:17173831:C:T	2.006e-06	-1.38946e-10	-1.31951	5.9686e-05	-1.38946e-10	-1.3169
17173938	chr10:17173938:T:C	2.07949e-06	-1.38946e-10	-1.28353	6.14551e-05	-1.38946e-10	-1.28769
17174053	chr10:17174053:G:A	2.22478e-06	-1.38946e-10	-1.216	6.91246e-05	-1.38946e-10	-1.17009
17174266	chr10:17174266:G:A	9.46762e-06	-1.38946e-10	0.232223	0.000288239	-1.38946e-10	0.257791
17174420	chr10:17174420:T:C	1.35906e-05	1.57788	-0.984159	0.00686951	4.30951	-0.880667
17174557	chr10:17174557:C:T	1.89056e-05	1.54904	-0.625236	0.011921	4.37633	-0.39627
17174635	chr10:17174635:C:T	2.0616e-06	-1.38946e-10	-1.29217	6.09478e-05	-1.38946e-10	-1.29598
17174798	chr10:17174798:C:G	2.01975e-06	-1.38946e-10	-1.31268	6.14079e-05	-1.38946e-10	-1.28846
17174804	chr10:17174804:A:G	2.06187e-05	1.64813	-0.637579	0.0134555	4.51167	-0.410529
17174876	chr10:17174876:A:G	2.00588e-06	-1.38946e-10	-1.31957	5.98464e-05	-1.38946e-10	-1.31422
17174965	chr10:17174965:A:G	4.98018e-06	-1.38946e-10	-0.410188	0.000168474	-1.38946e-10	-0.279221
17175444	chr10:17175444:T:G	2.24941e-06	-1.38946e-10	-1.20499	7.02139e-05	-1.38946e-10	-1.15445
17175458	chr10:17175458:C:T	1.43577e-06	-1.65395	-3.25898e-10	4.21637e-05	-1.66444	-3.25898e-10
17175804	chr10:17175804:A:G	5.80494e-06	0.982309	-1.23925	0.00127066	2.97618	-1.23489
17176215	chr10:17176215:T:C	2.31811e-06	-1.38946e-10	-1.1749	7.27129e-05	-1.38946e-10	-1.11948
17176253	chr10:17176253:G:C	1.73782e-06	-1.46302	-3.25898e-10	4.89937e-05	-1.51431	-3.25898e-10
17176429	chr10:17176429:T:C	2.03822e-06	-1.38946e-10	-1.30358	6.15935e-05	-1.38946e-10	-1.28544
17176502	chr10:17176502:T:C	2.08677e-06	-1.38946e-10	-1.28004	6.35961e-05	-1.38946e-10	-1.25345
17176555	chr10:17176555:T:C	1.72526e-05	1.92132	-1.08901	0.00240749	3.50605	-1.12571
17176687	chr10:17176687:A:C	2.03313e-06	-1.38946e-10	-1.30608	6.21176e-05	-1.38946e-10	-1.27697
17177398	chr10:17177398:C:G	1.29901e-05	1.66662	-1.11808	0.00166613	3.19312	-1.18086
17177454	chr10:17177454:A:G	2.05453e-06	-1.38946e-10	-1.29561	6.22027e-05	-1.38946e-10	-1.2756
17177583	chr10:17177583:T:C	2.87719e-06	-1.38946e-10	-0.958839	9.4175e-05	-1.38946e-10	-0.860846
17177625	chr10:17177625:G:C	1.40879e-06	-1.67293	-3.25898e-10	4.3103e-05	-1.64241	-3.25898e-10
17177657	chr10:17177657:T:C	1.76032e-05	1.8846	-1.03218	0.00243208	3.46161	-1.0711
17177726	chr10:17177726:A:ACG	1.78443e-06	-1.43655	-3.25898e-10	6.3402e-05	-1.25651	-3.25898e-10
17178242	chr10:17178242:A:G	2.85762e-06	-1.38946e-10	-0.965664	9.34647e-05	-1.38946e-10	-0.868417
17178304	chr10:17178304:C:T	2.00526e-06	-1.38946e-10	-1.31988	5.96971e-05	-1.38946e-10	-1.31672
17178451	chr10:17178451:A:G	8.27898e-06	-1.46839	1.56646	0.000521746	-1.21111	2.06229
17178466	chr10:17178466:C:T	2.04942e-06	-1.38946e-10	-1.2981	6.06074e-05	-1.38946e-10	-1.30158
17178528	chr10:17178528:T:A	5.9382e-06	0.925618	-1.15987	0.00133568	2.97991	-1.18872
17178661	chr10:17178661:A:G	2.00695e-06	-1.38946e-10	-1.31904	5.95566e-05	-1.38946e-10	-1.31907
17179431	chr10:17179431:G:A	8.71304e-06	-1.44907	1.59824	0.000555796	-1.18227	2.09667
17180391	chr10:17180391:A:C	2.00526e-06	-1.38946e-10	-1.31988	5.96122e-05	-1.38946e-10	-1.31814
17180573	chr10:17180573:C:T	2.27329e-06	-1.38946e-10	-1.19443	7.11806e-05	-1.38946e-10	-1.14078
17180674	chr10:17180674:T:C	1.84352e-05	1.95204	-1.05343	0.0025791	3.54219	-1.09299
17180866	chr10:17180866:T:A	2.00568e-06	-1.38946e-10	-1.31967	5.98179e-05	-1.38946e-10	-1.3147
17181074	chr10:17181074:T:C	2.07524e-06	-1.38946e-10	-1.28558	6.18573e-05	-1.38946e-10	-1.28117
17181079	chr10:17181079:TCACTGTGGCAATG:T	8.66009e-06	-1.46625	1.60932	0.000548364	-1.20777	2.1087
17181245	chr10:17181245:A:G	6.51965e-06	0.935389	-1.07622	0.00133574	2.85565	-1.06441
17181277	chr10:17181277:G:A	6.44393e-06	-1.47492	1.3224	0.000400006	-1.21197	1.79745
17181314	chr10:17181314:C:T	6.51995e-06	-1.46971	1.32892	0.000402468	-1.21289	1.80451
17181626	chr10:17181626:T:C	3.10484e-05	2.06503	-0.645137	0.00514154	3.75932	-0.620213
17181717	chr10:17181717:T:A	1.06866e-05	1.16416	-0.81082	0.00278586	3.36652	-0.840211
17182223	chr10:17182223:C:T	2.0484e-06	-1.38946e-10	-1.2986	6.16739e-05	-1.38946e-10	-1.28414
17182257	chr10:17182257:G:A	2.97838e-06	-1.38946e-10	-0.924273	9.7929e-05	-1.38946e-10	-0.821757
17182427	chr10:17182427:A:T	1.30954e-05	1.45467	-0.89806	0.00619034	4.1138	-0.78905
17182496	chr10:17182496:A:G	2.95459e-06	-1.38946e-10	-0.932294	9.70547e-05	-1.38946e-10	-0.830726
17182818	chr10:17182818:A:G	2.00964e-06	-1.38946e-10	-1.3177	5.95594e-05	-1.38946e-10	-1.31903
17182997	chr10:17182997:CT:C	3.07235e-05	1.40937	-3.25898e-10	0.000715567	1.16708	-3.25898e-10
17183121	chr10:17183121:T:A	9.04309e-06	-1.43659	1.62293	0.000581047	-1.16389	2.12272
17183949	chr10:17183949:T:C	2.92175e-06	-1.38946e-10	-0.94347	9.58256e-05	-1.38946e-10	-0.843471
17183997	chr10:17183997:GA:G	2.00537e-06	-1.38946e-10	-1.31983	5.95786e-05	-1.38946e-10	-1.3187
17184164	chr10:17184164:A:G	8.58206e-06	-1.40398	1.538	0.000555336	-1.11741	2.03098
17184358	chr10:17184358:T:C	8.8898e-06	-1.41667	1.58593	0.000574774	-1.13513	2.08311
17184458	chr10:17184458:A:C	2.03499e-06	-1.38946e-10	-1.30516	5.97912e-05	-1.38946e-10	-1.31514
17184768	chr10:17184768:T:C	6.98747e-06	1.12105	-1.19259	0.00176477	3.2784	-1.20862
17184871	chr10:17184871:TTTTTA:T	2.11168e-06	-1.38946e-10	-1.26817	6.23403e-05	-1.38946e-10	-1.27339
17185000	chr10:17185000:C:T	6.73404e-06	-1.4838	1.37532	0.000381583	-1.24499	1.78332
17185075	chr10:17185075:A:G	9.38249e-06	-1.41436	1.63756	0.000609592	-1.13174	2.13853
17185262	chr10:17185262:G:A	2.12498e-06	-1.38946e-10	-1.26189	6.26972e-05	-1.38946e-10	-1.26768
17185409	chr10:17185409:G:C	3.43153e-05	-1.38946e-10	1.51994	0.00103242	-1.38946e-10	1.53366
17185412	chr10:17185412:AG:A	9.34043e-06	-1.45663	1.67533	0.000597077	-1.19343	2.17948
17185620	chr10:17185620:C:T	1.45052e-06	-1.64373	-3.25898e-10	4.4075e-05	-1.62011	-3.25898e-10
17185674	chr10:17185674:T:C	2.14839e-06	-1.38946e-10	-1.25093	6.33467e-05	-1.38946e-10	-1.25738
17185707	chr10:17185707:C:A	2.11174e-06	-1.38946e-10	-1.26814	6.52103e-05	-1.38946e-10	-1.22838
17185710	chr10:17185710:C:T	8.6987e-06	-1.4562	1.60372	0.000552825	-1.19253	2.10157
17185721	chr10:17185721:G:A	1.30392e-05	1.65246	-1.10016	0.00161897	3.11551	-1.13196
17185991	chr10:17185991:A:T	6.27122e-06	1.02111	-1.20079	0.00146567	3.11052	-1.22646
17186088	chr10:17186088:T:TAA	2.00716e-06	-1.38946e-10	-1.31893	5.95272e-05	-1.38946e-10	-1.31957
17186644	chr10:17186644:T:C	2.01123e-06	-1.38946e-10	-1.31691	6.02617e-05	-1.38946e-10	-1.3073
17186952	chr10:17186952:G:C	2.05672e-06	-1.38946e-10	-1.29454	6.01901e-05	-1.38946e-10	-1.30849
17187005	chr10:17187005:A:G	7.44991e-06	1.17272	-1.18017	0.0019093	3.34496	-1.19648
17187014	chr10:17187014:T:C	8.0354e-06	-1.48801	1.55621	0.000501253	-1.23975	2.05087
17187018	chr10:17187018:T:C	8.45875e-06	-1.47669	1.59624	0.000532174	-1.22272	2.09369
17187105	chr10:17187105:A:G	2.02626e-06	-1.38946e-10	-1.30946	6.17377e-05	-1.38946e-10	-1.28311
17187461	chr10:17187461:G:A	2.65666e-06	-1.38946e-10	-1.03858	8.59742e-05	-1.38946e-10	-0.951953
17187515	chr10:17187515:C:T	2.33188e-06	-1.38946e-10	-1.16898	7.32328e-05	-1.38946e-10	-1.11236
17187688	chr10:17187688:A:G	2.00886e-06	-1.38946e-10	-1.31809	5.9545e-05	-1.38946e-10	-1.31927
17188151	chr10:17188151:A:G	1.64291e-05	1.82329	-1.03988	0.00224281	3.38784	-1.07836
17188540	chr10:17188540:G:C	2.62833e-06	-1.38946e-10	-1.0493	8.49328e-05	-1.38946e-10	-0.964141
17188676	chr10:17188676:C:A	2.16945e-06	-1.38946e-10	-1.24118	6.39758e-05	-1.38946e-10	-1.2475
17188832	chr10:17188832:C:G	2.01013e-06	-1.38946e-10	-1.31745	5.98699e-05	-1.38946e-10	-1.31383
17188837	chr10:17188837:A:T	2.25283e-05	2.11826	-1.01914	0.00324798	3.74112	-1.06134
17189000	chr10:17189000:G:A	1.9399e-05	2.26361	-1.31404	0.00274249	3.83007	-1.31945
17189046	chr10:17189046:C:T	2.20566e-06	-1.38946e-10	-1.22463	6.50015e-05	-1.38946e-10	-1.23159
17189570	chr10:17189570:T:C	8.41307e-06	-1.5361	1.65023	0.00051348	-1.31725	2.15246
17189613	chr10:17189613:A:T	7.84705e-06	-1.53578	1.58026	0.000476494	-1.31618	2.07664
17189624	chr10:17189624:C:T	2.9744e-06	-1.38946e-10	-0.925612	9.77606e-05	-1.38946e-10	-0.823479
17189647	chr10:17189647:T:C	7.99628e-06	-1.54466	1.60799	0.000483983	-1.33085	2.1069
17189956	chr10:17189956:C:T	1.40609e-05	-1.38946e-10	0.627747	0.000489898	-1.38946e-10	0.788197
17190141	chr10:17190141:T:G	7.5867e-06	-1.53769	1.54843	0.000458767	-1.31996	2.0425
17190145	chr10:17190145:C:T	7.25282e-06	-1.52881	1.49455	0.000438586	-1.306	1.98356
17190174	chr10:17190174:T:C	2.21077e-06	-1.38946e-10	-1.22231	6.51148e-05	-1.38946e-10	-1.22985
17190624	chr10:17190624:C:A	2.32831e-06	-1.38946e-10	-1.17051	7.1854e-05	-1.38946e-10	-1.13136
17191451	chr10:17191451:C:T	7.1781e-06	1.26346	-1.30807	0.00196328	3.48884	-1.31247
17191510	chr10:17191510:G:A	2.24473e-06	-1.38946e-10	-1.20707	7.00778e-05	-1.38946e-10	-1.15639
17191729	chr10:17191729:T:C	2.0176e-06	-1.38946e-10	-1.31375	5.97889e-05	-1.38946e-10	-1.31518
17191766	chr10:17191766:T:C	2.09302e-06	-1.38946e-10	-1.27704	6.42663e-05	-1.38946e-10	-1.24296
17191917	chr10:17191917:C:T	1.19567e-05	1.24611	-0.780472	0.00320256	3.47687	-0.811162
17192176	chr10:17192176:A:G	9.37386e-06	-1.42469	1.64696	0.000603048	-1.15296	2.14895
17192271	chr10:17192271:T:C	9.38908e-06	-1.38946e-10	0.223894	0.000327772	-1.38946e-10	0.386318
17192393	chr10:17192393:T:C	2.37922e-06	-1.38946e-10	-1.14888	6.63135e-05	-1.38946e-10	-1.21161
17192613	chr10:17192613:A:G	6.54812e-06	-1.66422	1.52774	0.00035427	-1.53379	1.99785
17192706	chr10:17192706:T:C	8.21545e-06	-1.41986	1.51023	0.000526113	-1.14096	2.00048
17192766	chr10:17192766:G:A	6.54434e-06	-1.40143	1.26438	0.000413319	-1.11487	1.73309
17192893	chr10:17192893:A:G	2.01315e-06	-1.38946e-10	-1.31595	5.9628e-05	-1.38946e-10	-1.31788
17193129	chr10:17193129:T:C	7.53192e-06	-1.46483	1.46833	0.00046879	-1.20863	1.95279
17193131	chr10:17193131:G:A	6.161e-06	-1.45754	1.26013	0.000379476	-1.1957	1.72849
17193234	chr10:17193234:A:G	7.17347e-06	1.0197	-1.06496	0.00172631	3.13533	-1.08759
17193261	chr10:17193261:G:T	9.15607e-06	-1.38946e-10	0.198763	0.000287745	-1.38946e-10	0.256075
17193545	chr10:17193545:T:A	3.55061e-06	-0.748533	-3.25898e-10	0.000116536	-0.647798	-3.25898e-10
17193624	chr10:17193624:G:A	6.60858e-06	-1.43535	1.30807	0.000413232	-1.16304	1.78104
17193630	chr10:17193630:T:C	6.3839e-06	-1.4284	1.26653	0.000399096	-1.15271	1.73591
17193731	chr10:17193731:T:G	2.00716e-06	-1.38946e-10	-1.31893	5.9818e-05	-1.38946e-10	-1.31469
17193832	chr10:17193832:T:C	6.30214e-06	-1.43946	1.2647	0.000391549	-1.16996	1.73407
17193879	chr10:17193879:C:T	2.22141e-06	-1.38946e-10	-1.21751	6.54527e-05	-1.38946e-10	-1.22467
17194613	chr10:17194613:A:C	2.00658e-06	-1.38946e-10	-1.31922	5.95688e-05	-1.38946e-10	-1.31887
17194651	chr10:17194651:A:G	7.72045e-06	1.15355	-1.12533	0.000685867	2.25451	-1.12982
17194858	chr10:17194858:G:A	3.28922e-06	-1.38946e-10	-0.825004	0.000104009	-1.38946e-10	-0.761522
17194985	chr10:17194985:C:T	2.01188e-06	-1.38946e-10	-1.31658	5.95122e-05	-1.38946e-10	-1.31982
17195056	chr10:17195056:G:A	2.36514e-06	-1.38946e-10	-1.15482	6.95667e-05	-1.38946e-10	-1.16371
17195099	chr10:17195099:C:G	2.00999e-06	-1.38946e-10	-1.31752	5.95133e-05	-1.38946e-10	-1.3198
17195618	chr10:17195618:T:C	1.47468e-05	1.85791	-1.18254	0.00302741	3.7205	-1.11104
17195955	chr10:17195955:G:A	1.08363e-06	-1.42048	-0.514855	3.36052e-05	-1.48444	-0.406884
17195970	chr10:17195970:C:T	2.03388e-06	-1.38946e-10	-1.30571	6.08907e-05	-1.38946e-10	-1.29692
17196140	chr10:17196140:A:G	3.40033e-06	-1.38946e-10	-0.79178	0.00010839	-1.38946e-10	-0.72026
17196644	chr10:17196644:T:C	2.44538e-06	-1.38946e-10	-1.12145	7.60727e-05	-1.38946e-10	-1.07431
17197593	chr10:17197593:G:A	2.00666e-06	-1.38946e-10	-1.31918	5.9513e-05	-1.38946e-10	-1.31981
17197710	chr10:17197710:AG:A	1.88857e-06	-1.37983	-3.25898e-10	5.86715e-05	-1.33405	-3.25898e-10
17197949	chr10:17197949:G:A	1.7373e-05	1.95629	-1.11703	0.00245268	3.54949	-1.15056
17197959	chr10:17197959:G:A	2.0511e-06	-1.38946e-10	-1.29728	6.17963e-05	-1.38946e-10	-1.28216
17198135	chr10:17198135:A:G	7.85027e-06	1.10552	-1.06062	0.00180625	3.19211	-1.0991
17198142	chr10:17198142:T:C	1.18094e-06	-1.44633	-0.403011	3.7364e-05	-1.49932	-0.285973
17198276	chr10:17198276:T:C	2.30346e-06	-1.38946e-10	-1.18124	6.77932e-05	-1.38946e-10	-1.18954
17198368	chr10:17198368:C:T	1.26777e-06	-1.39016	-0.38824	3.9491e-05	-1.45821	-0.271715
17198636	chr10:17198636:A:G	1.22147e-06	-1.39582	-0.419778	3.80056e-05	-1.46314	-0.305126
17198714	chr10:17198714:T:C	2.00553e-06	-1.38946e-10	-1.31975	5.97897e-05	-1.38946e-10	-1.31517
17198858	chr10:17198858:CA:C	1.43192e-06	-1.65663	-3.25898e-10	4.19577e-05	-1.66934	-3.25898e-10
17198919	chr10:17198919:C:A	6.18106e-06	1.11064	-1.3048	0.00159769	3.28006	-1.30975
17199706	chr10:17199706:C:T	1.26887e-06	-1.39998	-0.377553	3.95995e-05	-1.46716	-0.260021
17200463	chr10:17200463:A:G	7.61766e-07	-1.57856	-0.709206	3.31291e-05	-1.39258	-0.513012
17200864	chr10:17200864:A:G	2.19922e-06	-1.38946e-10	-1.22755	6.58583e-05	-1.38946e-10	-1.2185
17201047	chr10:17201047:G:T	1.11944e-06	-1.40094	-0.501892	3.45897e-05	-1.46907	-0.393376
17201120	chr10:17201120:T:C	1.6543e-06	-1.51678	0.00449841	8.07732e-05	-1.29369	0.279332
17201149	chr10:17201149:G:T	2.60659e-06	-1.38946e-10	-1.05761	8.166e-05	-1.38946e-10	-1.00344
17201212	chr10:17201212:A:G	2.04887e-06	-1.38946e-10	-1.29837	6.05972e-05	-1.38946e-10	-1.30175
17201352	chr10:17201352:C:T	7.67321e-06	1.03954	-1.01746	0.00103401	2.50293	-0.967734
17201687	chr10:17201687:C:T	2.30629e-06	-1.38946e-10	-1.18001	6.77232e-05	-1.38946e-10	-1.19057
17202049	chr10:17202049:T:C	3.98748e-06	0.658965	-1.29146	0.000792189	2.56757	-1.29878
17202125	chr10:17202125:C:T	1.01333e-05	1.40315	-1.10298	0.00152175	2.99581	-1.0742
17202254	chr10:17202254:T:C	1.04848e-05	1.38915	-1.05487	0.00157466	2.97865	-1.02285
17202308	chr10:17202308:G:T	4.23706e-06	0.719292	-1.29108	0.0008583	2.64742	-1.29846
17202751	chr10:17202751:G:C	2.629e-06	-1.38946e-10	-1.04905	7.46212e-05	-1.38946e-10	-1.09358
17202899	chr10:17202899:C:T	2.04157e-06	-1.38946e-10	-1.30194	6.02032e-05	-1.38946e-10	-1.30828
17202916	chr10:17202916:T:C	3.85016e-06	0.608324	-1.27586	0.000745479	2.49314	-1.28511
17203121	chr10:17203121:A:G	4.29437e-06	0.705644	-1.26399	0.000868919	2.6361	-1.27485
17203330	chr10:17203330:T:C	3.81921e-06	0.584147	-1.25976	0.000740357	2.47219	-1.27106
17203484	chr10:17203484:A:G	6.76528e-07	-1.49885	-0.907583	1.88988e-05	-1.57158	-0.89532
17203865	chr10:17203865:T:G	2.00558e-06	-1.38946e-10	-1.31972	5.99622e-05	-1.38946e-10	-1.31229
17204119	chr10:17204119:A:G	7.75721e-07	-1.48892	-0.780694	2.16799e-05	-1.56336	-0.76626
17204285	chr10:17204285:T:C	2.2815e-06	-1.38946e-10	-1.19082	6.71069e-05	-1.38946e-10	-1.19971
17204334	chr10:17204334:C:T	1.21122e-05	1.68501	-1.20645	0.00151826	3.15281	-1.23349
17204586	chr10:17204586:G:A	6.99305e-07	-1.49486	-0.878461	1.95402e-05	-1.56799	-0.865537
17204696	chr10:17204696:A:G	1.81152e-06	-1.42149	-3.25898e-10	5.79542e-05	-1.34635	-3.25898e-10
17205339	chr10:17205339:A:G	2.03488e-06	-1.38946e-10	-1.30522	5.96407e-05	-1.38946e-10	-1.31766
17205574	chr10:17205574:A:G	4.37676e-06	0.750473	-1.28982	0.000899433	2.69306	-1.2973
17205730	chr10:17205730:T:G	7.78069e-07	-1.50673	-0.759861	2.18514e-05	-1.57695	-0.744785
17205810	chr10:17205810:G:A	2.00552e-06	-1.38946e-10	-1.31975	5.96363e-05	-1.38946e-10	-1.31774
17206023	chr10:17206023:C:T	4.84043e-06	-1.38946e-10	-0.43865	0.000162559	-1.38946e-10	-0.31496
17206145	chr10:17206145:A:T	1.82734e-05	1.85927	-0.969478	0.00227875	3.34357	-1.01819
17206173	chr10:17206173:G:A	6.74456e-07	-1.60244	-0.807061	1.93921e-05	-1.65107	-0.790061
17206206	chr10:17206206:T:A	8.09251e-07	-1.50754	-0.719757	2.27246e-05	-1.57825	-0.704305
17206288	chr10:17206288:C:T	5.48529e-07	-1.39441	-1.22176	2.47982e-05	-0.924876	-1.27035
17206323	chr10:17206323:G:C	2.00534e-06	-1.38946e-10	-1.31984	5.95154e-05	-1.38946e-10	-1.31977
17206525	chr10:17206525:T:A	8.39832e-07	-1.46847	-0.721739	2.33402e-05	-1.54935	-0.706477
17206530	chr10:17206530:A:G	2.00917e-06	-1.38946e-10	-1.31793	5.99427e-05	-1.38946e-10	-1.31261
17206668	chr10:17206668:G:C	3.18001e-06	0.424993	-1.28376	0.000558376	2.21636	-1.29733
17206829	chr10:17206829:G:C	8.62689e-06	1.34892	-1.20969	0.00124645	2.90076	-1.17871
17207016	chr10:17207016:G:A	2.03839e-06	-1.38946e-10	-1.3035	6.1493e-05	-1.38946e-10	-1.28708
17207364	chr10:17207364:T:C	4.01508e-07	-1.64171	-1.28647	1.39331e-05	-1.46653	-1.30521
17207488	chr10:17207488:C:A	3.98673e-06	0.653698	-1.28638	0.000764958	2.53333	-1.29951
17207546	chr10:17207546:C:T	4.45801e-06	0.765994	-1.28695	0.000888577	2.68354	-1.29992
17207869	chr10:17207869:T:C	2.03891e-06	-1.38946e-10	-1.30324	6.08168e-05	-1.38946e-10	-1.29813
17208182	chr10:17208182:A:G	2.25575e-06	-1.38946e-10	-1.20217	6.50272e-05	-1.38946e-10	-1.2312
17208196	chr10:17208196:A:G	2.04158e-06	-1.38946e-10	-1.30193	6.03784e-05	-1.38946e-10	-1.30537
17208201	chr10:17208201:GATCATGA:G	5.04374e-06	0.900705	-1.29821	0.001055	2.86369	-1.30839
17208231	chr10:17208231:C:G	2.08478e-05	2.06578	-1.04418	0.00251977	3.51689	-1.09097
17208329	chr10:17208329:C:A	6.14841e-07	-1.49798	-1.00406	2.53173e-05	-1.29361	-0.880902
17208901	chr10:17208901:G:T	4.29702e-06	0.721441	-1.27917	0.000841225	2.62264	-1.29378
17208961	chr10:17208961:C:T	2.05582e-06	-1.38946e-10	-1.29498	6.2789e-05	-1.38946e-10	-1.26622
17208979	chr10:17208979:C:T	4.69034e-06	0.804615	-1.27476	0.00094266	2.73296	-1.29026
17208989	chr10:17208989:T:G	2.01974e-06	-1.38946e-10	-1.31269	5.96243e-05	-1.38946e-10	-1.31794
17209094	chr10:17209094:T:C	2.01618e-06	-1.38946e-10	-1.31445	5.95085e-05	-1.38946e-10	-1.31988
17209399	chr10:17209399:A:G	2.02053e-06	-1.38946e-10	-1.31229	6.01679e-05	-1.38946e-10	-1.30886
17209458	chr10:17209458:C:T	2.30201e-06	-1.38946e-10	-1.18187	6.5964e-05	-1.38946e-10	-1.21689
17210103	chr10:17210103:A:G	2.01019e-06	-1.38946e-10	-1.31742	5.95434e-05	-1.38946e-10	-1.3193
17210159	chr10:17210159:T:C	4.2985e-06	0.713695	-1.27108	0.000834624	2.60849	-1.28751
17210242	chr10:17210242:T:C	4.00911e-06	0.635271	-1.26236	0.00075535	2.50153	-1.28035
17210297	chr10:17210297:G:A	4.11144e-06	0.704109	-1.30599	0.00076003	2.54113	-1.31378
17210672	chr10:17210672:A:G	2.27195e-06	-1.38946e-10	-1.19502	6.52006e-05	-1.38946e-10	-1.22853
17210709	chr10:17210709:A:G	2.11994e-06	-1.38946e-10	-1.26427	6.29135e-05	-1.38946e-10	-1.26424
17210728	chr10:17210728:C:T	2.01798e-06	-1.38946e-10	-1.31356	5.97624e-05	-1.38946e-10	-1.31562
17210817	chr10:17210817:A:G	2.04587e-06	-1.38946e-10	-1.29983	5.99896e-05	-1.38946e-10	-1.31183
17210911	chr10:17210911:C:T	2.74664e-06	0.277751	-1.28303	0.00042325	1.93864	-1.29668
17211502	chr10:17211502:T:C	2.19595e-06	-1.38946e-10	-1.22904	6.36979e-05	-1.38946e-10	-1.25185
17211882	chr10:17211882:T:A	3.30394e-06	-1.38946e-10	-0.820538	8.94077e-05	-1.38946e-10	-0.912793
17211958	chr10:17211958:T:C	4.80692e-06	-1.38946e-10	-0.445598	0.000141178	-1.38946e-10	-0.455978
17212302	chr10:17212302:T:C	8.74078e-06	-1.38946e-10	0.152345	0.000226772	-1.38946e-10	0.017945
17212432	chr10:17212432:G:A	5.14695e-07	-1.54123	-1.1386	1.43713e-05	-1.66531	-1.07546
17212833	chr10:17212833:C:T	2.14419e-06	0.0609847	-1.31388	0.000140777	0.854361	-1.31318
17212999	chr10:17212999:G:C	3.82824e-06	-1.38946e-10	-0.673249	0.00010967	-1.38946e-10	-0.708529
17213096	chr10:17213096:G:A	1.03383e-05	0.766449	-0.446248	0.000833015	1.7237	-0.404651
17213535	chr10:17213535:C:A	2.0077e-06	-1.38946e-10	-1.31866	5.99516e-05	-1.38946e-10	-1.31246
17213690	chr10:17213690:C:T	3.92044e-06	-0.649451	-3.25898e-10	0.000128977	-0.546365	-3.25898e-10
17214134	chr10:17214134:A:G	1.35965e-06	-1.64037	-0.0680504	4.24417e-05	-1.66961	0.0117374
17214447	chr10:17214447:G:A	2.08497e-06	-1.38946e-10	-1.2809	6.31988e-05	-1.38946e-10	-1.25971
17214932	chr10:17214932:C:T	2.01066e-06	-1.38946e-10	-1.31719	5.95085e-05	-1.38946e-10	-1.31988
17215306	chr10:17215306:GC:G	6.85331e-06	1.20133	-1.29225	0.000522613	2.1031	-1.25026
17215397	chr10:17215397:ACTCATTGC:A	2.18561e-06	-1.38946e-10	-1.23376	6.59975e-05	-1.38946e-10	-1.21638
17215558	chr10:17215558:A:G	2.33973e-06	-1.38946e-10	-1.16562	6.62792e-05	-1.38946e-10	-1.21212
17215608	chr10:17215608:C:T	2.0142e-06	-1.38946e-10	-1.31543	5.95208e-05	-1.38946e-10	-1.31967
17215959	chr10:17215959:C:T	7.40957e-06	-1.38946e-10	-0.0128821	0.000238047	-1.38946e-10	0.0664681
17216123	chr10:17216123:T:C	2.56332e-06	-1.38946e-10	-1.07435	7.36738e-05	-1.38946e-10	-1.10635
17216317	chr10:17216317:T:C	2.10683e-06	-1.38946e-10	-1.27047	6.31023e-05	-1.38946e-10	-1.26124
17216794	chr10:17216794:T:C	2.05047e-06	-1.38946e-10	-1.29758	6.00336e-05	-1.38946e-10	-1.3111
17216800	chr10:17216800:C:T	9.09852e-06	1.43239	-1.23993	0.000731461	2.3639	-1.17486
17217168	chr10:17217168:A:G	1.99586e-06	-1.32458	-3.25898e-10	6.39501e-05	-1.2479	-3.25898e-10
17217491	chr10:17217491:C:G	2.08081e-06	-1.38946e-10	-1.2829	6.30512e-05	-1.38946e-10	-1.26205
17217568	chr10:17217568:C:T	9.09612e-06	1.5035	-1.31131	0.000686918	2.43547	-1.30925
17217643	chr10:17217643:C:G	8.85815e-06	1.47651	-1.31082	0.00066695	2.40546	-1.30874
17217767	chr10:17217767:T:A	8.88062e-06	1.47998	-1.31176	0.000668803	2.40927	-1.30978
17217773	chr10:17217773:C:T	9.11928e-06	1.50809	-1.31336	0.000688492	2.44008	-1.31158
17217864	chr10:17217864:T:C	8.60492e-06	1.44616	-1.30947	0.000646142	2.37225	-1.30723
17218047	chr10:17218047:A:G	6.39355e-06	-1.38946e-10	-0.160364	0.000179082	-1.38946e-10	-0.218158
17218142	chr10:17218142:T:G	2.68668e-06	-1.38946e-10	-1.02735	7.69844e-05	-1.38946e-10	-1.0624
17218291	chr10:17218291:A:G	1.20197e-05	1.6841	-1.21321	0.000896129	2.60784	-1.21575
17218420	chr10:17218420:T:A	3.98261e-05	1.66887	-3.25898e-10	0.000891087	1.38644	-3.25898e-10
17218569	chr10:17218569:G:A	2.00623e-06	-1.38946e-10	-1.3194	5.97958e-05	-1.38946e-10	-1.31506
17218574	chr10:17218574:C:G	4.91477e-07	-1.45311	-1.27289	1.77769e-05	-1.31552	-1.21258
17218744	chr10:17218744:G:C	1.11205e-05	1.60721	-1.21408	0.000821266	2.52144	-1.2166
17218749	chr10:17218749:T:C	2.40132e-06	-1.38946e-10	-1.13963	7.43089e-05	-1.38946e-10	-1.09777
17218874	chr10:17218874:G:A	3.32896e-06	-1.38946e-10	-0.812995	0.000101607	-1.38946e-10	-0.784888
17219437	chr10:17219437:T:A	2.00901e-06	-1.38946e-10	-1.31801	6.00375e-05	-1.38946e-10	-1.31103
17219443	chr10:17219443:T:G	2.0132e-06	-1.38946e-10	-1.31593	6.02842e-05	-1.38946e-10	-1.30693
17219788	chr10:17219788:C:T	2.02328e-06	-1.38946e-10	-1.31093	5.99492e-05	-1.38946e-10	-1.3125
17219814	chr10:17219814:T:C	2.00864e-06	-1.38946e-10	-1.3182	5.95577e-05	-1.38946e-10	-1.31905
17220025	chr10:17220025:G:A	2.96754e-06	-1.38946e-10	-0.92792	8.96396e-05	-1.38946e-10	-0.910203
17220639	chr10:17220639:A:C	2.5514e-06	-1.38946e-10	-1.07901	7.3405e-05	-1.38946e-10	-1.11001
17220882	chr10:17220882:T:A	2.00789e-06	-1.38946e-10	-1.31857	5.98172e-05	-1.38946e-10	-1.31471
17221107	chr10:17221107:G:A	2.17689e-06	-1.38946e-10	-1.23776	6.53936e-05	-1.38946e-10	-1.22558
17221141	chr10:17221141:T:C	1.77148e-05	1.68427	-0.825528	0.00149585	2.69881	-0.79436
17221495	chr10:17221495:C:T	5.83535e-06	-1.38946e-10	-0.25172	0.000165625	-1.38946e-10	-0.296275
17221608	chr10:17221608:G:T	2.91949e-06	-1.38946e-10	-0.944244	9.18254e-05	-1.38946e-10	-0.886111
17221720	chr10:17221720:C:T	4.42108e-06	-0.52927	-3.25898e-10	0.000102728	-0.773918	-3.25898e-10
17221744	chr10:17221744:C:CGTCT	5.79678e-06	-1.38946e-10	-0.258351	0.000172475	-1.38946e-10	-0.255747
17221933	chr10:17221933:T:C	2.20263e-06	-1.38946e-10	-1.226	6.46463e-05	-1.38946e-10	-1.23707
17222298	chr10:17222298:G:A	2.00621e-06	-1.38946e-10	-1.31941	5.9509e-05	-1.38946e-10	-1.31987
17222487	chr10:17222487:T:C	1.09785e-06	-1.61296	-0.309334	3.9824e-05	-1.53571	-0.185823
17222534	chr10:17222534:G:A	2.62853e-06	-1.38946e-10	-1.04923	7.54096e-05	-1.38946e-10	-1.08307
17222698	chr10:17222698:T:C	5.04297e-07	-1.65469	-1.04555	1.63177e-05	-1.61033	-1.00343
17223448	chr10:17223448:T:C	1.27884e-05	1.46385	-0.93097	0.00101103	2.4138	-0.901069
17223724	chr10:17223724:C:T	2.03827e-06	-1.38946e-10	-1.30355	6.1367e-05	-1.38946e-10	-1.28913
17223928	chr10:17223928:A:C	2.12957e-06	-1.38946e-10	-1.25974	6.32451e-05	-1.38946e-10	-1.25898
17224032	chr10:17224032:C:T	2.58129e-06	-1.38946e-10	-1.06736	7.41149e-05	-1.38946e-10	-1.10038
17224390	chr10:17224390:C:A	9.53174e-06	1.54835	-1.30938	0.000773272	2.52322	-1.27859
17224971	chr10:17224971:C:T	6.09828e-06	-0.207647	-3.25898e-10	0.000205871	-0.0787532	-3.25898e-10
17224996	chr10:17224996:T:C	2.07868e-06	-1.38946e-10	-1.28392	6.13167e-05	-1.38946e-10	-1.28995
17225070	chr10:17225070:G:T	1.57755e-05	1.82212	-1.07932	0.00112475	2.71432	-1.095
17225103	chr10:17225103:C:T	2.02018e-06	-1.38946e-10	-1.31247	6.05357e-05	-1.38946e-10	-1.30277
17225387	chr10:17225387:C:T	2.98445e-06	-1.38946e-10	-0.922239	8.50192e-05	-1.38946e-10	-0.963123
17225493	chr10:17225493:A:G	2.01098e-06	-1.38946e-10	-1.31703	6.00869e-05	-1.38946e-10	-1.31021
17225510	chr10:17225510:GAA:G	2.02768e-06	-1.38946e-10	-1.30876	5.9733e-05	-1.38946e-10	-1.31612
17225717	chr10:17225717:C:T	3.30524e-06	-1.38946e-10	-0.820146	9.37305e-05	-1.38946e-10	-0.865577
17226045	chr10:17226045:G:A	1.5435e-06	-1.5816	-3.25898e-10	4.8235e-05	-1.52992	-3.25898e-10
17226151	chr10:17226151:C:T	2.00805e-06	-1.38946e-10	-1.31849	5.95468e-05	-1.38946e-10	-1.31924
17226840	chr10:17226840:T:C	8.11705e-06	1.36026	-1.28195	0.000504551	2.11604	-1.29837
17227227	chr10:17227227:A:G	4.59834e-06	-1.38946e-10	-0.489958	0.000152482	-1.38946e-10	-0.378951
17227448	chr10:17227448:C:A	2.07138e-06	-1.38946e-10	-1.28744	6.04606e-05	-1.38946e-10	-1.30401
17227763	chr10:17227763:A:G	1.06237e-05	0.347437	-3.25898e-10	0.00103034	1.53165	-3.25898e-10
17228075	chr10:17228075:T:G	4.69382e-07	-1.6307	-1.14129	1.92423e-05	-1.43351	-1.01538
17228160	chr10:17228160:G:C	4.87908e-06	-1.38946e-10	-0.430698	0.000139439	-1.38946e-10	-0.468371
17228410	chr10:17228410:T:C	7.52917e-07	-1.46362	-0.83583	2.71589e-05	-1.33985	-0.764446
17228633	chr10:17228633:T:G	1.7956e-05	-1.38946e-10	0.872272	0.000524046	-1.38946e-10	0.855578
17228668	chr10:17228668:T:C	3.85037e-07	-1.65899	-1.31108	1.36491e-05	-1.52091	-1.27142
17228913	chr10:17228913:A:G	5.51849e-06	0.821723	-1.12927	0.000195704	1.06311	-1.19251
17230107	chr10:17230107:C:G	2.08095e-06	-1.38946e-10	-1.28283	6.08136e-05	-1.38946e-10	-1.29819
17230511	chr10:17230511:C:T	1.55323e-05	-1.38946e-10	0.727269	0.000545635	-1.38946e-10	0.89595
17231338	chr10:17231338:AT:A	6.11771e-06	0.967775	-1.17224	0.000837342	2.56912	-1.24489
17231779	chr10:17231779:T:C	5.08757e-06	-1.38946e-10	-0.388853	0.000168214	-1.38946e-10	-0.280761
17232298	chr10:17232298:G:A	0.000352782	3.85258	-0.0023802	0.00954285	3.57613	0.181418
17232440	chr10:17232440:G:A	6.47856e-07	-1.3396	-1.11014	1.68638e-05	-1.57024	-1.0106
17232687	chr10:17232687:A:G	2.58247e-06	-1.38946e-10	-1.06691	7.74734e-05	-1.38946e-10	-1.05607
17233543	chr10:17233543:A:G	5.75994e-06	-1.38946e-10	-0.264728	0.000163972	-1.38946e-10	-0.306304
17233928	chr10:17233928:C:G	4.98677e-06	-1.38946e-10	-0.408866	0.000156269	-1.38946e-10	-0.354424
17234067	chr10:17234067:C:T	4.84303e-06	0.765819	-1.20393	0.000169127	0.978956	-1.25431
17234406	chr10:17234406:C:T	6.79167e-07	-1.65212	-0.750421	2.36475e-05	-1.60725	-0.635488
17234868	chr10:17234868:T:C	2.53198e-06	-1.38946e-10	-1.08665	7.54374e-05	-1.38946e-10	-1.0827
17235133	chr10:17235133:A:G	3.46693e-06	-1.38946e-10	-0.772385	0.000105135	-1.38946e-10	-0.750757
17235478	chr10:17235478:C:G	2.03294e-06	-1.38946e-10	-1.30617	5.97917e-05	-1.38946e-10	-1.31513
17235504	chr10:17235504:G:A	2.31061e-06	-1.38946e-10	-1.17814	7.18914e-05	-1.38946e-10	-1.13084
17235638	chr10:17235638:T:C	2.90746e-06	-1.38946e-10	-0.948373	8.61243e-05	-1.38946e-10	-0.950209
17236172	chr10:17236172:C:G	0.000139903	1.71347	1.21183	0.0197176	2.91349	1.56978
17236868	chr10:17236868:A:G	2.01762e-06	-1.38946e-10	-1.31374	5.95732e-05	-1.38946e-10	-1.31879
17237030	chr10:17237030:G:A	5.47629e-06	-1.38946e-10	-0.315226	0.000181744	-1.38946e-10	-0.203403
17237518	chr10:17237518:C:T	2.71716e-06	0.301956	-1.31802	0.000317165	1.67021	-1.31679
17237689	chr10:17237689:G:C	4.75439e-06	-1.38946e-10	-0.456586	0.000137493	-1.38946e-10	-0.482425
17238133	chr10:17238133:C:T	2.35107e-06	-1.38946e-10	-1.16078	6.794e-05	-1.38946e-10	-1.18738
17238244	chr10:17238244:T:A	6.74343e-06	-1.38946e-10	-0.107085	0.000226805	-1.38946e-10	0.0180915
17238316	chr10:17238316:C:T	2.27168e-06	-1.38946e-10	-1.19513	6.5303e-05	-1.38946e-10	-1.22696
17238433	chr10:17238433:T:C	2.10808e-06	-1.38946e-10	-1.26988	6.56601e-05	-1.38946e-10	-1.22151
17238951	chr10:17238951:C:T	8.8794e-07	-1.33632	-0.798181	2.54184e-05	-1.58606	-0.584463
17239437	chr10:17239437:G:C	3.4465e-06	-1.38946e-10	-0.778295	0.000106088	-1.38946e-10	-0.741734
17239525	chr10:17239525:G:A	2.59139e-05	-1.38946e-10	1.23913	0.000790277	-1.38946e-10	1.26638
17239757	chr10:17239757:A:C	6.00692e-07	-1.45193	-1.0734	2.3242e-05	-1.25337	-1.00667
17240088	chr10:17240088:G:A	2.33506e-06	-1.38946e-10	-1.16762	6.68869e-05	-1.38946e-10	-1.203
17240289	chr10:17240289:A:G	3.03874e-06	-1.38946e-10	-0.904213	8.62514e-05	-1.38946e-10	-0.948734
17240390	chr10:17240390:AGAG:A	3.30606e-06	-1.38946e-10	-0.819896	0.000100439	-1.38946e-10	-0.796454
17240449	chr10:17240449:A:G	8.0699e-06	1.18217	-1.10968	0.000286313	1.42791	-1.17682
17240737	chr10:17240737:A:G	5.97292e-06	-1.38946e-10	-0.228418	0.000199366	-1.38946e-10	-0.110856
17241124	chr10:17241124:G:A	2.30582e-06	-1.38946e-10	-1.18022	7.19012e-05	-1.38946e-10	-1.13071
17241297	chr10:17241297:C:G	2.93396e-06	-1.38946e-10	-0.9393	9.61726e-05	-1.38946e-10	-0.839856
17241390	chr10:17241390:C:T	2.95176e-06	-1.38946e-10	-0.933253	9.68218e-05	-1.38946e-10	-0.833128
17241430	chr10:17241430:A:C	2.2321e-06	-1.38946e-10	-1.21271	6.73881e-05	-1.38946e-10	-1.19553
17241517	chr10:17241517:A:T	2.73884e-06	-1.38946e-10	-1.00812	7.61495e-05	-1.38946e-10	-1.0733
17241638	chr10:17241638:A:G	2.77602e-06	-1.38946e-10	-0.994637	7.70752e-05	-1.38946e-10	-1.06122
17241799	chr10:17241799:G:A	1.00482e-06	-0.822044	-1.1888	4.33239e-05	-0.503262	-1.13403
17241951	chr10:17241951:G:T	2.81135e-06	-1.38946e-10	-0.981988	7.79516e-05	-1.38946e-10	-1.04991
17242071	chr10:17242071:C:G	2.78611e-06	-1.38946e-10	-0.991007	7.73222e-05	-1.38946e-10	-1.05802
17242109	chr10:17242109:T:C	2.82479e-06	-1.38946e-10	-0.977219	7.82731e-05	-1.38946e-10	-1.0458
17242179	chr10:17242179:A:C	2.69006e-06	-1.38946e-10	-1.02609	7.49459e-05	-1.38946e-10	-1.08923
17242224	chr10:17242224:C:T	2.75869e-06	-1.38946e-10	-1.0009	7.6642e-05	-1.38946e-10	-1.06686
17242227	chr10:17242227:CT:C	2.65613e-06	-1.38946e-10	-1.03878	8.17527e-05	-1.38946e-10	-1.0023
17242299	chr10:17242299:T:A	2.43846e-06	-1.38946e-10	-1.12429	6.93015e-05	-1.38946e-10	-1.16753
17242461	chr10:17242461:G:A	7.98e-06	-1.38946e-10	0.0612845	0.000255472	-1.38946e-10	0.137113
17242513	chr10:17242513:A:G	2.73265e-06	-1.38946e-10	-1.01038	7.60033e-05	-1.38946e-10	-1.07522
17242734	chr10:17242734:G:A	8.39125e-06	-1.38946e-10	0.111535	0.000247207	-1.38946e-10	0.104225
17242772	chr10:17242772:G:T	9.13105e-06	-1.38946e-10	0.196026	0.000259705	-1.38946e-10	0.153546
17243017	chr10:17243017:C:T	1.45404e-06	-1.64131	-3.25898e-10	4.27611e-05	-1.65037	-3.25898e-10
17243208	chr10:17243208:C:G	8.61851e-07	-1.31792	-0.846405	2.77213e-05	-1.24275	-0.841053
17243290	chr10:17243290:T:C	1.21617e-05	1.58991	-1.10727	0.000442759	1.86029	-1.17327
17243334	chr10:17243334:T:A	2.72614e-06	-1.38946e-10	-1.01277	7.58608e-05	-1.38946e-10	-1.0771
17243407	chr10:17243407:T:C	5.55928e-06	-1.38946e-10	-0.300186	0.000185092	-1.38946e-10	-0.18515
17243423	chr10:17243423:A:G	2.78771e-06	-1.38946e-10	-0.990433	7.73854e-05	-1.38946e-10	-1.0572
17243554	chr10:17243554:C:G	2.74896e-06	-1.38946e-10	-1.00443	7.6421e-05	-1.38946e-10	-1.06974
17245327	chr10:17245327:A:G	2.4035e-06	-1.38946e-10	-1.13873	7.35012e-05	-1.38946e-10	-1.1087
17245359	chr10:17245359:T:C	5.48771e-06	-1.38946e-10	-0.313143	0.000181775	-1.38946e-10	-0.203232
17245649	chr10:17245649:G:A	2.50345e-06	-1.38946e-10	-1.09798	7.91495e-05	-1.38946e-10	-1.03466
17245764	chr10:17245764:G:A	3.98941e-06	-1.38946e-10	-0.63201	0.000121159	-1.38946e-10	-0.608898
17246298	chr10:17246298:T:G	3.2768e-06	-1.38946e-10	-0.828787	9.67501e-05	-1.38946e-10	-0.833869
17246371	chr10:17246371:A:G	2.49781e-06	-1.38946e-10	-1.10024	7.44357e-05	-1.38946e-10	-1.09606
17246445	chr10:17246445:A:G	1.09108e-06	-0.923163	-1.00533	4.32719e-05	-0.558825	-1.07967
17246808	chr10:17246808:G:A	8.44963e-07	-1.15646	-1.02766	3.17556e-05	-0.848976	-1.09896
17246898	chr10:17246898:G:A	3.26849e-06	-1.38946e-10	-0.831327	9.56373e-05	-1.38946e-10	-0.845437
17246971	chr10:17246971:G:A	4.40867e-06	-1.38946e-10	-0.532081	0.000142878	-1.38946e-10	-0.444007
17247116	chr10:17247116:G:T	2.56526e-06	-1.38946e-10	-1.07359	7.86468e-05	-1.38946e-10	-1.04103
17247907	chr10:17247907:A:C	1.64741e-06	-0.840421	-0.676027	5.51542e-05	-0.726681	-0.669186
17248213	chr10:17248213:G:A	4.46258e-07	-1.57035	-1.25216	1.31282e-05	-1.55602	-1.27522
17248255	chr10:17248255:C:G	1.57924e-06	-0.841052	-0.717661	5.23513e-05	-0.735955	-0.71207
17248598	chr10:17248598:G:A	4.08298e-06	-1.38946e-10	-0.608828	0.000124275	-1.38946e-10	-0.583501
17248664	chr10:17248664:CA:C	5.67343e-06	-1.38946e-10	-0.27986	0.000161678	-1.38946e-10	-0.320391
17248748	chr10:17248748:G:A	2.01087e-06	-1.38946e-10	-1.31709	5.96137e-05	-1.38946e-10	-1.31811
17248756	chr10:17248756:C:T	2.02577e-06	-1.38946e-10	-1.3097	6.00953e-05	-1.38946e-10	-1.31007
17249626	chr10:17249626:A:G	2.04002e-06	-1.38946e-10	-1.3027	6.00332e-05	-1.38946e-10	-1.3111
17249693	chr10:17249693:T:C	2.38771e-06	-1.38946e-10	-1.14532	6.74775e-05	-1.38946e-10	-1.19421
17249776	chr10:17249776:G:A	4.45593e-06	0.790807	-1.31223	0.000602186	2.28241	-1.28784
17250506	chr10:17250506:A:G	2.68883e-06	-1.38946e-10	-1.02655	7.81368e-05	-1.38946e-10	-1.04754
17250513	chr10:17250513:T:C	2.13346e-06	-1.38946e-10	-1.25791	6.15663e-05	-1.38946e-10	-1.28589
17250514	chr10:17250514:G:A	2.00613e-06	-1.38946e-10	-1.31945	5.9805e-05	-1.38946e-10	-1.31491
17250536	chr10:17250536:G:A	2.02041e-06	-1.38946e-10	-1.31235	6.08808e-05	-1.38946e-10	-1.29708
17250553	chr10:17250553:T:C	1.07012e-05	-1.38946e-10	0.3547	0.000303812	-1.38946e-10	0.310409
17250715	chr10:17250715:C:T	2.02883e-06	-1.38946e-10	-1.30819	5.96933e-05	-1.38946e-10	-1.31678
17250737	chr10:17250737:A:G	1.05534e-05	-1.38946e-10	0.340793	0.000335852	-1.38946e-10	0.410671
17250893	chr10:17250893:T:C	2.20195e-06	-1.38946e-10	-1.22631	6.34017e-05	-1.38946e-10	-1.25651
17251117	chr10:17251117:C:T	3.2052e-06	-1.38946e-10	-0.850879	9.37944e-05	-1.38946e-10	-0.864896
17251156	chr10:17251156:A:G	9.23993e-06	0.207881	-3.25898e-10	0.00022039	-0.0106023	-3.25898e-10
17251282	chr10:17251282:G:A	1.18208e-05	-1.38946e-10	0.454209	0.000381132	-1.38946e-10	0.537144
17251294	chr10:17251294:G:A	1.00045e-06	-0.862466	-1.15273	3.33972e-05	-0.74777	-1.14976
17251669	chr10:17251669:T:C	8.57584e-06	-1.38946e-10	0.133295	0.000243823	-1.38946e-10	0.0904402
17252465	chr10:17252465:C:T	2.18159e-06	-1.38946e-10	-1.2356	6.28993e-05	-1.38946e-10	-1.26446
17252469	chr10:17252469:C:T	2.32335e-06	-1.38946e-10	-1.17265	6.63098e-05	-1.38946e-10	-1.21166
17252745	chr10:17252745:G:C	1.20808e-06	-0.68276	-1.14386	4.05741e-05	-0.56244	-1.14043
17252932	chr10:17252932:G:C	1.1427e-06	-0.73022	-1.15204	3.85979e-05	-0.604147	-1.14866
17253046	chr10:17253046:C:T	2.8761e-06	-1.38946e-10	-0.959218	8.88071e-05	-1.38946e-10	-0.919534
17253543	chr10:17253543:C:G	5.74745e-06	-1.38946e-10	-0.266897	0.000174728	-1.38946e-10	-0.242769
17253998	chr10:17253998:A:C	2.03123e-05	-1.38946e-10	0.995574	0.000646511	-1.38946e-10	1.06559
17254128	chr10:17254128:T:C	2.18777e-06	-1.38946e-10	-1.23277	6.76592e-05	-1.38946e-10	-1.19152
17254210	chr10:17254210:T:C	3.87042e-07	-1.67199	-1.29289	1.12839e-05	-1.67296	-1.30966
17254578	chr10:17254578:T:C	2.72792e-06	-1.38946e-10	-1.01211	8.40792e-05	-1.38946e-10	-0.974241
17254661	chr10:17254661:C:T	2.18475e-06	-1.38946e-10	-1.23415	6.27526e-05	-1.38946e-10	-1.2668
17254975	chr10:17254975:G:A	2.79896e-06	-0.986407	-3.25898e-10	7.23667e-05	-1.12425	-3.25898e-10
17255015	chr10:17255015:C:T	2.15799e-06	-1.38946e-10	-1.24648	6.23683e-05	-1.38946e-10	-1.27294
17255053	chr10:17255053:G:A	2.50559e-06	-1.09713	-3.25898e-10	7.06031e-05	-1.14893	-3.25898e-10
17255077	chr10:17255077:T:C	4.78016e-06	-1.38946e-10	-0.451179	0.000155211	-1.38946e-10	-0.361215
17255493	chr10:17255493:G:A	2.05983e-06	-1.38946e-10	-1.29303	6.03219e-05	-1.38946e-10	-1.3063
17255556	chr10:17255556:C:T	7.68538e-06	1.14787	-1.12421	0.000266304	1.36776	-1.18912
17255587	chr10:17255587:C:T	7.69554e-06	1.18093	-1.15594	0.000270614	1.40946	-1.21477
17255595	chr10:17255595:A:C	6.53211e-06	-1.38946e-10	-0.138923	0.000198896	-1.38946e-10	-0.113217
17255641	chr10:17255641:C:T	1.2348e-06	-0.613099	-1.19165	4.17407e-05	-0.484161	-1.19036
17255749	chr10:17255749:G:A	5.77682e-06	1.03011	-1.29191	0.000836918	2.57521	-1.25149
17255760	chr10:17255760:T:C	2.0594e-06	-1.38946e-10	-1.29324	6.26882e-05	-1.38946e-10	-1.26783
17256169	chr10:17256169:C:T	2.08642e-05	-1.38946e-10	1.02238	0.000664027	-1.38946e-10	1.09232
17256778	chr10:17256778:C:T	3.7861e-06	-1.38946e-10	-0.684317	0.000110535	-1.38946e-10	-0.700665
17257010	chr10:17257010:G:A	2.92515e-06	-1.2137	0.271396	9.85476e-05	-1.04897	0.233508
17257499	chr10:17257499:T:A	2.71139e-06	-1.38946e-10	-1.01819	8.36124e-05	-1.38946e-10	-0.979808
17257707	chr10:17257707:G:A	2.02706e-06	-1.38946e-10	-1.30907	6.0215e-05	-1.38946e-10	-1.30808
17258191	chr10:17258191:G:T	2.01124e-06	-1.38946e-10	-1.3169	5.95427e-05	-1.38946e-10	-1.31931
17258229	chr10:17258229:T:G	9.16767e-05	2.72487	-0.222254	0.00589319	3.59219	-0.316642
17258249	chr10:17258249:C:T	7.47747e-06	-1.38946e-10	-0.00375968	0.000236787	-1.38946e-10	0.0611624
17258322	chr10:17258322:A:T	8.23999e-06	-1.38946e-10	0.0933456	0.000281688	-1.38946e-10	0.234798
17258552	chr10:17258552:C:T	2.0468e-06	-1.38946e-10	-1.29938	6.21477e-05	-1.38946e-10	-1.27649
17258973	chr10:17258973:T:C	2.05744e-06	-1.38946e-10	-1.29419	6.26275e-05	-1.38946e-10	-1.2688
17259220	chr10:17259220:T:A	3.78668e-07	-1.66722	-1.31953	1.17174e-05	-1.62507	-1.31985
17259351	chr10:17259351:C:T	1.87051e-06	-0.851187	-0.538257	6.19991e-05	-0.748404	-0.530476
17259498	chr10:17259498:A:C	2.9911e-06	-1.38946e-10	-0.920012	9.27652e-05	-1.38946e-10	-0.875929
17259525	chr10:17259525:C:G	2.99185e-06	-1.38946e-10	-0.919763	9.27868e-05	-1.38946e-10	-0.875696
17259629	chr10:17259629:G:A	4.25352e-06	-1.38946e-10	-0.567908	0.000131082	-1.38946e-10	-0.530174
17259728	chr10:17259728:T:C	4.55997e-06	-1.38946e-10	-0.498338	0.000139223	-1.38946e-10	-0.469922
17260082	chr10:17260082:A:G	1.41218e-06	-1.67052	-3.25898e-10	4.179e-05	-1.67334	-3.25898e-10
17260101	chr10:17260101:A:G	2.04647e-06	-1.38946e-10	-1.29954	6.21297e-05	-1.38946e-10	-1.27678
17260106	chr10:17260106:T:C	4.00611e-06	-1.38946e-10	-0.627833	0.000121675	-1.38946e-10	-0.604644
17260159	chr10:17260159:A:G	2.05037e-06	-1.38946e-10	-1.29763	6.23113e-05	-1.38946e-10	-1.27386
17260219	chr10:17260219:A:G	2.04384e-06	-1.38946e-10	-1.30082	6.20149e-05	-1.38946e-10	-1.27863
17260220	chr10:17260220:A:G	2.04437e-06	-1.38946e-10	-1.30056	6.20392e-05	-1.38946e-10	-1.27823
17260300	chr10:17260300:A:C	2.06757e-06	-1.38946e-10	-1.28928	6.30484e-05	-1.38946e-10	-1.2621
17260457	chr10:17260457:C:T	2.06391e-06	-1.38946e-10	-1.29105	6.2891e-05	-1.38946e-10	-1.2646
17260458	chr10:17260458:G:A	1.09849e-05	-1.38946e-10	0.38087	0.000408973	-1.38946e-10	0.607649
17260570	chr10:17260570:C:T	2.01833e-06	-1.38946e-10	-1.31338	5.95818e-05	-1.38946e-10	-1.31865
17260593	chr10:17260593:G:C	3.11513e-06	-1.38946e-10	-0.879382	9.68258e-05	-1.38946e-10	-0.833087
17260677	chr10:17260677:G:A	5.77656e-06	0.969997	-1.23184	0.000700872	2.3979	-1.25157
17260734	chr10:17260734:A:G	2.06102e-06	-1.38946e-10	-1.29245	6.27691e-05	-1.38946e-10	-1.26654
17260749	chr10:17260749:T:C	2.06657e-06	-1.38946e-10	-1.28976	6.30032e-05	-1.38946e-10	-1.26281
17260790	chr10:17260790:T:C	2.06821e-06	-1.38946e-10	-1.28897	6.30719e-05	-1.38946e-10	-1.26172
17260799	chr10:17260799:C:T	3.198e-06	-1.38946e-10	-0.853128	9.95464e-05	-1.38946e-10	-0.805377
17260809	chr10:17260809:A:G	2.06318e-06	-1.38946e-10	-1.2914	6.28604e-05	-1.38946e-10	-1.26508
17260892	chr10:17260892:G:A	5.57324e-06	0.929405	-1.22708	0.000670185	2.34839	-1.24684
17260913	chr10:17260913:G:A	2.06762e-06	-1.38946e-10	-1.28926	6.30461e-05	-1.38946e-10	-1.26213
17261002	chr10:17261002:T:C	2.06362e-06	-1.38946e-10	-1.29119	6.28775e-05	-1.38946e-10	-1.26481
17261067	chr10:17261067:G:A	4.65326e-06	-1.38946e-10	-0.478087	0.000145147	-1.38946e-10	-0.428252
17261099	chr10:17261099:T:C	3.1496e-06	-1.38946e-10	-0.868377	9.79552e-05	-1.38946e-10	-0.82149
17261113	chr10:17261113:G:A	2.04794e-06	-1.38946e-10	-1.29882	6.18151e-05	-1.38946e-10	-1.28185
17261168	chr10:17261168:C:A	2.06376e-06	-1.38946e-10	-1.29112	6.28854e-05	-1.38946e-10	-1.26469
17261174	chr10:17261174:T:C	2.07071e-06	-1.38946e-10	-1.28776	6.31755e-05	-1.38946e-10	-1.26008
17261175	chr10:17261175:A:G	2.07088e-06	-1.38946e-10	-1.28768	6.31834e-05	-1.38946e-10	-1.25996
17261190	chr10:17261190:T:A	2.18149e-06	-1.38946e-10	-1.23564	6.29161e-05	-1.38946e-10	-1.2642
17261199	chr10:17261199:G:A	2.06391e-06	-1.38946e-10	-1.29105	6.2891e-05	-1.38946e-10	-1.2646
17261203	chr10:17261203:T:A	2.06591e-06	-1.38946e-10	-1.29008	6.29754e-05	-1.38946e-10	-1.26326
17261562	chr10:17261562:G:A	3.11513e-06	-1.38946e-10	-0.879382	9.68258e-05	-1.38946e-10	-0.833087
17261632	chr10:17261632:G:A	2.26148e-06	-1.38946e-10	-1.19963	6.4824e-05	-1.38946e-10	-1.23432
17261762	chr10:17261762:G:T	2.06141e-06	-1.38946e-10	-1.29226	6.27846e-05	-1.38946e-10	-1.26629
17262101	chr10:17262101:C:G	2.12878e-06	-1.38946e-10	-1.26011	6.2636e-05	-1.38946e-10	-1.26866
17262121	chr10:17262121:A:T	1.88361e-06	-0.844209	-0.538257	6.2453e-05	-0.741109	-0.530476
17262607	chr10:17262607:A:G	7.78479e-07	-1.44086	-0.825207	2.4762e-05	-1.33966	-0.857034
17263115	chr10:17263115:C:T	6.63939e-06	-1.38946e-10	-0.122634	0.000209557	-1.38946e-10	-0.0610055
17263124	chr10:17263124:G:C	9.26104e-06	-1.38946e-10	0.210162	0.000341104	-1.38946e-10	0.426187
17263185	chr10:17263185:C:T	1.11606e-05	-1.38946e-10	0.396734	0.00031625	-1.38946e-10	0.350533
17263271	chr10:17263271:T:C	2.05772e-06	-1.38946e-10	-1.29406	6.26254e-05	-1.38946e-10	-1.26883
17263283	chr10:17263283:C:G	1.57065e-06	-1.56417	-3.25898e-10	4.6376e-05	-1.56922	-3.25898e-10
17263794	chr10:17263794:G:A	2.33316e-06	-1.38946e-10	-1.16843	6.65819e-05	-1.38946e-10	-1.20757
17263860	chr10:17263860:C:G	3.36121e-06	-1.38946e-10	-0.803352	0.000104668	-1.38946e-10	-0.755211
17264094	chr10:17264094:G:T	3.7402e-06	-1.38946e-10	-0.696514	0.000115031	-1.38946e-10	-0.6608
17264207	chr10:17264207:G:A	2.04096e-06	-1.38946e-10	-1.30223	6.14603e-05	-1.38946e-10	-1.28761
17264277	chr10:17264277:A:C	2.16151e-06	-1.38946e-10	-1.24485	6.26678e-05	-1.38946e-10	-1.26815
17264527	chr10:17264527:A:T	7.22334e-06	-1.38946e-10	-0.0383359	0.000217687	-1.38946e-10	-0.0229439
17264629	chr10:17264629:T:C	2.01738e-06	-1.38946e-10	-1.31385	6.04339e-05	-1.38946e-10	-1.30445
17264652	chr10:17264652:G:A	2.02636e-06	-1.38946e-10	-1.30941	6.12046e-05	-1.38946e-10	-1.29178
17264928	chr10:17264928:C:T	2.02593e-06	-1.38946e-10	-1.30962	6.11824e-05	-1.38946e-10	-1.29214
17265100	chr10:17265100:T:C	6.95363e-06	0.968012	-1.0444	0.000901799	2.54709	-1.1487
17265170	chr10:17265170:G:A	2.01429e-06	-1.38946e-10	-1.31539	5.97438e-05	-1.38946e-10	-1.31593
17265238	chr10:17265238:T:C	2.02141e-06	-1.38946e-10	-1.31186	6.09527e-05	-1.38946e-10	-1.2959
17265239	chr10:17265239:G:A	2.25279e-06	-1.38946e-10	-1.20349	6.55816e-05	-1.38946e-10	-1.22271
17265480	chr10:17265480:A:G	2.03021e-06	-1.38946e-10	-1.30751	6.13931e-05	-1.38946e-10	-1.2887
17265481	chr10:17265481:T:C	3.44579e-05	-1.38946e-10	1.52409	0.00120321	-1.38946e-10	1.68675
17265890	chr10:17265890:A:G	3.06301e-06	-1.38946e-10	-0.896255	9.51339e-05	-1.38946e-10	-0.850715
17265987	chr10:17265987:G:A	1.47834e-05	-1.38946e-10	0.67785	0.000478314	-1.38946e-10	0.764267
17266046	chr10:17266046:C:T	2.10563e-06	-1.38946e-10	-1.27104	6.1359e-05	-1.38946e-10	-1.28926
17266106	chr10:17266106:A:T	3.14947e-06	-1.38946e-10	-0.86842	9.79464e-05	-1.38946e-10	-0.82158
17266177	chr10:17266177:C:T	2.007e-06	-1.38946e-10	-1.31901	5.95244e-05	-1.38946e-10	-1.31961
17266489	chr10:17266489:C:T	3.16425e-06	-1.38946e-10	-0.863737	9.84312e-05	-1.38946e-10	-0.816643
17266550	chr10:17266550:G:A	2.53828e-06	-1.38946e-10	-1.08417	7.75592e-05	-1.38946e-10	-1.05496
17266562	chr10:17266562:T:A	3.27631e-06	-1.38946e-10	-0.828935	0.000102464	-1.38946e-10	-0.776487
17266780	chr10:17266780:A:C	2.28454e-06	-1.38946e-10	-1.18949	6.53716e-05	-1.38946e-10	-1.22591
17266805	chr10:17266805:A:G	4.35993e-06	-1.38946e-10	-0.543198	0.000140691	-1.38946e-10	-0.459437
17266957	chr10:17266957:C:T	3.67281e-06	-1.38946e-10	-0.714696	0.000112	-1.38946e-10	-0.687497
17267049	chr10:17267049:T:C	2.3039e-06	-1.38946e-10	-1.18105	6.58557e-05	-1.38946e-10	-1.21854
17267059	chr10:17267059:T:A	2.30421e-06	-1.38946e-10	-1.18092	6.58614e-05	-1.38946e-10	-1.21845
17267388	chr10:17267388:T:C	2.07897e-06	-1.38946e-10	-1.28378	6.35188e-05	-1.38946e-10	-1.25466
17267905	chr10:17267905:C:T	4.92642e-06	0.757863	-1.1789	0.000586888	2.17465	-1.20582
17268116	chr10:17268116:G:T	3.11494e-06	-1.38946e-10	-0.879445	9.67796e-05	-1.38946e-10	-0.833564
17268417	chr10:17268417:G:A	3.2058e-06	-1.38946e-10	-0.850693	9.97853e-05	-1.38946e-10	-0.80298
17268439	chr10:17268439:C:T	5.60497e-06	-1.38946e-10	-0.292	0.000188095	-1.38946e-10	-0.169051
17268460	chr10:17268460:T:C	3.11197e-06	-1.38946e-10	-0.880399	9.45428e-05	-1.38946e-10	-0.856948
17268482	chr10:17268482:C:G	6.33388e-06	-1.38946e-10	-0.169741	0.000204011	-1.38946e-10	-0.0878275
17268553	chr10:17268553:A:G	8.83903e-06	-1.38946e-10	0.163523	0.000281891	-1.38946e-10	0.235519
17268878	chr10:17268878:T:C	8.09764e-06	-1.38946e-10	0.0759182	0.000242316	-1.38946e-10	0.0842407
17269141	chr10:17269141:C:G	2.37592e-06	-1.38946e-10	-1.15027	6.76189e-05	-1.38946e-10	-1.19211
17269344	chr10:17269344:T:A	2.53228e-06	-1.38946e-10	-1.08653	7.15683e-05	-1.38946e-10	-1.13535
17269540	chr10:17269540:A:G	2.22851e-06	-1.38946e-10	-1.21432	6.45545e-05	-1.38946e-10	-1.23849
17269549	chr10:17269549:C:T	2.38177e-06	-1.38946e-10	-1.14781	6.77692e-05	-1.38946e-10	-1.18989
17269721	chr10:17269721:A:G	2.53272e-06	-1.38946e-10	-1.08636	7.1532e-05	-1.38946e-10	-1.13586
17270333	chr10:17270333:TTC:T	2.56145e-06	-1.38946e-10	-1.07508	7.85624e-05	-1.38946e-10	-1.04211
17270495	chr10:17270495:G:T	2.4096e-06	-1.38946e-10	-1.13619	6.85005e-05	-1.38946e-10	-1.17916
17270536	chr10:17270536:C:T	2.53426e-06	-1.38946e-10	-1.08575	7.16259e-05	-1.38946e-10	-1.13454
17270583	chr10:17270583:C:T	2.50954e-06	-1.38946e-10	-1.09555	7.09984e-05	-1.38946e-10	-1.14334
17270625	chr10:17270625:G:A	9.82804e-06	-1.38946e-10	0.269585	0.000312647	-1.38946e-10	0.339075
17270691	chr10:17270691:T:C	2.81832e-06	-1.38946e-10	-0.979514	8.58325e-05	-1.38946e-10	-0.953603
17270837	chr10:17270837:ATCT:A	1.02755e-05	-1.38946e-10	0.314105	0.000292856	-1.38946e-10	0.273679
17271007	chr10:17271007:T:C	2.00612e-06	-1.38946e-10	-1.31945	5.97706e-05	-1.38946e-10	-1.31549
17271219	chr10:17271219:C:A	3.51859e-06	-1.38946e-10	-0.757593	0.000117948	-1.38946e-10	-0.635755
17271286	chr10:17271286:CAAAT:C	2.62135e-06	-1.38946e-10	-1.05196	7.38044e-05	-1.38946e-10	-1.10458
17271304	chr10:17271304:G:A	3.89179e-06	-1.38946e-10	-0.656784	0.00013173	-1.38946e-10	-0.52525
17271358	chr10:17271358:C:T	2.5714e-06	-1.38946e-10	-1.0712	8.14965e-05	-1.38946e-10	-1.00544
17271380	chr10:17271380:G:A	3.1148e-06	-1.38946e-10	-0.879489	9.65226e-05	-1.38946e-10	-0.836224
17272391	chr10:17272391:T:C	2.82803e-06	-1.38946e-10	-0.976074	7.89286e-05	-1.38946e-10	-1.03746
17272410	chr10:17272410:T:C	2.90165e-06	-1.38946e-10	-0.950374	8.07392e-05	-1.38946e-10	-1.01478
17272875	chr10:17272875:C:T	7.22794e-05	-1.38946e-10	2.26488	0.00255596	-1.38946e-10	2.44018
17272926	chr10:17272926:T:C	2.80335e-06	-1.38946e-10	-0.98484	7.83183e-05	-1.38946e-10	-1.04522
17272963	chr10:17272963:T:G	3.9999e-06	-1.38946e-10	-0.629385	0.000122187	-1.38946e-10	-0.600447
17273618	chr10:17273618:C:T	1.53825e-06	-1.58501	-3.25898e-10	5.12698e-05	-1.4689	-3.25898e-10
17274232	chr10:17274232:A:C	8.82084e-06	-1.38946e-10	0.161463	0.000232355	-1.38946e-10	0.0422652
17274267	chr10:17274267:C:T	3.45192e-06	-1.38946e-10	-0.776722	0.000100991	-1.38946e-10	-0.790964
17274268	chr10:17274268:G:A	8.74164e-06	-1.38946e-10	0.152444	0.000249197	-1.38946e-10	0.112243
17274385	chr10:17274385:C:A	3.55541e-06	-1.38946e-10	-0.747185	0.000103986	-1.38946e-10	-0.761743
17274386	chr10:17274386:C:T	3.55541e-06	-1.38946e-10	-0.747185	0.000103986	-1.38946e-10	-0.761743
17274585	chr10:17274585:AC:A	3.84476e-06	-1.38946e-10	-0.668942	0.000117414	-1.38946e-10	-0.640292
17275312	chr10:17275312:C:G	6.15268e-06	-1.38946e-10	-0.198766	0.00020759	-1.38946e-10	-0.0704369
17275646	chr10:17275646:T:C	1.26168e-05	-1.38946e-10	0.519379	0.000403389	-1.38946e-10	0.593901
17275733	chr10:17275733:G:C	2.20159e-06	-1.38946e-10	-1.22648	6.37068e-05	-1.38946e-10	-1.25171
17276076	chr10:17276076:G:A	2.35973e-06	-1.38946e-10	-1.15711	7.18672e-05	-1.38946e-10	-1.13118
17276126	chr10:17276126:T:C	2.94056e-06	-1.38946e-10	-0.937055	8.17508e-05	-1.38946e-10	-1.00233
17276342	chr10:17276342:A:C	2.01576e-06	-1.38946e-10	-1.31466	5.98023e-05	-1.38946e-10	-1.31496
17276365	chr10:17276365:C:T	2.02075e-06	-1.38946e-10	-1.31218	6.00491e-05	-1.38946e-10	-1.31084
17276750	chr10:17276750:A:T	2.96441e-06	-1.38946e-10	-0.928976	8.24298e-05	-1.38946e-10	-0.994053
17276913	chr10:17276913:G:A	3.01541e-06	-0.911917	-3.25898e-10	0.000106801	-0.735029	-3.25898e-10
17277116	chr10:17277116:G:A	9.15243e-06	0.133656	0.0647094	0.00125457	1.52016	0.208393
17277515	chr10:17277515:G:A	2.87018e-06	-1.38946e-10	-0.961279	7.9962e-05	-1.38946e-10	-1.02445
17277708	chr10:17277708:C:T	1.12932e-05	0.579937	-0.17139	0.00186136	2.16212	-0.0390522
17277712	chr10:17277712:T:C	2.74505e-06	-1.38946e-10	-1.00585	7.68541e-05	-1.38946e-10	-1.06409
17277847	chr10:17277847:A:G	2.88164e-06	-1.38946e-10	-0.957294	8.025e-05	-1.38946e-10	-1.02085
17277881	chr10:17277881:G:C	2.84677e-06	-1.38946e-10	-0.969468	7.93698e-05	-1.38946e-10	-1.03188
17278223	chr10:17278223:A:T	2.0251e-06	-1.38946e-10	-1.31004	5.96692e-05	-1.38946e-10	-1.31718
17278430	chr10:17278430:A:C	7.67722e-06	-1.38946e-10	0.0226032	0.000245697	-1.38946e-10	0.0980974
17278485	chr10:17278485:T:C	3.23035e-06	-1.38946e-10	-0.843063	9.15953e-05	-1.38946e-10	-0.888621
17278524	chr10:17278524:G:A	4.29537e-06	-1.38946e-10	-0.558115	0.000140353	-1.38946e-10	-0.461841
17278660	chr10:17278660:T:TG	2.87472e-06	-1.38946e-10	-0.959699	8.00768e-05	-1.38946e-10	-1.02301
17278727	chr10:17278727:C:T	2.51947e-06	-1.09161	-3.25898e-10	7.11216e-05	-1.14161	-3.25898e-10
17279252	chr10:17279252:A:C	2.63007e-06	-1.38946e-10	-1.04864	7.3949e-05	-1.38946e-10	-1.10263
17279576	chr10:17279576:C:T	1.1107e-05	-1.38946e-10	0.391925	0.000353723	-1.38946e-10	0.462514
17279585	chr10:17279585:G:T	2.9553e-06	-1.38946e-10	-0.932054	8.21974e-05	-1.38946e-10	-0.996877
17279836	chr10:17279836:G:A	1.17011e-05	0.554065	-0.110035	0.000363657	0.691336	-0.201126
17280189	chr10:17280189:T:C	3.16748e-06	-1.38946e-10	-0.862718	9.60708e-05	-1.38946e-10	-0.840915
17280352	chr10:17280352:T:C	2.89782e-06	-1.38946e-10	-0.951695	8.06564e-05	-1.38946e-10	-1.0158
17280389	chr10:17280389:G:A	8.91206e-06	-1.38946e-10	0.171752	0.00025208	-1.38946e-10	0.123747
17280433	chr10:17280433:A:T	1.94635e-06	-0.27166	-1.07804	0.000135047	0.554331	-1.05471
17280703	chr10:17280703:G:A	2.47517e-06	-1.38946e-10	-1.10935	7.66356e-05	-1.38946e-10	-1.06694
17280932	chr10:17280932:C:G	3.71269e-06	-1.38946e-10	-0.703898	0.00011648	-1.38946e-10	-0.648281
17281026	chr10:17281026:G:A	2.37581e-06	-1.15031	-3.25898e-10	7.74423e-05	-1.05647	-3.25898e-10
17281085	chr10:17281085:G:A	2.84084e-06	0.250093	-1.22165	0.000253305	1.40658	-1.27798
17281211	chr10:17281211:G:A	2.83674e-06	-1.38946e-10	-0.973	7.91078e-05	-1.38946e-10	-1.03519
17281296	chr10:17281296:TAGTC:T	1.52066e-06	-1.59651	-3.25898e-10	4.8768e-05	-1.51893	-3.25898e-10
17281389	chr10:17281389:ATAGT:A	9.8921e-06	-1.38946e-10	0.276083	0.000278782	-1.38946e-10	0.22443
17281750	chr10:17281750:C:T	2.43102e-06	-1.38946e-10	-1.12734	7.44194e-05	-1.38946e-10	-1.09628
17281813	chr10:17281813:G:A	2.00535e-06	-1.38946e-10	-1.31984	5.96008e-05	-1.38946e-10	-1.31833
17281952	chr10:17281952:T:G	1.51666e-06	-1.59915	-3.25898e-10	4.4112e-05	-1.61927	-3.25898e-10
17281992	chr10:17281992:G:A	2.81467e-06	-1.38946e-10	-0.980808	8.62917e-05	-1.38946e-10	-0.948267
17282003	chr10:17282003:A:AGAAAG	3.60559e-06	-1.38946e-10	-0.733169	0.000100269	-1.38946e-10	-0.798147
17282487	chr10:17282487:C:T	2.69495e-06	-1.38946e-10	-1.02428	7.56221e-05	-1.38946e-10	-1.08025
17282791	chr10:17282791:G:A	7.9982e-07	-1.00002	-1.23901	2.36065e-05	-0.985934	-1.25855
17283009	chr10:17283009:G:A	2.5858e-06	-1.38946e-10	-1.06562	7.92731e-05	-1.38946e-10	-1.0331
17283113	chr10:17283113:T:C	2.73193e-06	-1.38946e-10	-1.01065	7.65586e-05	-1.38946e-10	-1.06794
17283282	chr10:17283282:G:A	2.7454e-05	2.57671	-1.27986	0.00219958	3.58045	-1.29043
17283374	chr10:17283374:T:G	2.51357e-06	-1.38946e-10	-1.09395	7.69272e-05	-1.38946e-10	-1.06314
17283484	chr10:17283484:A:G	2.74463e-06	-1.38946e-10	-1.00601	7.68055e-05	-1.38946e-10	-1.06472
17283556	chr10:17283556:T:C	8.11561e-06	-1.38946e-10	0.0781357	0.000230001	-1.38946e-10	0.0320833
17283557	chr10:17283557:C:T	7.36934e-06	-1.38946e-10	-0.0183261	0.000235575	-1.38946e-10	0.0560295
17283570	chr10:17283570:A:G	2.67494e-06	-1.38946e-10	-1.03173	7.50503e-05	-1.38946e-10	-1.08784
17283751	chr10:17283751:A:G	2.38609e-06	-1.38946e-10	-1.146	6.83728e-05	-1.38946e-10	-1.18103
17284137	chr10:17284137:C:G	2.58983e-06	-1.38946e-10	-1.06406	7.28825e-05	-1.38946e-10	-1.11715
17284199	chr10:17284199:C:T	5.01826e-05	-1.38946e-10	1.90001	0.00150306	-1.38946e-10	1.90926
17284671	chr10:17284671:T:C	2.01455e-06	-1.38946e-10	-1.31526	5.95339e-05	-1.38946e-10	-1.31945
17284999	chr10:17284999:TG:T	2.44618e-06	-1.38946e-10	-1.12113	6.92954e-05	-1.38946e-10	-1.16762
17285061	chr10:17285061:C:T	2.51644e-06	-1.38946e-10	-1.09281	7.10813e-05	-1.38946e-10	-1.14218
17285080	chr10:17285080:CT:C	1.08316e-05	-1.38946e-10	0.36681	0.000307698	-1.38946e-10	0.32312
17285085	chr10:17285085:G:A	5.51932e-07	-1.62904	-0.980946	1.99806e-05	-1.52018	-0.891056
17285273	chr10:17285273:A:G	2.40598e-06	-1.38946e-10	-1.1377	6.83501e-05	-1.38946e-10	-1.18136
17285382	chr10:17285382:T:C	2.43859e-06	-1.38946e-10	-1.12423	6.90786e-05	-1.38946e-10	-1.17076
17285718	chr10:17285718:A:G	2.84986e-05	2.56987	-1.23567	0.00197288	3.4364	-1.25515
17285792	chr10:17285792:A:T	3.01885e-05	2.47163	-1.07982	0.00214717	3.39228	-1.12638
17285827	chr10:17285827:C:T	1.42776e-06	-1.65955	-3.25898e-10	4.42237e-05	-1.61674	-3.25898e-10
17286041	chr10:17286041:A:G	2.49437e-06	-1.38946e-10	-1.10162	7.04651e-05	-1.38946e-10	-1.15088
17286043	chr10:17286043:A:G	2.49198e-06	-1.38946e-10	-1.10258	7.04599e-05	-1.38946e-10	-1.15096
17286121	chr10:17286121:C:T	1.30894e-05	-1.38946e-10	0.55615	0.00041843	-1.38946e-10	0.630508
17286608	chr10:17286608:A:G	2.70748e-05	1.88795	-0.605002	0.0037677	3.6068	-0.778576
17287442	chr10:17287442:T:A	1.65347e-05	1.51008	-0.72028	0.00215316	3.0531	-0.78441
17287629	chr10:17287629:G:C	8.95822e-06	-1.38946e-10	0.176917	0.000244636	-1.38946e-10	0.0937719
17287682	chr10:17287682:G:A	9.08037e-06	-1.38946e-10	0.190461	0.000247878	-1.38946e-10	0.106935
17287936	chr10:17287936:T:A	1.41902e-05	-1.38946e-10	0.636897	0.000424367	-1.38946e-10	0.644598
17288039	chr10:17288039:T:C	4.36588e-06	-1.38946e-10	-0.541834	0.000128258	-1.38946e-10	-0.551955
17288251	chr10:17288251:C:T	1.0129e-05	-1.38946e-10	0.29975	0.000287873	-1.38946e-10	0.25652
17288485	chr10:17288485:T:G	2.01914e-06	-1.38946e-10	-1.31298	5.95884e-05	-1.38946e-10	-1.31854
17288536	chr10:17288536:G:A	9.06238e-06	-1.38946e-10	0.188478	0.000247351	-1.38946e-10	0.104807
17288889	chr10:17288889:C:T	1.47533e-05	1.46667	-0.790853	0.00268224	3.21991	-0.731506
17289116	chr10:17289116:G:A	4.31146e-05	3.03513	-1.28692	0.00343787	4.00955	-1.27295
17289253	chr10:17289253:A:G	2.55635e-06	-1.38946e-10	-1.07708	7.72761e-05	-1.38946e-10	-1.05862
17289454	chr10:17289454:C:G	5.11684e-05	-1.38946e-10	1.91947	0.00194784	-1.38946e-10	2.16848
17289683	chr10:17289683:G:A	3.77542e-05	2.8843	-1.26886	0.00297536	3.84384	-1.25172
17289766	chr10:17289766:CTCGTT:C	4.44054e-05	3.06397	-1.28626	0.00353195	4.0359	-1.27229
17290917	chr10:17290917:T:A	6.02902e-05	3.30444	-1.22093	0.00507033	4.31258	-1.18742
17290994	chr10:17290994:C:T	2.8238e-06	-1.14253	0.164965	6.51331e-05	-1.30312	0.0735516
17291045	chr10:17291045:AGAGT:A	3.44185e-06	-1.38946e-10	-0.779645	0.000104684	-1.38946e-10	-0.755052
17291279	chr10:17291279:C:G	3.37424e-06	-1.38946e-10	-0.799483	0.000105339	-1.38946e-10	-0.748821
17291311	chr10:17291311:A:G	1.39962e-06	-1.51044	-0.169018	5.52307e-05	-1.34734	-0.0471376
17291515	chr10:17291515:A:G	4.54938e-07	-1.49825	-1.305	1.26951e-05	-1.56384	-1.30095
17292177	chr10:17292177:G:A	2.54427e-05	2.32786	-1.10708	0.00173429	3.20513	-1.15278
17292379	chr10:17292379:G:A	2.31115e-05	2.34078	-1.2161	0.00161503	3.22673	-1.24562
17292746	chr10:17292746:C:T	2.4722e-06	0.198226	-1.30877	0.000273285	1.50113	-1.29661
17292899	chr10:17292899:G:A	2.01005e-06	-1.38946e-10	-1.31749	6.00611e-05	-1.38946e-10	-1.31064
17292936	chr10:17292936:A:G	2.7859e-05	2.51522	-1.20372	0.0019754	3.41763	-1.23511
17293055	chr10:17293055:T:A	5.95107e-06	0.45498	-0.687062	0.000568247	1.62312	-0.686565
17293157	chr10:17293157:G:A	4.5205e-07	-1.52078	-1.28883	1.44299e-05	-1.43198	-1.30472
17293225	chr10:17293225:G:A	3.40274e-06	-1.38946e-10	-0.791072	0.000103381	-1.38946e-10	-0.767581
17293261	chr10:17293261:C:T	2.39172e-06	-1.38946e-10	-1.14364	7.36196e-05	-1.38946e-10	-1.10709
17293974	chr10:17293974:C:G	3.09897e-05	2.55715	-1.13915	0.00225864	3.49332	-1.17681
17294177	chr10:17294177:G:A	5.1944e-07	-1.37212	-1.29854	1.7133e-05	-1.25439	-1.3106
17294206	chr10:17294206:T:C	1.52229e-05	1.9753	-1.26816	0.00260199	3.71896	-1.26092
17294207	chr10:17294207:G:A	1.56996e-05	0.737978	-3.25898e-10	0.000887368	1.38226	-3.25898e-10
17294415	chr10:17294415:A:G	1.75737e-06	-1.45183	-3.25898e-10	5.30663e-05	-1.43446	-3.25898e-10
17294559	chr10:17294559:A:G	2.74304e-06	-1.38946e-10	-1.00659	8.10494e-05	-1.38946e-10	-1.01094
17294616	chr10:17294616:A:G	2.08128e-06	-1.38946e-10	-1.28267	6.14758e-05	-1.38946e-10	-1.28736
17294869	chr10:17294869:C:T	2.00639e-06	-1.38946e-10	-1.31932	5.95118e-05	-1.38946e-10	-1.31983
17294981	chr10:17294981:G:A	2.29297e-06	-1.38946e-10	-1.1858	7.07725e-05	-1.38946e-10	-1.14653
17295063	chr10:17295063:A:AT	2.01277e-06	-1.38946e-10	-1.31614	5.99324e-05	-1.38946e-10	-1.31278
17295339	chr10:17295339:A:G	4.55741e-06	-1.38946e-10	-0.4989	0.000138411	-1.38946e-10	-0.475776
17295380	chr10:17295380:C:T	2.50834e-06	-1.38946e-10	-1.09603	7.20697e-05	-1.38946e-10	-1.12837
17295407	chr10:17295407:T:C	2.02028e-06	-1.38946e-10	-1.31242	6.02628e-05	-1.38946e-10	-1.30729
17295621	chr10:17295621:G:A	4.42355e-05	1.77387	-3.25898e-10	0.00104268	1.54355	-3.25898e-10
17295922	chr10:17295922:G:A	2.05921e-06	-1.38946e-10	-1.29333	6.11405e-05	-1.38946e-10	-1.29283
17296010	chr10:17296010:C:T	5.14036e-06	0.250308	-0.62884	0.00028193	0.97964	-0.743982
17296017	chr10:17296017:T:C	3.38017e-06	-1.38946e-10	-0.797729	9.19805e-05	-1.38946e-10	-0.884424
17296426	chr10:17296426:T:C	9.79064e-06	1.5837	-1.31792	0.000646605	2.37848	-1.31274
17296497	chr10:17296497:A:T	2.27317e-06	-1.38946e-10	-1.19448	6.94563e-05	-1.38946e-10	-1.1653
17296661	chr10:17296661:T:C	3.15506e-06	-1.38946e-10	-0.866646	9.17693e-05	-1.38946e-10	-0.886723
17296797	chr10:17296797:C:T	1.58822e-06	-1.55304	-3.25898e-10	4.86411e-05	-1.52153	-3.25898e-10
17296956	chr10:17296956:C:T	5.31775e-06	-0.344603	-3.25898e-10	0.000181348	-0.205582	-3.25898e-10
17296975	chr10:17296975:A:C	5.02826e-06	-0.827316	0.426737	0.00018273	-0.256207	0.0582183
17296992	chr10:17296992:T:C	8.2094e-05	-1.38946e-10	2.39221	0.0030353	-1.38946e-10	2.61206
17297132	chr10:17297132:C:G	2.00971e-06	-1.38946e-10	-1.31766	5.95512e-05	-1.38946e-10	-1.31916
17297317	chr10:17297317:G:A	2.02959e-06	-1.38946e-10	-1.30782	6.00948e-05	-1.38946e-10	-1.31008
17297584	chr10:17297584:C:T	1.51118e-06	-1.60277	-3.25898e-10	4.57537e-05	-1.58273	-3.25898e-10
17297726	chr10:17297726:T:C	7.85199e-06	1.08846	-1.04334	0.00023039	1.10999	-1.07621
17297863	chr10:17297863:A:C	8.78442e-06	-1.38946e-10	0.157326	0.000258653	-1.38946e-10	0.149486
17297956	chr10:17297956:A:T	2.1634e-06	-1.38946e-10	-1.24397	6.40957e-05	-1.38946e-10	-1.24562
17298094	chr10:17298094:G:A	2.04616e-06	-1.44605	0.146355	4.87584e-05	-1.52945	0.0103273
17298128	chr10:17298128:A:T	2.54876e-06	-1.38946e-10	-1.08005	7.74496e-05	-1.38946e-10	-1.05637
17298522	chr10:17298522:A:C	2.06726e-06	-1.38946e-10	-1.28943	6.19541e-05	-1.38946e-10	-1.27961
17298801	chr10:17298801:A:G	1.44438e-06	-1.64797	-3.25898e-10	4.89779e-05	-1.51463	-3.25898e-10
17299119	chr10:17299119:T:C	2.08634e-06	-1.38946e-10	-1.28024	6.14808e-05	-1.38946e-10	-1.28728
17299143	chr10:17299143:C:T	2.41364e-06	-1.38946e-10	-1.13452	7.24289e-05	-1.38946e-10	-1.1234
17299360	chr10:17299360:A:G	2.0084e-06	-1.38946e-10	-1.31832	5.95596e-05	-1.38946e-10	-1.31902
17299366	chr10:17299366:A:G	2.07045e-06	-1.38946e-10	-1.28789	6.10576e-05	-1.38946e-10	-1.29418
17299515	chr10:17299515:A:G	1.40834e-06	-1.67324	-3.25898e-10	4.18982e-05	-1.67076	-3.25898e-10
17299565	chr10:17299565:A:G	6.59893e-05	-1.38946e-10	2.17384	0.00153429	-1.38946e-10	1.92982
17299722	chr10:17299722:T:C	8.03216e-05	-1.38946e-10	2.37038	0.0018554	-1.38946e-10	2.11985
17299847	chr10:17299847:A:C	1.51043e-05	-1.38946e-10	0.699325	0.000556955	-1.38946e-10	0.916483
17300032	chr10:17300032:A:G	2.04802e-06	-1.38946e-10	-1.29878	6.1045e-05	-1.38946e-10	-1.29439
17300199	chr10:17300199:A:G	5.0363e-06	-1.38946e-10	-0.398982	0.00015325	-1.38946e-10	-0.373928
17300201	chr10:17300201:C:G	1.73094e-05	-1.38946e-10	0.835593	0.000647065	-1.38946e-10	1.06645
17300303	chr10:17300303:G:A	3.97561e-05	-1.38946e-10	1.66711	0.00098205	-1.38946e-10	1.48364
17300408	chr10:17300408:T:C	2.07657e-06	-1.38946e-10	-1.28494	6.19598e-05	-1.38946e-10	-1.27951
17300490	chr10:17300490:T:C	4.00895e-06	-1.38946e-10	-0.627125	9.44952e-05	-1.38946e-10	-0.857451
17300529	chr10:17300529:A:G	1.91396e-05	-1.38946e-10	0.936105	0.000718666	-1.38946e-10	1.1714
17300732	chr10:17300732:C:T	1.40796e-06	-1.67351	-3.25898e-10	4.18079e-05	-1.67292	-3.25898e-10
17300778	chr10:17300778:C:T	1.40872e-06	-1.67298	-3.25898e-10	4.17837e-05	-1.6735	-3.25898e-10
17301309	chr10:17301309:C:T	2.60552e-06	-1.38946e-10	-1.05802	7.64232e-05	-1.38946e-10	-1.06971
17301365	chr10:17301365:A:G	3.6033e-06	0.494005	-1.22781	9.94691e-05	0.410649	-1.2168
17301435	chr10:17301435:T:C	3.58338e-06	-1.38946e-10	-0.739346	0.000111187	-1.38946e-10	-0.694791
17301438	chr10:17301438:C:G	5.17465e-06	-1.38946e-10	-0.371883	0.000157287	-1.38946e-10	-0.347926
17301567	chr10:17301567:G:A	2.28135e-06	-1.38946e-10	-1.19088	6.88612e-05	-1.38946e-10	-1.17391
17301707	chr10:17301707:G:A	3.34744e-06	-1.38946e-10	-0.807459	8.15847e-05	-1.38946e-10	-1.00436
17301983	chr10:17301983:C:T	3.46324e-06	-1.38946e-10	-0.773448	0.000106106	-1.38946e-10	-0.741559
17302116	chr10:17302116:C:A	1.40899e-06	-1.67278	-3.25898e-10	4.19389e-05	-1.66979	-3.25898e-10
17302240	chr10:17302240:TTTAC:T	3.75312e-05	-1.38946e-10	1.60952	0.000937235	-1.38946e-10	1.43693
17302979	chr10:17302979:G:A	2.47777e-06	-1.38946e-10	-1.10829	7.49345e-05	-1.38946e-10	-1.08939
17303159	chr10:17303159:C:G	1.40987e-06	-1.67216	-3.25898e-10	4.19804e-05	-1.6688	-3.25898e-10
17303269	chr10:17303269:A:C	7.13304e-05	-1.38946e-10	2.25167	0.00180119	-1.38946e-10	2.0902
17303348	chr10:17303348:TATC:T	2.43957e-06	-1.38946e-10	-1.12383	7.05599e-05	-1.38946e-10	-1.14954
17303384	chr10:17303384:A:T	7.07392e-06	-1.38946e-10	-0.059239	0.000204492	-1.38946e-10	-0.0854724
17303440	chr10:17303440:A:T	2.08035e-06	-1.38946e-10	-1.28312	6.23171e-05	-1.38946e-10	-1.27376
17303491	chr10:17303491:A:C	5.17108e-06	-1.38946e-10	-0.372573	0.000157235	-1.38946e-10	-0.348257
17303819	chr10:17303819:A:T	4.11733e-06	0.26208	-0.862531	0.000122561	0.225372	-0.822766
17303959	chr10:17303959:T:C	1.50255e-06	-1.60849	-3.25898e-10	4.178e-05	-1.67358	-3.25898e-10
17304200	chr10:17304200:C:T	1.62858e-06	-1.52795	-3.25898e-10	4.41074e-05	-1.61937	-3.25898e-10
17304267	chr10:17304267:A:G	1.17253e-05	-1.38946e-10	0.446095	0.000292947	-1.38946e-10	0.273992
17304430	chr10:17304430:T:C	2.02419e-06	-1.38946e-10	-1.31048	6.0447e-05	-1.38946e-10	-1.30423
17304446	chr10:17304446:C:A	2.56027e-06	-1.38946e-10	-1.07554	7.56073e-05	-1.38946e-10	-1.08045
17304944	chr10:17304944:G:C	3.64728e-06	-1.38946e-10	-0.721673	0.0001043	-1.38946e-10	-0.758731
17305301	chr10:17305301:C:T	1.46384e-06	-1.63459	-3.25898e-10	4.18883e-05	-1.67099	-3.25898e-10
17305405	chr10:17305405:C:T	1.10608e-06	-1.65853	-0.256304	3.301e-05	-1.66496	-0.244234
17305437	chr10:17305437:C:T	3.35859e-05	1.49845	-3.25898e-10	0.000775093	1.24698	-3.25898e-10
17305545	chr10:17305545:A:T	2.05632e-06	-1.38946e-10	-1.29473	6.10967e-05	-1.38946e-10	-1.29354
17305573	chr10:17305573:T:A	2.15734e-06	-1.38946e-10	-1.24678	6.35757e-05	-1.38946e-10	-1.25377
17305738	chr10:17305738:G:A	9.47617e-06	1.53977	-1.30664	0.000237805	1.37284	-1.30739
17305989	chr10:17305989:G:A	2.01389e-06	-1.38946e-10	-1.31559	5.98642e-05	-1.38946e-10	-1.31392
17306249	chr10:17306249:A:G	2.05145e-06	-1.38946e-10	-1.29711	6.0659e-05	-1.38946e-10	-1.30073
17306475	chr10:17306475:C:T	6.98038e-07	-1.67243	-0.702704	2.02183e-05	-1.66655	-0.732865
17306497	chr10:17306497:G:T	4.24995e-07	-1.55172	-1.31961	1.14831e-05	-1.64534	-1.31979
17306599	chr10:17306599:C:T	3.01356e-06	-1.38946e-10	-0.912532	9.61575e-05	-1.38946e-10	-0.840013
17306627	chr10:17306627:C:T	2.02069e-06	-1.38946e-10	-1.31222	5.97421e-05	-1.38946e-10	-1.31596
17306735	chr10:17306735:A:T	2.03433e-06	-1.38946e-10	-1.30549	6.06431e-05	-1.38946e-10	-1.30099
17306989	chr10:17306989:TC:T	2.11032e-05	1.03377	-3.25898e-10	0.000490058	0.788523	-3.25898e-10
17307066	chr10:17307066:C:G	6.95839e-07	-1.64687	-0.731422	2.04076e-05	-1.62488	-0.765213
17307220	chr10:17307220:T:G	6.51198e-07	-1.60567	-0.838923	1.945e-05	-1.58147	-0.856687
17307363	chr10:17307363:T:G	6.21851e-07	-1.65041	-0.840302	1.84191e-05	-1.63515	-0.857462
17307575	chr10:17307575:A:G	2.33575e-06	-1.38946e-10	-1.16732	6.98987e-05	-1.38946e-10	-1.15895
17307846	chr10:17307846:A:C	4.76964e-07	-1.62242	-1.13355	1.42579e-05	-1.60487	-1.14382
17307859	chr10:17307859:C:T	5.07456e-07	-1.67359	-1.02041	1.60396e-05	-1.65767	-0.973277
17308200	chr10:17308200:G:A	2.04595e-06	-1.38946e-10	-1.29979	6.09126e-05	-1.38946e-10	-1.29656
17308243	chr10:17308243:A:G	5.2307e-07	-1.6283	-1.0354	1.56127e-05	-1.61134	-1.04658
17308318	chr10:17308318:CA:C	5.49133e-07	-1.61951	-0.995557	1.64017e-05	-1.60126	-1.00736
17308467	chr10:17308467:A:C	2.66893e-06	-1.38946e-10	-1.03398	8.02988e-05	-1.38946e-10	-1.02025
17308670	chr10:17308670:CTG:C	2.01425e-06	-1.38946e-10	-1.31541	5.99366e-05	-1.38946e-10	-1.31271
17308760	chr10:17308760:T:C	2.34823e-06	-1.16199	-3.25898e-10	6.77202e-05	-1.19062	-3.25898e-10
17308781	chr10:17308781:A:G	3.80604e-07	-1.6701	-1.31155	1.14664e-05	-1.66148	-1.3051
17309081	chr10:17309081:T:C	3.91011e-07	-1.63989	-1.31479	1.2043e-05	-1.5986	-1.31891
17309127	chr10:17309127:T:G	5.14111e-07	-1.45932	-1.22165	1.65012e-05	-1.36689	-1.23568
17309284	chr10:17309284:G:C	1.75775e-06	-1.45162	-3.25898e-10	5.44486e-05	-1.40874	-3.25898e-10
17309448	chr10:17309448:ATTGTT:A	7.16098e-06	-1.38946e-10	-0.0470075	0.000195784	-1.38946e-10	-0.128986
17309758	chr10:17309758:T:C	5.90747e-07	-1.62116	-0.920863	1.60166e-05	-1.66582	-0.966549
17309795	chr10:17309795:A:G	6.17921e-07	-1.60863	-0.888419	1.66148e-05	-1.66003	-0.93568
17309825	chr10:17309825:A:G	6.26133e-07	-1.57795	-0.905892	1.6591e-05	-1.64481	-0.952337
17310051	chr10:17310051:T:C	7.34163e-07	-1.47218	-0.8525	1.86853e-05	-1.5771	-0.901161
17310258	chr10:17310258:C:T	1.44369e-06	-1.65973	0.0112764	4.22511e-05	-1.64905	-0.0133193
17310342	chr10:17310342:TA:T	4.14795e-06	0.65867	-1.25171	0.000101479	0.47075	-1.2569
17310514	chr10:17310514:C:G	4.53685e-07	-1.60321	-1.2028	1.25033e-05	-1.64536	-1.23465
17310569	chr10:17310569:T:A	2.10822e-06	-1.38946e-10	-1.26981	6.35014e-05	-1.38946e-10	-1.25494
17310631	chr10:17310631:T:A	5.08444e-07	-1.44221	-1.24985	1.34559e-05	-1.54285	-1.26373
17310758	chr10:17310758:T:A	1.63637e-06	-1.52317	-3.25898e-10	5.03943e-05	-1.48612	-3.25898e-10
17310862	chr10:17310862:G:A	4.01316e-06	0.693799	-1.31987	9.84559e-05	0.503425	-1.31982
17310931	chr10:17310931:T:C	9.82256e-07	-1.48022	-0.553341	2.56819e-05	-1.54738	-0.612839
17311152	chr10:17311152:T:C	5.2196e-07	-1.64323	-1.02259	1.55241e-05	-1.6683	-0.995304
17311177	chr10:17311177:C:T	2.36399e-06	-1.38946e-10	-1.1553	7.19101e-05	-1.38946e-10	-1.13058
17311271	chr10:17311271:A:G	4.92779e-07	-1.64468	-1.07867	1.46215e-05	-1.6693	-1.05421
17311362	chr10:17311362:A:G	1.50227e-06	-0.428767	-1.17991	5.48808e-05	-0.260023	-1.14081
17311474	chr10:17311474:T:C	2.3751e-06	-1.38946e-10	-1.15061	7.22763e-05	-1.38946e-10	-1.1255
17311588	chr10:17311588:T:A	4.16685e-07	-1.67247	-1.21861	1.30579e-05	-1.6548	-1.18181
17311617	chr10:17311617:C:A	1.5175e-06	-0.43331	-1.16528	5.54841e-05	-0.265552	-1.12435
17311668	chr10:17311668:T:C	1.45651e-06	-0.460482	-1.17913	5.30908e-05	-0.294029	-1.13997
17311678	chr10:17311678:G:T	2.25991e-06	-1.38946e-10	-1.20033	6.68765e-05	-1.38946e-10	-1.20315
17311683	chr10:17311683:TA:T	1.49821e-06	-0.429108	-1.18227	5.47088e-05	-0.260492	-1.14348
17311749	chr10:17311749:G:A	1.35411e-06	-0.539426	-1.17308	4.92022e-05	-0.376929	-1.13313
17312089	chr10:17312089:A:G	2.60846e-06	-1.38946e-10	-1.0569	7.57903e-05	-1.38946e-10	-1.07803
17312422	chr10:17312422:G:A	1.31715e-06	-0.583889	-1.1563	4.78099e-05	-0.424586	-1.11418
17312462	chr10:17312462:G:A	2.38407e-06	-1.14685	-3.25898e-10	6.63223e-05	-1.21147	-3.25898e-10
17312582	chr10:17312582:G:A	8.66637e-07	-1.07477	-1.08402	2.84378e-05	-1.02033	-1.03795
17312739	chr10:17312739:G:C	4.5031e-07	-1.65975	-1.15373	1.35541e-05	-1.67308	-1.12623
17312748	chr10:17312748:C:A	1.1721e-06	-1.44068	-0.416175	3.0429e-05	-1.5156	-0.475004
17312928	chr10:17312928:C:T	1.40975e-06	-0.511861	-1.16038	5.13187e-05	-0.349598	-1.11835
17312946	chr10:17312946:C:T	1.41536e-06	-1.66827	-3.25898e-10	4.17834e-05	-1.6735	-3.25898e-10
17312950	chr10:17312950:T:C	1.39288e-06	-1.38089	-0.303394	4.18171e-05	-1.50413	-0.168566
17312962	chr10:17312962:G:A	2.1825e-06	-1.38946e-10	-1.23518	6.605e-05	-1.38946e-10	-1.21559
17313489	chr10:17313489:A:G	1.36166e-05	0.595637	-3.25898e-10	0.000331148	0.396564	-3.25898e-10
17313504	chr10:17313504:G:A	2.21363e-06	-1.38946e-10	-1.22102	6.62825e-05	-1.38946e-10	-1.21207
17313679	chr10:17313679:G:A	2.64949e-06	-0.947663	-0.0936259	6.51034e-05	-1.13498	-0.0950433
17313909	chr10:17313909:G:A	1.43614e-06	-0.494182	-1.15952	5.24571e-05	-0.328872	-1.11713
17313931	chr10:17313931:A:G	1.48033e-06	-1.62339	-3.25898e-10	4.33091e-05	-1.63764	-3.25898e-10
17314006	chr10:17314006:G:T	3.06219e-06	-0.896524	-3.25898e-10	0.000106376	-0.739022	-3.25898e-10
17314266	chr10:17314266:A:G	1.47239e-06	-0.458586	-1.17018	5.3788e-05	-0.29172	-1.12923
17314448	chr10:17314448:A:G	1.42215e-06	-1.0043	-0.659185	3.52675e-05	-1.18801	-0.655031
17314540	chr10:17314540:G:T	8.02541e-07	-0.916634	-1.31899	1.90606e-05	-1.14573	-1.31264
17314580	chr10:17314580:T:A	4.01687e-07	-1.63958	-1.28815	1.25229e-05	-1.61678	-1.26166
17314696	chr10:17314696:T:C	6.00641e-07	-1.2057	-1.31972	1.45763e-05	-1.41784	-1.30877
17314734	chr10:17314734:C:CAGT	1.42129e-06	-1.66409	-3.25898e-10	4.25174e-05	-1.65609	-3.25898e-10
17314736	chr10:17314736:C:A	1.42545e-06	-1.66116	-3.25898e-10	4.26832e-05	-1.65219	-3.25898e-10
17314839	chr10:17314839:G:A	4.26754e-07	-1.66889	-1.19831	1.32689e-05	-1.66311	-1.15747
17315086	chr10:17315086:C:G	4.61872e-06	0.83423	-1.31977	0.000113275	0.643231	-1.31941
17315105	chr10:17315105:A:T	3.87793e-06	0.63901	-1.29936	9.9377e-05	0.492034	-1.29911
```
