## Supplementary material for "Characterization of shared and ancestry-specific signals driving complex traits using multi-ancestry fine-mapping": susiex_nc2.cs80.summary

```
# chr10:16315133-17315133
CS_ID	CS_LENGTH	CS_PURITY	MAX_PIP_SNP	BP	REF_ALLELE	ALT_ALLELE	REF_FRQ	BETA	SE	-LOG10P	MAX_PIP	POST-HOC_PROB_POP1	POST-HOC_PROB_POP2
1	6	0.939475	chr10:16822328:T:G	16822328	G,G	T,T	1,1	inf,inf	inf,inf	6.78535,0.313518	0.206711	0.979583	0.311076
2	1465	0	chr10:17162188:G:A	17162188	A,A	G,G	1,1	inf,inf	inf,inf	3.65592,0.910348	0.0228149	0.583544	0.374766
```
