## Supplementary material for "Characterization of shared and ancestry-specific signals driving complex traits using multi-ancestry fine-mapping": susiex_nc3.cs80.cs

```
CS_ID	SNP	BP	REF_ALLELE	ALT_ALLELE	REF_FRQ	BETA	SE	-LOG10P	CS_PIP	OVRL_PIP
1	chr10:16822328:T:G	16822328	G,G	T,T	1,1	inf,inf	inf,inf	6.78535,0.313518	0.207608	0.207645
1	chr10:16832566:T:C	16832566	C,C	T,T	1,1	inf,inf	inf,inf	6.73764,0.278709	0.179136	0.179175
1	chr10:16814686:A:G	16814686	G,G	A,A	1,1	inf,inf	inf,inf	6.22608,0.937181	0.155174	0.155217
1	chr10:16815134:C:G	16815134	G,G	C,C	1,1	inf,inf	inf,inf	6.07155,0.966618	0.117256	0.1173
1	chr10:16821162:G:A	16821162	A,A	G,G	1,1	inf,inf	inf,inf	6.42071,0.420852	0.112698	0.112736
1	chr10:16811253:C:T	16811253	T,T	C,C	1,1	inf,inf	inf,inf	5.8649,0.892415	0.0697914	0.0698398
2	chr10:16555836:G:A	16555836	A,NA	G,NA	1,NA	-inf,NA	inf,NA	3.52641,NA	0.015256	0.0314779
2	chr10:17236172:C:G	17236172	G,G	C,C	1,1	-inf,-inf	inf,inf	2.88275,1.80343	0.0119281	0.0229776
2	chr10:17012599:A:G	17012599	NA,G	NA,A	NA,1	NA,inf	NA,inf	NA,3.10219	0.0100249	0.0205352
2	chr10:17232298:G:A	17232298	A,A	G,G	1,1	-inf,inf	inf,inf	3.63152,1.01909	0.00859155	0.0172749
2	chr10:17162188:G:A	17162188	A,A	G,G	1,1	inf,inf	inf,inf	3.65592,0.910348	0.00840786	0.0151643
2	chr10:17167193:C:A	17167193	A,A	C,C	1,1	inf,inf	inf,inf	3.49715,1.03554	0.00768096	0.0138908
2	chr10:17097719:AAATC:A	17097719	NA,A	NA,AAATC	NA,1	NA,inf	NA,inf	NA,2.92254	0.00747967	0.0153425
2	chr10:16629200:T:C	16629200	C,C	T,T	1,1	-inf,inf	inf,inf	0.445521,3.50869	0.00572468	0.0118224
2	chr10:17150363:T:C	17150363	C,C	T,T	1,1	inf,inf	inf,inf	3.45011,0.879639	0.00563501	0.010217
2	chr10:17155009:CAG:C	17155009	C,C	CAG,CAG	1,1	inf,inf	inf,inf	3.51323,0.798258	0.00558774	0.0101239
2	chr10:17174804:A:G	17174804	G,G	A,A	1,1	inf,inf	inf,inf	3.4757,0.801344	0.00519931	0.00942872
2	chr10:17174557:C:T	17174557	T,T	C,C	1,1	inf,inf	inf,inf	3.41047,0.810239	0.00466525	0.00847293
2	chr10:16981351:C:T	16981351	T,T	C,C	1,1	inf,-inf	inf,inf	1.6637,2.51955	0.00424903	0.00876464
2	chr10:16941299:T:G	16941299	NA,G	NA,T	NA,1	NA,inf	NA,inf	NA,2.50508	0.00395221	0.00812386
2	chr10:17296992:T:C	17296992	NA,C	NA,T	NA,1	NA,-inf	NA,inf	NA,2.35946	0.00383415	0.00788511
2	chr10:16941435:T:G	16941435	NA,G	NA,T	NA,1	NA,inf	NA,inf	NA,2.47437	0.00373043	0.00766884
2	chr10:17258229:T:G	17258229	G,G	T,T	1,1	-inf,-inf	inf,inf	3.46397,0.957122	0.00365689	0.0071127
2	chr10:16952373:G:A	16952373	NA,A	NA,G	NA,1	NA,inf	NA,inf	NA,2.44862	0.00355683	0.00731244
2	chr10:16974963:C:A	16974963	A,A	C,C	1,1	inf,-inf	inf,inf	1.66681,2.41798	0.00350162	0.0072268
2	chr10:16798871:A:G	16798871	NA,G	NA,A	NA,1	NA,inf	NA,inf	NA,2.42191	0.00340412	0.00701704
2	chr10:17272875:C:T	17272875	NA,T	NA,C	NA,1	NA,-inf	NA,inf	NA,2.32423	0.00324296	0.0066529
2	chr10:17106224:G:A	17106224	A,A	G,G	1,1	inf,-inf	inf,inf	3.24023,0.255443	0.00319466	0.00626941
2	chr10:17290917:T:A	17290917	A,A	T,T	1,1	inf,-inf	inf,inf	3.77766,0.204186	0.00310043	0.00600679
2	chr10:17138330:C:T	17138330	NA,T	NA,C	NA,1	NA,inf	NA,inf	NA,2.32962	0.00298934	0.00614123
2	chr10:17138676:A:C	17138676	C,C	A,A	1,1	-inf,-inf	inf,inf	3.8745,0.413691	0.00293875	0.00540627
2	chr10:16637864:G:C	16637864	NA,C	NA,G	NA,1	NA,-inf	NA,inf	NA,2.22895	0.00289495	0.00595273
2	chr10:17174420:T:C	17174420	C,C	T,T	1,1	inf,inf	inf,inf	3.42432,0.508016	0.00286737	0.00523255
2	chr10:17286608:A:G	17286608	G,G	A,A	1,1	inf,-inf	inf,inf	2.8159,0.662333	0.00281255	0.00548349
2	chr10:16416637:G:T	16416637	T,T	G,G	1,1	-inf,inf	inf,inf	2.73039,0.307459	0.00279555	0.00574328
2	chr10:17139178:C:T	17139178	T,T	C,C	1,1	inf,-inf	inf,inf	3.15029,0.566685	0.00272134	0.00509355
2	chr10:17182427:A:T	17182427	T,T	A,A	1,1	inf,inf	inf,inf	3.34149,0.578503	0.00262038	0.00479079
2	chr10:17156675:A:T	17156675	NA,T	NA,A	NA,1	NA,inf	NA,inf	NA,2.27265	0.0026013	0.00534715
2	chr10:17078653:G:C	17078653	NA,C	NA,G	NA,1	NA,inf	NA,inf	NA,2.33956	0.00253832	0.00522113
2	chr10:16416963:TG:T	16416963	T,T	TG,TG	1,1	-inf,inf	inf,inf	2.63966,0.363169	0.00243194	0.00499784
2	chr10:17166181:C:T	17166181	NA,T	NA,C	NA,1	NA,inf	NA,inf	NA,2.23826	0.00242606	0.00498772
2	chr10:16953103:C:T	16953103	NA,T	NA,C	NA,1	NA,inf	NA,inf	NA,2.22227	0.00240944	0.00495379
2	chr10:17289454:C:G	17289454	NA,G	NA,C	NA,1	NA,-inf	NA,inf	NA,2.14068	0.00239417	0.00492021
2	chr10:17181626:T:C	17181626	C,C	T,T	1,1	-inf,-inf	inf,inf	3.6782,0.74603	0.00234645	0.00435071
2	chr10:17138170:A:C	17138170	C,C	A,A	1,1	-inf,-inf	inf,inf	3.64714,0.632544	0.00231183	0.00426956
2	chr10:17026028:C:T	17026028	T,T	C,C	1,1	inf,-inf	inf,inf	0.227246,2.87696	0.00230822	0.00474478
2	chr10:17299722:T:C	17299722	NA,C	NA,T	NA,1	NA,inf	NA,inf	NA,2.37928	0.00230693	0.00476841
2	chr10:17138829:G:A	17138829	A,A	G,G	1,1	inf,-inf	inf,inf	3.00157,0.626581	0.00224719	0.00421971
2	chr10:17289766:CTCGTT:C	17289766	C,C	CTCGTT,CTCGTT	1,1	inf,-inf	inf,inf	3.64382,0.101604	0.00222789	0.00432556
2	chr10:17303269:A:C	17303269	NA,C	NA,A	NA,1	NA,inf	NA,inf	NA,2.32477	0.00222554	0.00459298
2	chr10:16944160:A:G	16944160	NA,G	NA,A	NA,1	NA,inf	NA,inf	NA,2.19727	0.00222144	0.00456984
2	chr10:17289116:G:A	17289116	A,A	G,G	1,1	inf,-inf	inf,inf	3.62825,0.100491	0.00217179	0.00421696
2	chr10:16647223:C:T	16647223	NA,T	NA,C	NA,1	NA,inf	NA,inf	NA,2.12856	0.00216451	0.00445824
2	chr10:17138650:G:A	17138650	A,A	G,G	1,1	inf,-inf	inf,inf	3.04863,0.539704	0.00216077	0.00405248
2	chr10:17148138:A:G	17148138	NA,G	NA,A	NA,1	NA,inf	NA,inf	NA,2.16368	0.00214266	0.00440444
2	chr10:17160533:A:G	17160533	G,G	A,A	1,1	inf,inf	inf,inf	3.36115,0.378888	0.00209325	0.00383447
2	chr10:17284199:C:T	17284199	NA,T	NA,C	NA,1	NA,inf	NA,inf	NA,2.08808	0.00204082	0.0041996
2	chr10:16601816:T:C	16601816	C,C	T,T	1,1	inf,inf	inf,inf	2.51147,1.07968	0.00197007	0.00409423
2	chr10:17299565:A:G	17299565	NA,G	NA,A	NA,1	NA,inf	NA,inf	NA,2.2757	0.00191497	0.00395856
2	chr10:17289683:G:A	17289683	A,A	G,G	1,1	inf,-inf	inf,inf	3.54239,0.128566	0.0019032	0.00369927
2	chr10:17167571:C:G	17167571	G,G	C,C	1,1	inf,inf	inf,inf	3.28021,0.368385	0.00190031	0.00348317
2	chr10:17083603:A:G	17083603	G,NA	A,NA	1,NA	inf,NA	inf,NA	2.48812,NA	0.00189551	0.00387731
2	chr10:17137196:T:C	17137196	C,C	T,T	1,1	-inf,-inf	inf,inf	3.48427,0.663315	0.00183997	0.00340955
2	chr10:16421311:G:A	16421311	A,A	G,G	1,1	-inf,inf	inf,inf	2.41527,0.67522	0.00182748	0.00376318
2	chr10:17134322:GC:G	17134322	G,G	GC,GC	1,1	inf,-inf	inf,inf	2.94739,0.546196	0.00181641	0.00341461
2	chr10:17288889:C:T	17288889	T,T	C,C	1,1	inf,inf	inf,inf	2.66149,0.572636	0.0018146	0.00352687
2	chr10:17294206:T:C	17294206	C,C	T,T	1,1	inf,-inf	inf,inf	2.92035,0.138088	0.00181237	0.00352303
2	chr10:17082042:T:C	17082042	NA,C	NA,T	NA,1	NA,inf	NA,inf	NA,2.14949	0.00179788	0.00369922
2	chr10:17191917:C:T	17191917	T,T	C,C	1,1	inf,-inf	inf,inf	2.95254,0.526028	0.00176812	0.00332043
2	chr10:17068596:G:A	17068596	A,A	G,G	1,1	-inf,-inf	inf,inf	1.09864,2.2408	0.00173055	0.0035082
2	chr10:16415861:C:CT	16415861	CT,CT	C,C	1,1	-inf,inf	inf,inf	2.39846,0.46363	0.00170385	0.00350265
2	chr10:17287442:T:A	17287442	A,A	T,T	1,1	inf,-inf	inf,inf	2.59901,0.597714	0.00166399	0.00325242
2	chr10:16620031:C:T	16620031	NA,T	NA,C	NA,1	NA,-inf	NA,inf	NA,1.93139	0.00165125	0.00339717
2	chr10:17162945:T:C	17162945	C,C	T,T	1,1	-inf,-inf	inf,inf	3.5037,0.68866	0.00162861	0.00303701
2	chr10:17107847:C:T	17107847	T,T	C,C	1,1	inf,-inf	inf,inf	2.89625,0.0905547	0.00161385	0.0031828
2	chr10:16409258:T:C	16409258	C,C	T,T	1,1	-inf,inf	inf,inf	2.64619,0.134327	0.0015629	0.00321545
2	chr10:16615302:G:A	16615302	NA,A	NA,G	NA,1	NA,-inf	NA,inf	NA,1.90421	0.00155693	0.00320343
2	chr10:17181717:T:A	17181717	A,A	T,T	1,1	inf,-inf	inf,inf	2.89949,0.505355	0.00155478	0.00292299
2	chr10:17188837:A:T	17188837	T,T	A,A	1,1	-inf,-inf	inf,inf	3.70556,0.445511	0.00154886	0.00288287
2	chr10:17153429:G:C	17153429	C,C	G,G	1,1	-inf,-inf	inf,inf	3.85672,0.0658931	0.00152883	0.00284669
2	chr10:17265481:T:C	17265481	NA,C	NA,T	NA,1	NA,-inf	NA,inf	NA,1.93702	0.00152804	0.00313803
2	chr10:17293974:C:G	17293974	G,G	C,C	1,1	inf,inf	inf,inf	3.3407,0.276572	0.00149632	0.00291801
2	chr10:16934874:C:T	16934874	NA,T	NA,C	NA,1	NA,inf	NA,inf	NA,1.98048	0.00148757	0.00306132
2	chr10:17159646:T:C	17159646	C,C	T,T	1,1	-inf,-inf	inf,inf	3.69239,0.421724	0.00147402	0.00274488
2	chr10:16438743:C:T	16438743	T,T	C,C	1,1	-inf,inf	inf,inf	2.42985,0.0895534	0.00146604	0.00300838
2	chr10:17074496:T:G	17074496	NA,G	NA,T	NA,1	NA,inf	NA,inf	NA,2.05854	0.00146389	0.00301046
2	chr10:17285792:A:T	17285792	T,T	A,A	1,1	inf,inf	inf,inf	3.28961,0.327577	0.00143695	0.00280459
2	chr10:17283282:G:A	17283282	A,A	G,G	1,1	inf,inf	inf,inf	3.38149,0.113864	0.00143051	0.00278061
2	chr10:17195618:T:C	17195618	C,C	T,T	1,1	-inf,-inf	inf,inf	3.55078,0.319009	0.00141975	0.00263104
2	chr10:17149693:A:G	17149693	G,G	A,A	1,1	inf,inf	inf,inf	3.10588,0.452912	0.00140925	0.00259844
2	chr10:16443432:C:T	16443432	T,NA	C,NA	1,NA	inf,NA	inf,NA	1.98427,NA	0.00139237	0.00286204
2	chr10:16419826:A:G	16419826	G,G	A,A	1,1	-inf,inf	inf,inf	2.39672,0.45568	0.00137849	0.00283769
2	chr10:17161935:A:T	17161935	T,T	A,A	1,1	inf,-inf	inf,inf	2.99039,0.269139	0.00137304	0.00257421
2	chr10:17277708:C:T	17277708	T,T	C,C	1,1	inf,inf	inf,inf	2.1367,0.991546	0.00134968	0.00263124
2	chr10:17300303:G:A	17300303	NA,A	NA,G	NA,1	NA,inf	NA,inf	NA,1.94024	0.00134927	0.00278934
2	chr10:17189000:G:A	17189000	A,A	G,G	1,1	-inf,-inf	inf,inf	3.78792,0.0767128	0.00134916	0.00251562
2	chr10:17185409:G:C	17185409	NA,C	NA,G	NA,1	NA,inf	NA,inf	NA,1.92382	0.00134115	0.00275854
2	chr10:17292936:A:G	17292936	G,G	A,A	1,1	inf,inf	inf,inf	3.31587,0.21206	0.00131699	0.00257045
2	chr10:17028458:C:T	17028458	T,T	C,C	1,1	inf,-inf	inf,inf	2.85941,0.270307	0.00131196	0.00259775
2	chr10:16954628:G:A	16954628	NA,A	NA,G	NA,1	NA,inf	NA,inf	NA,2.00209	0.00130328	0.00268677
2	chr10:17285718:A:G	17285718	G,G	A,A	1,1	inf,inf	inf,inf	3.38731,0.181749	0.00128691	0.00250605
2	chr10:17159702:A:G	17159702	G,G	A,A	1,1	-inf,-inf	inf,inf	3.60857,0.413766	0.00127764	0.0023827
2	chr10:17302240:TTTAC:T	17302240	NA,T	NA,TTTAC	NA,1	NA,inf	NA,inf	NA,1.91707	0.00127695	0.00263908
2	chr10:17153133:G:A	17153133	A,A	G,G	1,1	-inf,-inf	inf,inf	3.58843,0.440423	0.00126786	0.00236529
2	chr10:17180674:T:C	17180674	C,C	T,T	1,1	-inf,-inf	inf,inf	3.59948,0.415902	0.001258	0.00234661
2	chr10:17162140:G:A	17162140	A,A	G,G	1,1	inf,-inf	inf,inf	2.92994,0.289072	0.00125733	0.00236028
2	chr10:16422963:G:A	16422963	A,A	G,G	1,1	-inf,inf	inf,inf	2.23473,0.669566	0.00125482	0.00258471
2	chr10:17227763:A:G	17227763	G,NA	A,NA	1,NA	-inf,NA	inf,NA	1.52847,NA	0.00125255	0.00253042
2	chr10:17208231:C:G	17208231	G,G	C,C	1,1	-inf,-inf	inf,inf	3.64112,0.421869	0.00125189	0.00234368
2	chr10:17171316:A:T	17171316	T,T	A,A	1,1	inf,-inf	inf,inf	2.91569,0.298307	0.00123857	0.0023259
2	chr10:17295621:G:A	17295621	A,NA	G,NA	1,NA	-inf,NA	inf,NA	2.31974,NA	0.0012258	0.00250934
2	chr10:17157872:A:T	17157872	T,T	A,A	1,1	-inf,-inf	inf,inf	3.56589,0.436628	0.00121629	0.00227004
2	chr10:17197949:G:A	17197949	A,A	G,G	1,1	-inf,-inf	inf,inf	3.59937,0.358297	0.00120179	0.00224217
2	chr10:17177398:C:G	17177398	G,G	C,C	1,1	inf,-inf	inf,inf	2.82637,0.284668	0.00119617	0.00231342
2	chr10:17177657:T:C	17177657	C,C	T,T	1,1	-inf,-inf	inf,inf	3.55635,0.435003	0.00119397	0.00222882
2	chr10:17294207:G:A	17294207	A,NA	G,NA	1,NA	-inf,NA	inf,NA	1.65943,NA	0.0011887	0.00241973
2	chr10:17176555:T:C	17176555	C,C	T,T	1,1	-inf,-inf	inf,inf	3.58024,0.384008	0.00118108	0.00220412
2	chr10:17145635:G:C	17145635	C,C	G,G	1,1	inf,-inf	inf,inf	2.99587,0.0844666	0.0011765	0.0022049
2	chr10:16849276:C:A	16849276	NA,A	NA,C	NA,1	NA,inf	NA,inf	NA,1.9562	0.00117614	0.00242951
2	chr10:17292177:G:A	17292177	A,A	G,G	1,1	inf,inf	inf,inf	3.20989,0.30515	0.00117418	0.00229488
2	chr10:17138101:T:C	17138101	C,C	T,T	1,1	-inf,-inf	inf,inf	3.59252,0.33242	0.00115672	0.00215961
2	chr10:17206145:A:T	17206145	T,T	A,A	1,1	-inf,-inf	inf,inf	3.5207,0.4858	0.00113945	0.00213372
2	chr10:17030893:C:T	17030893	NA,T	NA,C	NA,1	NA,inf	NA,inf	NA,1.91792	0.00111885	0.00230143
2	chr10:16393031:A:G	16393031	NA,G	NA,A	NA,1	NA,-inf	NA,inf	NA,1.73367	0.00111878	0.00230247
2	chr10:17040154:T:G	17040154	G,G	T,T	1,1	inf,-inf	inf,inf	2.71776,0.206403	0.00111103	0.00219434
2	chr10:17188151:A:G	17188151	G,G	A,A	1,1	-inf,-inf	inf,inf	3.5166,0.428347	0.00111035	0.00207442
2	chr10:17191451:C:T	17191451	T,T	C,C	1,1	inf,-inf	inf,inf	2.96508,0.0399742	0.00110306	0.00206672
2	chr10:16967620:C:G	16967620	G,NA	C,NA	1,NA	-inf,NA	inf,NA	2.06191,NA	0.00110206	0.00227364
2	chr10:17292379:G:A	17292379	A,A	G,G	1,1	inf,inf	inf,inf	3.21679,0.198527	0.001092	0.00213367
2	chr10:17239525:G:A	17239525	NA,A	NA,G	NA,1	NA,-inf	NA,inf	NA,1.72899	0.00109152	0.00224741
2	chr10:17187005:A:G	17187005	G,G	A,A	1,1	inf,-inf	inf,inf	2.90798,0.202745	0.00108613	0.0020403
2	chr10:16962818:A:C	16962818	C,C	A,A	1,1	inf,-inf	inf,inf	1.66927,1.75823	0.00108441	0.00224085
2	chr10:17162527:C:T	17162527	T,T	C,C	1,1	inf,-inf	inf,inf	2.9629,0.0858096	0.00107033	0.00200777
2	chr10:17160866:T:C	17160866	C,C	T,T	1,1	-inf,-inf	inf,inf	3.55219,0.27058	0.00106037	0.00197941
2	chr10:17198135:A:G	17198135	G,G	A,A	1,1	inf,-inf	inf,inf	2.8626,0.296429	0.00105061	0.00197896
2	chr10:16599457:A:C	16599457	C,C	A,A	1,1	inf,inf	inf,inf	2.3352,0.846585	0.00104617	0.00217059
2	chr10:17218420:T:A	17218420	A,NA	T,NA	1,NA	-inf,NA	inf,NA	2.25935,NA	0.00104535	0.0021439
2	chr10:17158364:A:G	17158364	G,G	A,A	1,1	-inf,-inf	inf,inf	3.4817,0.41466	0.00103668	0.00193812
2	chr10:17157831:A:C	17157831	C,C	A,A	1,1	inf,-inf	inf,inf	2.83969,0.280352	0.00103288	0.00194402
2	chr10:17221141:T:C	17221141	C,C	T,T	1,1	-inf,-inf	inf,inf	2.8714,0.53846	0.00103204	0.0020114
2	chr10:17142229:C:T	17142229	T,T	C,C	1,1	inf,-inf	inf,inf	2.88383,0.207952	0.00103183	0.00194164
2	chr10:17013459:G:T	17013459	NA,T	NA,G	NA,1	NA,-inf	NA,inf	NA,1.69116	0.00102155	0.00210047
2	chr10:16865833:T:C	16865833	NA,C	NA,T	NA,1	NA,-inf	NA,inf	NA,1.66245	0.00102153	0.0021033
2	chr10:17055599:C:T	17055599	NA,T	NA,C	NA,1	NA,inf	NA,inf	NA,1.84785	0.0010209	0.00210017
2	chr10:16625900:T:A	16625900	NA,A	NA,T	NA,1	NA,inf	NA,inf	NA,1.82746	0.00101688	0.00209748
2	chr10:17184768:T:C	17184768	C,C	T,T	1,1	inf,-inf	inf,inf	2.87449,0.190556	0.0010103	0.00189899
2	chr10:17044899:G:A	17044899	NA,A	NA,G	NA,1	NA,inf	NA,inf	NA,1.86025	0.00100821	0.00207402
2	chr10:16629913:A:T	16629913	NA,T	NA,A	NA,1	NA,-inf	NA,inf	NA,1.68662	0.00100315	0.00206583
2	chr10:17193234:A:G	17193234	G,G	A,A	1,1	inf,-inf	inf,inf	2.80813,0.30182	0.00100182	0.00188715
2	chr10:16996260:C:T	16996260	NA,T	NA,C	NA,1	NA,inf	NA,inf	NA,1.73103	0.000999011	0.00205885
2	chr10:17025229:A:G	17025229	NA,G	NA,A	NA,1	NA,inf	NA,inf	NA,1.73492	0.000993321	0.00204349
2	chr10:16624922:T:C	16624922	NA,C	NA,T	NA,1	NA,inf	NA,inf	NA,1.81107	0.000990308	0.00204262
2	chr10:17277116:G:A	17277116	A,A	G,G	1,1	inf,inf	inf,inf	1.83669,1.133	0.000973543	0.00190843
2	chr10:17146642:T:C	17146642	C,C	T,T	1,1	-inf,-inf	inf,inf	3.47805,0.297817	0.000941899	0.00176253
2	chr10:17091692:G:A	17091692	A,NA	G,NA	1,NA	-inf,NA	inf,NA	2.20894,NA	0.000939904	0.00193298
2	chr10:17165016:C:A	17165016	A,A	C,C	1,1	inf,-inf	inf,inf	2.78024,0.365841	0.000938646	0.00177238
2	chr10:17305437:C:T	17305437	T,NA	C,NA	1,NA	-inf,NA	inf,NA	2.14832,NA	0.000937668	0.00192355
2	chr10:16860623:C:T	16860623	NA,T	NA,C	NA,1	NA,inf	NA,inf	NA,1.70227	0.000932384	0.00192111
2	chr10:16627350:G:A	16627350	NA,A	NA,G	NA,1	NA,inf	NA,inf	NA,1.77826	0.00092987	0.00191826
2	chr10:17300529:A:G	17300529	NA,G	NA,A	NA,1	NA,-inf	NA,inf	NA,1.58575	0.000925904	0.00190545
2	chr10:16973406:G:A	16973406	A,A	G,G	1,1	inf,-inf	inf,inf	1.68626,1.61677	0.000924237	0.00190602
2	chr10:17198919:C:A	17198919	A,A	C,C	1,1	inf,-inf	inf,inf	2.86491,0.0480973	0.000915742	0.00171963
2	chr10:16903502:A:T	16903502	T,T	A,A	1,1	inf,inf	inf,inf	0.741072,1.85254	0.000914837	0.00187073
2	chr10:16904724:A:ATGAT	16904724	ATGAT,ATGAT	A,A	1,1	inf,inf	inf,inf	0.7451,1.81957	0.000904102	0.00184823
2	chr10:17162543:C:T	17162543	T,T	C,C	1,1	inf,-inf	inf,inf	2.86443,0.0762772	0.000888836	0.00167049
2	chr10:16868152:G:A	16868152	NA,A	NA,G	NA,1	NA,inf	NA,inf	NA,1.77387	0.000884101	0.0018202
2	chr10:16890745:G:A	16890745	NA,A	NA,G	NA,1	NA,inf	NA,inf	NA,1.72879	0.000875129	0.00180261
2	chr10:17256169:C:T	17256169	NA,T	NA,C	NA,1	NA,-inf	NA,inf	NA,1.65371	0.000868926	0.00178667
2	chr10:17023711:T:C	17023711	NA,C	NA,T	NA,1	NA,inf	NA,inf	NA,1.66661	0.000868088	0.0017858
2	chr10:16941422:G:A	16941422	NA,A	NA,G	NA,1	NA,-inf	NA,inf	NA,1.59455	0.00086571	0.00177932
2	chr10:17185991:A:T	17185991	T,T	A,A	1,1	inf,-inf	inf,inf	2.8105,0.173471	0.000856627	0.00161314
2	chr10:17168592:C:G	17168592	G,G	C,C	1,1	inf,-inf	inf,inf	2.80918,0.166877	0.000854306	0.00160858
2	chr10:17151633:T:A	17151633	A,A	T,T	1,1	inf,-inf	inf,inf	2.827,0.120489	0.000850431	0.00160028
2	chr10:17253998:A:C	17253998	NA,C	NA,A	NA,1	NA,-inf	NA,inf	NA,1.63908	0.000846259	0.00174008
2	chr10:16969778:G:A	16969778	NA,A	NA,G	NA,1	NA,-inf	NA,inf	NA,1.6403	0.000843968	0.00173843
2	chr10:17051879:G:A	17051879	A,A	G,G	1,1	inf,-inf	inf,inf	0.646574,1.95028	0.0008406	0.0017217
2	chr10:17185721:G:A	17185721	A,A	G,G	1,1	-inf,-inf	inf,inf	3.3808,0.374033	0.000839073	0.00157533
2	chr10:17300201:C:G	17300201	NA,G	NA,C	NA,1	NA,-inf	NA,inf	NA,1.53066	0.000835197	0.00171886
2	chr10:17160841:T:A	17160841	A,A	T,T	1,1	inf,-inf	inf,inf	2.75708,0.219457	0.000834438	0.00157272
2	chr10:16744911:C:G	16744911	NA,G	NA,C	NA,1	NA,-inf	NA,inf	NA,1.50199	0.000832167	0.00171048
2	chr10:17182997:CT:C	17182997	C,NA	CT,NA	1,NA	-inf,NA	inf,NA	2.16753,NA	0.000830854	0.0016991
2	chr10:17166919:G:A	17166919	A,A	G,G	1,1	inf,-inf	inf,inf	2.82712,0.0813855	0.000829904	0.00156111
2	chr10:17141452:G:A	17141452	A,A	G,G	1,1	inf,-inf	inf,inf	2.81114,0.114225	0.00082769	0.00155919
2	chr10:17167465:T:C	17167465	C,C	T,T	1,1	inf,-inf	inf,inf	2.76906,0.182034	0.000822567	0.0015496
2	chr10:16849138:G:T	16849138	T,NA	G,NA	1,NA	-inf,NA	inf,NA	2.30549,NA	0.000819045	0.00173473
2	chr10:17138174:T:C	17138174	NA,C	NA,T	NA,1	NA,inf	NA,inf	NA,1.64267	0.000817547	0.00168158
2	chr10:16934038:G:A	16934038	A,NA	G,NA	1,NA	-inf,NA	inf,NA	1.85746,NA	0.000812034	0.00168047
2	chr10:17160870:A:C	17160870	C,C	A,A	1,1	inf,-inf	inf,inf	2.72929,0.242431	0.000811557	0.00153073
2	chr10:17202254:T:C	17202254	C,C	T,T	1,1	-inf,-inf	inf,inf	3.23074,0.422643	0.000806406	0.00151031
2	chr10:16551316:G:T	16551316	NA,T	NA,G	NA,1	NA,inf	NA,inf	NA,1.62428	0.000799198	0.00164785
2	chr10:17181245:A:G	17181245	G,G	A,A	1,1	inf,-inf	inf,inf	2.74378,0.30849	0.000795759	0.00150418
2	chr10:16411095:C:T	16411095	T,T	C,C	1,1	-inf,inf	inf,inf	2.06497,0.234893	0.00079526	0.00163134
2	chr10:17178528:T:A	17178528	A,A	T,T	1,1	inf,-inf	inf,inf	2.7481,0.213698	0.000790315	0.00149065
2	chr10:17204334:C:T	17204334	T,T	C,C	1,1	-inf,-inf	inf,inf	3.40379,0.264145	0.000788094	0.00147976
2	chr10:16519066:T:A	16519066	NA,A	NA,T	NA,1	NA,inf	NA,inf	NA,1.64127	0.000784776	0.00161758
2	chr10:17202125:C:T	17202125	T,T	C,C	1,1	-inf,-inf	inf,inf	3.24001,0.378756	0.00078062	0.00146208
2	chr10:17225070:G:T	17225070	T,T	G,G	1,1	-inf,-inf	inf,inf	2.95649,0.344628	0.000776126	0.0015154
2	chr10:16827204:A:T	16827204	NA,T	NA,A	NA,1	NA,-inf	NA,inf	NA,1.49236	0.000775678	0.00159552
2	chr10:16444288:C:T	16444288	T,T	C,C	1,1	-inf,inf	inf,inf	2.13248,0.117924	0.000771568	0.00158413
2	chr10:17141073:G:A	17141073	A,A	G,G	1,1	-inf,-inf	inf,inf	3.3478,0.319107	0.000764539	0.0014371
2	chr10:16400311:G:C	16400311	NA,C	NA,G	NA,1	NA,-inf	NA,inf	NA,1.51817	0.000754449	0.00155289
2	chr10:16605185:G:A	16605185	A,A	G,G	1,1	inf,inf	inf,inf	2.21388,0.796151	0.00075443	0.00156622
2	chr10:16683452:T:C	16683452	C,NA	T,NA	1,NA	-inf,NA	inf,NA	1.37993,NA	0.000749732	0.00153481
2	chr10:17175804:A:G	17175804	G,G	A,A	1,1	inf,-inf	inf,inf	2.77606,0.155735	0.000749628	0.00141373
2	chr10:16737922:G:C	16737922	NA,C	NA,G	NA,1	NA,-inf	NA,inf	NA,1.4283	0.000722639	0.00148541
2	chr10:17299847:A:C	17299847	NA,C	NA,A	NA,1	NA,-inf	NA,inf	NA,1.455	0.000719675	0.00148147
2	chr10:17223448:T:C	17223448	C,C	T,T	1,1	-inf,-inf	inf,inf	2.73102,0.462025	0.000719427	0.00140614
2	chr10:17228633:T:G	17228633	NA,G	NA,T	NA,1	NA,-inf	NA,inf	NA,1.53395	0.000718981	0.0014815
2	chr10:17028190:T:C	17028190	NA,C	NA,T	NA,1	NA,inf	NA,inf	NA,1.65608	0.000718045	0.0014776
2	chr10:17265100:T:C	17265100	C,C	T,T	1,1	inf,-inf	inf,inf	2.31313,0.346593	0.000709061	0.00138779
2	chr10:17230511:C:T	17230511	NA,T	NA,C	NA,1	NA,-inf	NA,inf	NA,1.46376	0.000708338	0.00145954
2	chr10:16703812:T:C	16703812	NA,C	NA,T	NA,1	NA,-inf	NA,inf	NA,1.44076	0.000705822	0.0014523
2	chr10:16644486:G:A	16644486	NA,A	NA,G	NA,1	NA,inf	NA,inf	NA,1.59502	0.000702031	0.00144747
2	chr10:16977005:A:C	16977005	NA,C	NA,A	NA,1	NA,inf	NA,inf	NA,1.5678	0.00069648	0.00143434
2	chr10:16603913:T:C	16603913	C,C	T,T	1,1	inf,inf	inf,inf	2.01844,0.992599	0.000696329	0.00144577
2	chr10:16659617:C:T	16659617	T,T	C,C	1,1	-inf,inf	inf,inf	0.219261,2.39115	0.0006943	0.00143231
2	chr10:16515870:C:A	16515870	A,NA	C,NA	1,NA	inf,NA	inf,NA	1.70167,NA	0.000694246	0.00143192
2	chr10:16868051:A:G	16868051	NA,G	NA,A	NA,1	NA,-inf	NA,inf	NA,1.44525	0.000684885	0.00141054
2	chr10:16634552:T:C	16634552	C,C	T,T	1,1	-inf,inf	inf,inf	0.0930064,2.60193	0.000679357	0.00140744
2	chr10:16496803:G:A	16496803	NA,A	NA,G	NA,1	NA,-inf	NA,inf	NA,1.4807	0.000677121	0.00139449
2	chr10:16315680:G:A	16315680	NA,A	NA,G	NA,1	NA,inf	NA,inf	NA,1.50792	0.000674332	0.00138956
2	chr10:16468578:G:A	16468578	NA,A	NA,G	NA,1	NA,-inf	NA,inf	NA,1.47372	0.000671974	0.00138379
2	chr10:16807465:T:C	16807465	NA,C	NA,T	NA,1	NA,-inf	NA,inf	NA,1.41037	0.000666985	0.00137203
2	chr10:17255749:G:A	17255749	A,A	G,G	1,1	inf,inf	inf,inf	2.34542,0.101367	0.000661713	0.00129317
2	chr10:16745239:A:G	16745239	NA,G	NA,A	NA,1	NA,inf	NA,inf	NA,1.4836	0.000659749	0.00135926
2	chr10:16968548:G:C	16968548	C,C	G,G	1,1	inf,-inf	inf,inf	1.49969,1.58126	0.000656841	0.00135362
2	chr10:17206829:G:C	17206829	C,C	G,G	1,1	-inf,-inf	inf,inf	3.19927,0.274161	0.000652514	0.00122441
2	chr10:17148766:T:C	17148766	C,C	T,T	1,1	inf,inf	inf,inf	0.39605,2.34688	0.00065182	0.00131509
2	chr10:17231338:AT:A	17231338	A,A	AT,AT	1,1	inf,-inf	inf,inf	2.3283,0.233962	0.000650071	0.00127043
2	chr10:17146630:C:T	17146630	T,T	C,C	1,1	inf,inf	inf,inf	0.400515,2.3382	0.000647962	0.00130738
2	chr10:17296426:T:C	17296426	C,C	T,T	1,1	inf,inf	inf,inf	2.38753,0.01621	0.000647901	0.00129549
2	chr10:17143811:A:G	17143811	G,G	A,A	1,1	inf,inf	inf,inf	0.374256,2.35647	0.00064701	0.00130593
2	chr10:17143913:AATTTG:A	17143913	A,A	AATTTG,AATTTG	1,1	inf,inf	inf,inf	0.37973,2.35011	0.00064356	0.00129884
2	chr10:17189956:C:T	17189956	NA,T	NA,C	NA,1	NA,-inf	NA,inf	NA,1.3993	0.000642135	0.0013237
2	chr10:16968406:T:C	16968406	C,C	T,T	1,1	inf,-inf	inf,inf	1.4174,1.6406	0.000638451	0.00131591
2	chr10:17208201:GATCATGA:G	17208201	G,G	GATCATGA,GATCATGA	1,1	inf,-inf	inf,inf	2.70606,0.0558402	0.000638058	0.00120568
2	chr10:16868747:C:G	16868747	NA,G	NA,C	NA,1	NA,-inf	NA,inf	NA,1.33578	0.000636724	0.00130876
2	chr10:16874485:T:C	16874485	NA,C	NA,T	NA,1	NA,-inf	NA,inf	NA,1.41821	0.000633005	0.0013019
2	chr10:17090081:T:C	17090081	NA,C	NA,T	NA,1	NA,inf	NA,inf	NA,1.5566	0.000631073	0.00129927
2	chr10:17064130:C:T	17064130	NA,T	NA,C	NA,1	NA,inf	NA,inf	NA,1.59263	0.000630127	0.0012966
2	chr10:16956048:G:A	16956048	A,A	G,G	1,1	inf,-inf	inf,inf	1.55495,1.60747	0.000629671	0.00130394
2	chr10:17218291:A:G	17218291	G,G	A,A	1,1	-inf,-inf	inf,inf	2.86971,0.203927	0.00062832	0.00122788
2	chr10:16475693:A:G	16475693	NA,G	NA,A	NA,1	NA,inf	NA,inf	NA,1.46919	0.000626195	0.00129038
2	chr10:16644968:G:T	16644968	NA,T	NA,G	NA,1	NA,inf	NA,inf	NA,1.52992	0.000626016	0.00129073
2	chr10:17265987:G:A	17265987	NA,A	NA,G	NA,1	NA,-inf	NA,inf	NA,1.46159	0.00062565	0.00128712
2	chr10:16466054:A:G	16466054	NA,G	NA,A	NA,1	NA,-inf	NA,inf	NA,1.40068	0.000624144	0.0012841
2	chr10:16510473:G:A	16510473	A,A	G,G	1,1	-inf,inf	inf,inf	1.96357,0.571458	0.00062177	0.00128303
2	chr10:17213096:G:A	17213096	A,A	G,G	1,1	-inf,-inf	inf,inf	2.31255,0.801736	0.000620276	0.00121572
2	chr10:16827725:C:T	16827725	NA,T	NA,C	NA,1	NA,inf	NA,inf	NA,1.64903	0.000615248	0.00127517
2	chr10:17141514:AT:A	17141514	A,A	AT,AT	1,1	-inf,-inf	inf,inf	3.18838,0.372711	0.000611042	0.00115127
2	chr10:17162859:C:T	17162859	T,NA	C,NA	1,NA	-inf,NA	inf,NA	1.90364,NA	0.000609312	0.00124224
2	chr10:16579972:CCT:C	16579972	NA,C	NA,CCT	NA,1	NA,-inf	NA,inf	NA,1.41228	0.000608396	0.00125276
2	chr10:16972299:C:T	16972299	T,T	C,C	1,1	inf,-inf	inf,inf	1.67405,1.36509	0.000602565	0.00124216
2	chr10:17306989:TC:T	17306989	T,NA	TC,NA	1,NA	-inf,NA	inf,NA	1.89591,NA	0.000602527	0.00123718
2	chr10:17087722:A:G	17087722	G,G	A,A	1,1	-inf,-inf	inf,inf	0.809482,1.62412	0.00059819	0.00123756
2	chr10:16972600:G:A	16972600	A,A	G,G	1,1	inf,-inf	inf,inf	1.24673,1.7954	0.000595936	0.00123209
2	chr10:16673826:A:C	16673826	NA,C	NA,A	NA,1	NA,inf	NA,inf	NA,1.44352	0.000595388	0.00122715
2	chr10:16887130:G:A	16887130	NA,A	NA,G	NA,1	NA,-inf	NA,inf	NA,1.40315	0.00059421	0.00122237
2	chr10:16359515:T:TA	16359515	NA,TA	NA,T	NA,1	NA,-inf	NA,inf	NA,1.38963	0.000591826	0.00121832
2	chr10:17224390:C:A	17224390	A,A	C,C	1,1	inf,inf	inf,inf	2.71703,0.0642591	0.00058958	0.00115292
2	chr10:16446057:G:A	16446057	A,A	G,G	1,1	-inf,inf	inf,inf	2.00666,0.056989	0.000589071	0.00120948
2	chr10:16972557:C:T	16972557	T,T	C,C	1,1	inf,-inf	inf,inf	1.19245,1.82722	0.000588764	0.00121698
2	chr10:16442043:C:T	16442043	T,T	C,C	1,1	-inf,inf	inf,inf	1.89064,0.333074	0.000584729	0.00120047
2	chr10:17144626:T:C	17144626	C,C	T,T	1,1	inf,inf	inf,inf	0.401608,2.28447	0.000583983	0.00117837
2	chr10:17146897:G:GT	17146897	GT,GT	G,G	1,1	inf,inf	inf,inf	0.372814,2.29956	0.000582579	0.00117614
2	chr10:17287936:T:A	17287936	NA,A	NA,T	NA,1	NA,inf	NA,inf	NA,1.40741	0.000582041	0.00119866
2	chr10:17218744:G:C	17218744	C,C	G,G	1,1	-inf,-inf	inf,inf	2.82406,0.202953	0.000580096	0.0011343
2	chr10:17208979:C:T	17208979	T,T	C,C	1,1	inf,-inf	inf,inf	2.64655,0.094438	0.000576095	0.00109017
2	chr10:16541656:A:G	16541656	NA,G	NA,A	NA,1	NA,-inf	NA,inf	NA,1.35336	0.000573097	0.00117949
2	chr10:17149469:T:C	17149469	C,C	T,T	1,1	inf,inf	inf,inf	0.360677,2.29676	0.000570054	0.00115115
2	chr10:16972985:G:A	16972985	A,A	G,G	1,1	inf,-inf	inf,inf	1.1582,1.83556	0.000570051	0.00117823
2	chr10:16743203:C:A	16743203	NA,A	NA,C	NA,1	NA,inf	NA,inf	NA,1.43593	0.000569406	0.00117373
2	chr10:16830744:T:C	16830744	NA,C	NA,T	NA,1	NA,-inf	NA,inf	NA,1.32183	0.000564741	0.00116186
2	chr10:17071828:G:A	17071828	NA,A	NA,G	NA,1	NA,inf	NA,inf	NA,1.40253	0.000563279	0.00116168
2	chr10:17216800:C:T	17216800	T,T	C,C	1,1	inf,inf	inf,inf	2.65461,0.179114	0.000563044	0.00110133
2	chr10:17185075:A:G	17185075	G,G	A,A	1,1	inf,inf	inf,inf	0.530808,2.17908	0.000562945	0.00113374
2	chr10:16318172:G:A	16318172	NA,A	NA,G	NA,1	NA,-inf	NA,inf	NA,1.32169	0.000560561	0.00115298
2	chr10:17192176:A:G	17192176	G,G	A,A	1,1	inf,inf	inf,inf	0.519627,2.18427	0.000558269	0.00112468
2	chr10:16673786:C:T	16673786	T,T	C,C	1,1	-inf,inf	inf,inf	1.70426,0.538501	0.000557753	0.0011434
2	chr10:16513863:T:A	16513863	A,A	T,T	1,1	-inf,inf	inf,inf	2.07864,0.0976575	0.000557379	0.00114717
2	chr10:16599826:C:A	16599826	A,A	C,C	1,1	inf,inf	inf,inf	2.05006,0.7511	0.000555988	0.00115177
2	chr10:16359257:A:G	16359257	NA,G	NA,A	NA,1	NA,-inf	NA,inf	NA,1.35518	0.000555936	0.00114446
2	chr10:16359233:T:C	16359233	NA,C	NA,T	NA,1	NA,-inf	NA,inf	NA,1.35518	0.000555936	0.00114446
2	chr10:16436393:A:G	16436393	G,G	A,A	1,1	-inf,inf	inf,inf	1.94671,0.215737	0.000555317	0.00114025
2	chr10:17148562:T:C	17148562	C,C	T,T	1,1	inf,inf	inf,inf	0.368002,2.27775	0.000554765	0.0011202
2	chr10:16651594:C:T	16651594	NA,T	NA,C	NA,1	NA,inf	NA,inf	NA,1.45711	0.000554518	0.0011432
2	chr10:17201352:C:T	17201352	T,T	C,C	1,1	-inf,-inf	inf,inf	2.9981,0.466024	0.00055409	0.00104306
2	chr10:17185412:AG:A	17185412	A,A	AG,AG	1,1	inf,inf	inf,inf	0.489092,2.2002	0.000554058	0.0011166
2	chr10:16771404:G:C	16771404	NA,C	NA,G	NA,1	NA,inf	NA,inf	NA,1.48898	0.000553797	0.00114106
2	chr10:17145599:G:A	17145599	A,A	G,G	1,1	inf,inf	inf,inf	0.402437,2.25542	0.000553716	0.0011174
2	chr10:16972691:G:A	16972691	A,A	G,G	1,1	inf,-inf	inf,inf	1.14855,1.82547	0.000553291	0.00114351
2	chr10:17205574:A:G	17205574	G,G	A,A	1,1	inf,-inf	inf,inf	2.60499,0.0776752	0.000552473	0.00104587
2	chr10:16520388:G:C	16520388	NA,C	NA,G	NA,1	NA,inf	NA,inf	NA,1.44096	0.000552234	0.00113831
2	chr10:17286121:C:T	17286121	NA,T	NA,C	NA,1	NA,-inf	NA,inf	NA,1.39507	0.000550843	0.00113289
2	chr10:17260677:G:A	17260677	A,A	G,G	1,1	inf,-inf	inf,inf	2.32716,0.173002	0.000550735	0.00107818
2	chr10:16684889:C:T	16684889	NA,T	NA,C	NA,1	NA,-inf	NA,inf	NA,1.32209	0.000549782	0.00113109
2	chr10:16608661:T:C	16608661	C,C	T,T	1,1	inf,inf	inf,inf	2.18644,0.614455	0.000547874	0.00113735
2	chr10:16743557:G:T	16743557	NA,T	NA,G	NA,1	NA,inf	NA,inf	NA,1.40006	0.000547201	0.00112761
2	chr10:17207546:C:T	17207546	T,T	C,C	1,1	inf,-inf	inf,inf	2.62034,0.0757751	0.000546003	0.00103364
2	chr10:16743145:T:C	16743145	NA,C	NA,T	NA,1	NA,inf	NA,inf	NA,1.41202	0.000545696	0.00112487
2	chr10:17118994:C:G	17118994	G,NA	C,NA	1,NA	-inf,NA	inf,NA	1.8911,NA	0.000545467	0.00112184
2	chr10:17260458:G:A	17260458	NA,A	NA,G	NA,1	NA,-inf	NA,inf	NA,1.30823	0.000541266	0.00110987
2	chr10:17183121:T:A	17183121	A,A	T,T	1,1	inf,inf	inf,inf	0.509154,2.17091	0.00053883	0.00108562
2	chr10:17203121:A:G	17203121	G,G	A,A	1,1	inf,-inf	inf,inf	2.56574,0.116642	0.000538694	0.00102124
2	chr10:17154094:T:C	17154094	C,C	T,T	1,1	inf,inf	inf,inf	0.449468,2.20924	0.000536282	0.00108151
2	chr10:16743553:CA:C	16743553	NA,C	NA,CA	NA,1	NA,-inf	NA,inf	NA,1.33835	0.000534362	0.0011001
2	chr10:17147591:T:C	17147591	C,C	T,T	1,1	inf,inf	inf,inf	0.399709,2.23764	0.000533951	0.00107763
2	chr10:17146579:C:G	17146579	G,G	C,C	1,1	inf,inf	inf,inf	0.43321,2.21453	0.000533325	0.00107572
2	chr10:17184358:T:C	17184358	C,C	T,T	1,1	inf,inf	inf,inf	0.52857,2.15014	0.000532361	0.00107229
2	chr10:17058791:C:T	17058791	NA,T	NA,C	NA,1	NA,inf	NA,inf	NA,1.48286	0.000532221	0.00109527
2	chr10:16408789:C:T	16408789	NA,T	NA,C	NA,1	NA,inf	NA,inf	NA,1.37786	0.000531431	0.00109515
2	chr10:17275646:T:C	17275646	NA,C	NA,T	NA,1	NA,-inf	NA,inf	NA,1.3745	0.000531282	0.00109267
2	chr10:16692632:T:C	16692632	NA,C	NA,T	NA,1	NA,-inf	NA,inf	NA,1.3487	0.000528979	0.00108978
2	chr10:17260892:G:A	17260892	A,A	G,G	1,1	inf,-inf	inf,inf	2.30241,0.178612	0.000528572	0.00103516
2	chr10:16827994:C:A	16827994	NA,A	NA,C	NA,1	NA,-inf	NA,inf	NA,1.28551	0.000528227	0.00108676
2	chr10:17202308:G:T	17202308	T,T	G,G	1,1	inf,-inf	inf,inf	2.58959,0.0753912	0.000527756	0.000999292
2	chr10:16688637:A:G	16688637	NA,G	NA,A	NA,1	NA,-inf	NA,inf	NA,1.31914	0.000524586	0.0010802
2	chr10:16513488:AG:A	16513488	A,A	AG,AG	1,1	-inf,-inf	inf,inf	2.15241,0.128055	0.00052457	0.0010832
2	chr10:16861844:A:G	16861844	NA,G	NA,A	NA,1	NA,inf	NA,inf	NA,1.38597	0.000523924	0.00107976
2	chr10:16500842:G:A	16500842	NA,A	NA,G	NA,1	NA,inf	NA,inf	NA,1.36007	0.000521686	0.00107516
2	chr10:17210159:T:C	17210159	C,C	T,T	1,1	inf,-inf	inf,inf	2.56889,0.0999188	0.000521628	0.000989412
2	chr10:16994322:CAT:C	16994322	NA,C	NA,CAT	NA,1	NA,-inf	NA,inf	NA,1.3017	0.000521139	0.00107267
2	chr10:17208901:G:T	17208901	T,T	G,G	1,1	inf,-inf	inf,inf	2.59145,0.0879769	0.000519739	0.000984617
2	chr10:16743213:C:T	16743213	NA,T	NA,C	NA,1	NA,inf	NA,inf	NA,1.38269	0.000518288	0.00106836
2	chr10:17179431:G:A	17179431	A,A	G,G	1,1	inf,inf	inf,inf	0.496782,2.15716	0.000517001	0.00104192
2	chr10:16835226:C:T	16835226	NA,T	NA,C	NA,1	NA,-inf	NA,inf	NA,1.30845	0.000516959	0.00106389
2	chr10:17185710:C:T	17185710	T,T	C,C	1,1	inf,inf	inf,inf	0.489398,2.1601	0.000514834	0.00103769
2	chr10:17184164:A:G	17184164	G,G	A,A	1,1	inf,inf	inf,inf	0.540631,2.12322	0.000514661	0.00103653
2	chr10:17148668:TTTAA:T	17148668	T,T	TTTAA,TTTAA	1,1	inf,inf	inf,inf	0.362056,2.24066	0.000514561	0.00103928
2	chr10:17181079:TCACTGTGGCAATG:T	17181079	T,T	TCACTGTGGCAATG,TCACTGTGGCAATG	1,1	inf,inf	inf,inf	0.479302,2.16336	0.000511269	0.00103068
2	chr10:16743087:T:A	16743087	NA,A	NA,T	NA,1	NA,inf	NA,inf	NA,1.37382	0.00051057	0.00105245
2	chr10:16479406:G:A	16479406	NA,A	NA,G	NA,1	NA,inf	NA,inf	NA,1.35239	0.000508688	0.00104824
2	chr10:16995404:T:C	16995404	NA,C	NA,T	NA,1	NA,-inf	NA,inf	NA,1.298	0.000508236	0.0010463
2	chr10:16967524:T:C	16967524	C,C	T,T	1,1	inf,-inf	inf,inf	1.42725,1.49998	0.00050542	0.00104163
2	chr10:17156016:T:C	17156016	C,C	T,T	1,1	inf,inf	inf,inf	0.466218,2.16513	0.0005053	0.00101884
2	chr10:16391459:C:G	16391459	NA,G	NA,C	NA,1	NA,-inf	NA,inf	NA,1.29912	0.000503917	0.0010374
2	chr10:16512255:T:C	16512255	C,C	T,T	1,1	-inf,inf	inf,inf	1.99514,0.261348	0.000503145	0.00103599
2	chr10:17141132:G:A	17141132	A,A	G,G	1,1	inf,inf	inf,inf	0.397917,2.20647	0.000502762	0.00101481
2	chr10:17251282:G:A	17251282	NA,A	NA,G	NA,1	NA,-inf	NA,inf	NA,1.33936	0.000500491	0.00102937
2	chr10:16895331:A:G	16895331	G,NA	A,NA	1,NA	-inf,NA	inf,NA	1.59398,NA	0.000497675	0.00103351
2	chr10:17187018:T:C	17187018	C,C	T,T	1,1	inf,inf	inf,inf	0.468119,2.15593	0.000497502	0.00100317
2	chr10:16348033:T:C	16348033	NA,C	NA,T	NA,1	NA,-inf	NA,inf	NA,1.28583	0.000493843	0.0010167
2	chr10:16516291:C:T	16516291	T,T	C,C	1,1	-inf,inf	inf,inf	1.9283,0.358295	0.000493309	0.00101548
2	chr10:16416884:C:G	16416884	NA,G	NA,C	NA,1	NA,-inf	NA,inf	NA,1.26336	0.000492318	0.00101312
2	chr10:17133485:A:C	17133485	C,C	A,A	1,1	-inf,inf	inf,inf	2.59409,0.64485	0.000491797	0.000951523
2	chr10:17202049:T:C	17202049	C,C	T,T	1,1	inf,-inf	inf,inf	2.54934,0.0747292	0.000491048	0.00093056
2	chr10:17152027:A:G	17152027	G,G	A,A	1,1	inf,inf	inf,inf	0.47007,2.14735	0.000490719	0.000989446
2	chr10:17192706:T:C	17192706	C,C	T,T	1,1	inf,inf	inf,inf	0.524617,2.10718	0.000490033	0.000987288
2	chr10:17217773:C:T	17217773	T,T	C,C	1,1	-inf,-inf	inf,inf	2.76628,0.0484529	0.000489334	0.000957105
2	chr10:17217568:C:T	17217568	T,T	C,C	1,1	-inf,-inf	inf,inf	2.76351,0.0551521	0.000488424	0.000955335
2	chr10:17293055:T:A	17293055	A,A	T,T	1,1	inf,-inf	inf,inf	1.95348,0.632745	0.000488047	0.000963559
2	chr10:17178451:A:G	17178451	G,G	A,A	1,1	inf,inf	inf,inf	0.477067,2.13931	0.000487697	0.000983287
2	chr10:17189570:T:C	17189570	C,C	T,T	1,1	inf,inf	inf,inf	0.402295,2.1862	0.000484206	0.000977541
2	chr10:17160910:G:C	17160910	C,C	G,G	1,1	inf,inf	inf,inf	0.434451,2.16165	0.000483796	0.000976098
2	chr10:16574606:A:C	16574606	NA,C	NA,A	NA,1	NA,-inf	NA,inf	NA,1.29983	0.000483565	0.000996333
2	chr10:16769206:A:G	16769206	NA,G	NA,A	NA,1	NA,inf	NA,inf	NA,1.4108	0.00048348	0.000996196
2	chr10:16771118:G:A	16771118	NA,A	NA,G	NA,1	NA,inf	NA,inf	NA,1.41023	0.000483008	0.000995223
2	chr10:17160227:T:C	17160227	C,C	T,T	1,1	inf,inf	inf,inf	0.460926,2.14361	0.000482462	0.000972966
2	chr10:16764317:C:A	16764317	NA,A	NA,C	NA,1	NA,inf	NA,inf	NA,1.30121	0.000480807	0.000989369
2	chr10:17249776:G:A	17249776	A,A	G,G	1,1	inf,inf	inf,inf	2.21906,0.0542432	0.000479449	0.000938001
2	chr10:16920791:T:C	16920791	C,C	T,T	1,1	inf,inf	inf,inf	0.410464,1.75715	0.000478583	0.000978966
2	chr10:17078857:T:C	17078857	NA,C	NA,T	NA,1	NA,-inf	NA,inf	NA,1.26344	0.000478058	0.000983684
2	chr10:17210297:G:A	17210297	A,A	G,G	1,1	inf,-inf	inf,inf	2.56845,0.0393321	0.000477317	0.000905472
2	chr10:17207488:C:A	17207488	A,A	C,C	1,1	inf,-inf	inf,inf	2.54553,0.0767255	0.000477189	0.000904807
2	chr10:17217767:T:A	17217767	A,A	T,T	1,1	-inf,-inf	inf,inf	2.74966,0.0537225	0.000476555	0.000932279
2	chr10:17210242:T:C	17210242	C,C	T,T	1,1	inf,-inf	inf,inf	2.52078,0.111663	0.000475891	0.000903565
2	chr10:17217643:C:G	17217643	G,G	C,C	1,1	-inf,-inf	inf,inf	2.74713,0.0566083	0.000475551	0.000930351
2	chr10:16555944:A:T	16555944	NA,T	NA,A	NA,1	NA,-inf	NA,inf	NA,1.20741	0.000474862	0.000976469
2	chr10:16448753:G:C	16448753	NA,C	NA,G	NA,1	NA,-inf	NA,inf	NA,1.26129	0.000473869	0.00097537
2	chr10:16631254:G:A	16631254	A,A	G,G	1,1	inf,-inf	inf,inf	1.71951,0.782576	0.00047334	0.000974897
2	chr10:16827975:A:AT	16827975	NA,AT	NA,A	NA,1	NA,-inf	NA,inf	NA,1.22688	0.000472004	0.000971146
2	chr10:16390334:C:T	16390334	NA,T	NA,C	NA,1	NA,-inf	NA,inf	NA,1.26149	0.000470597	0.000968842
2	chr10:17187014:T:C	17187014	C,C	T,T	1,1	inf,inf	inf,inf	0.456152,2.13351	0.000470436	0.00094887
2	chr10:17122329:G:A	17122329	A,A	G,G	1,1	inf,-inf	inf,inf	0.489488,2.02243	0.000469258	0.000967514
2	chr10:17267905:C:T	17267905	T,T	C,C	1,1	inf,-inf	inf,inf	2.19468,0.229992	0.00046898	0.000919793
2	chr10:17171002:A:AT	17171002	AT,AT	A,A	1,1	inf,inf	inf,inf	0.478371,2.11026	0.000468343	0.000944389
2	chr10:17145954:C:G	17145954	G,G	C,C	1,1	inf,inf	inf,inf	0.383152,2.17539	0.000467384	0.000943793
2	chr10:17279576:C:T	17279576	NA,T	NA,C	NA,1	NA,-inf	NA,inf	NA,1.30208	0.000466998	0.000960548
2	chr10:17202916:T:C	17202916	C,C	T,T	1,1	inf,-inf	inf,inf	2.51046,0.0997581	0.000466919	0.000885922
2	chr10:17203330:T:C	17203330	C,C	T,T	1,1	inf,-inf	inf,inf	2.48364,0.122253	0.000466886	0.000886709
2	chr10:16800618:A:G	16800618	G,G	A,A	1,1	inf,inf	inf,inf	3.49869,0.718146	0.000463746	0.00140571
2	chr10:17217864:T:C	17217864	C,C	T,T	1,1	-inf,-inf	inf,inf	2.72946,0.0605563	0.000461879	0.000903773
2	chr10:17160973:G:GC	17160973	GC,GC	G,G	1,1	inf,inf	inf,inf	0.475577,2.11011	0.000461598	0.000930774
2	chr10:16551402:G:A	16551402	NA,A	NA,G	NA,1	NA,-inf	NA,inf	NA,1.18714	0.000461576	0.000949067
2	chr10:16993066:C:T	16993066	NA,T	NA,C	NA,1	NA,-inf	NA,inf	NA,1.21837	0.000459894	0.000946067
2	chr10:17164844:C:A	17164844	A,A	C,C	1,1	inf,inf	inf,inf	0.472355,2.10963	0.000459397	0.000926413
2	chr10:17084624:G:T	17084624	NA,T	NA,G	NA,1	NA,inf	NA,inf	NA,1.40669	0.00045876	0.000944058
2	chr10:17194651:A:G	17194651	G,G	A,A	1,1	-inf,inf	inf,inf	2.81781,0.255175	0.000458616	0.000880447
2	chr10:17189647:T:C	17189647	C,C	T,T	1,1	inf,inf	inf,inf	0.392037,2.16255	0.000458172	0.000925241
2	chr10:16987126:T:C	16987126	C,NA	T,NA	1,NA	inf,NA	inf,NA	1.32016,NA	0.000456192	0.000934179
2	chr10:17155299:A:C	17155299	C,C	A,A	1,1	inf,inf	inf,inf	0.465968,2.10771	0.000454714	0.000917027
2	chr10:17167591:G:A	17167591	A,A	G,G	1,1	inf,inf	inf,inf	0.500284,2.08368	0.000453701	0.000914559
2	chr10:16761218:T:C	16761218	NA,C	NA,T	NA,1	NA,inf	NA,inf	NA,1.37279	0.000453193	0.000933798
2	chr10:17263124:G:C	17263124	NA,C	NA,G	NA,1	NA,-inf	NA,inf	NA,1.20972	0.000452696	0.000928488
2	chr10:16834847:T:A	16834847	NA,A	NA,T	NA,1	NA,-inf	NA,inf	NA,1.20469	0.000452171	0.000930476
2	chr10:16423815:G:A	16423815	NA,A	NA,G	NA,1	NA,-inf	NA,inf	NA,1.21238	0.000451464	0.000929004
2	chr10:16791521:T:C	16791521	C,C	T,T	1,1	inf,inf	inf,inf	3.49519,0.149438	0.000451179	0.00111959
2	chr10:17189613:A:T	17189613	T,T	A,A	1,1	inf,inf	inf,inf	0.402692,2.14698	0.000450858	0.000910323
2	chr10:16762804:A:G	16762804	NA,G	NA,A	NA,1	NA,inf	NA,inf	NA,1.3691	0.00045037	0.000927981
2	chr10:16818322:A:G	16818322	NA,G	NA,A	NA,1	NA,-inf	NA,inf	NA,1.19244	0.000446636	0.000918964
2	chr10:16452339:C:T	16452339	NA,T	NA,C	NA,1	NA,-inf	NA,inf	NA,1.25663	0.000446062	0.000918715
2	chr10:17117193:T:G	17117193	G,G	T,T	1,1	inf,-inf	inf,inf	2.32622,0.163003	0.000445573	0.000895442
2	chr10:16610718:T:C	16610718	C,C	T,T	1,1	-inf,inf	inf,inf	0.0416705,2.02886	0.000445279	0.000915164
2	chr10:17170234:T:C	17170234	C,C	T,T	1,1	inf,inf	inf,inf	0.48074,2.087	0.000444786	0.000896898
2	chr10:17250737:A:G	17250737	NA,G	NA,A	NA,1	NA,-inf	NA,inf	NA,1.27349	0.000443622	0.000912468
2	chr10:17193129:T:C	17193129	C,C	T,T	1,1	inf,inf	inf,inf	0.479848,2.08146	0.000441639	0.00089072
2	chr10:16747984:T:C	16747984	NA,C	NA,T	NA,1	NA,-inf	NA,inf	NA,1.15872	0.000438654	0.000902022
2	chr10:17190141:T:G	17190141	G,G	T,T	1,1	inf,inf	inf,inf	0.400408,2.12913	0.000434966	0.000878341
2	chr10:16892482:T:C	16892482	NA,C	NA,T	NA,1	NA,inf	NA,inf	NA,1.3487	0.000434956	0.00089578
2	chr10:17159248:A:G	17159248	G,G	A,A	1,1	inf,inf	inf,inf	0.455805,2.08783	0.000432688	0.000872841
2	chr10:17159467:A:G	17159467	G,G	A,A	1,1	inf,inf	inf,inf	0.469727,2.0765	0.000431461	0.000870169
2	chr10:16949074:A:C	16949074	NA,C	NA,A	NA,1	NA,inf	NA,inf	NA,1.32061	0.000430585	0.00088797
2	chr10:16824930:G:A	16824930	NA,A	NA,G	NA,1	NA,-inf	NA,inf	NA,1.23256	0.000429386	0.000884106
2	chr10:16755292:T:A	16755292	NA,A	NA,T	NA,1	NA,-inf	NA,inf	NA,1.14684	0.000429171	0.000882449
2	chr10:17160835:T:G	17160835	G,G	T,T	1,1	inf,inf	inf,inf	0.45575,2.08266	0.000428588	0.000864587
2	chr10:16347857:C:T	16347857	T,NA	C,NA	1,NA	inf,NA	inf,NA	1.30405,NA	0.000428103	0.000879152
2	chr10:17172646:T:C	17172646	C,C	T,T	1,1	inf,inf	inf,inf	0.451595,2.08533	0.000427356	0.000862219
2	chr10:16609748:C:T	16609748	NA,T	NA,C	NA,1	NA,inf	NA,inf	NA,1.27628	0.000427217	0.00088088
2	chr10:16756311:C:T	16756311	NA,T	NA,C	NA,1	NA,-inf	NA,inf	NA,1.14295	0.000426031	0.000875998
2	chr10:17011522:C:A	17011522	NA,A	NA,C	NA,1	NA,-inf	NA,inf	NA,1.17084	0.000425727	0.000874914
2	chr10:16749667:G:A	16749667	NA,A	NA,G	NA,1	NA,-inf	NA,inf	NA,1.20474	0.000424214	0.000873204
2	chr10:16755641:A:G	16755641	NA,G	NA,A	NA,1	NA,-inf	NA,inf	NA,1.14116	0.000423987	0.000871815
2	chr10:17035649:C:T	17035649	T,T	C,C	1,1	-inf,-inf	inf,inf	0.562506,1.7311	0.000421794	0.000874052
2	chr10:17263185:C:T	17263185	NA,T	NA,C	NA,1	NA,inf	NA,inf	NA,1.3019	0.000421641	0.000868379
2	chr10:16510058:A:G	16510058	G,G	A,A	1,1	-inf,inf	inf,inf	2.01382,0.163652	0.000421045	0.000868817
2	chr10:16810180:A:C	16810180	NA,C	NA,A	NA,1	NA,-inf	NA,inf	NA,1.64148	0.000421012	0.000879781
2	chr10:16475015:G:C	16475015	C,C	G,G	1,1	-inf,-inf	inf,inf	1.56302,0.48187	0.000418893	0.00085996
2	chr10:17190145:C:T	17190145	T,T	C,C	1,1	inf,inf	inf,inf	0.410853,2.09857	0.000416405	0.000840779
2	chr10:17167343:A:G	17167343	G,G	A,A	1,1	inf,inf	inf,inf	0.473403,2.05592	0.000416391	0.000839839
2	chr10:16749738:T:G	16749738	NA,G	NA,T	NA,1	NA,-inf	NA,inf	NA,1.19482	0.000416249	0.00085683
2	chr10:16755810:T:C	16755810	NA,C	NA,T	NA,1	NA,-inf	NA,inf	NA,1.13009	0.000416229	0.000855853
2	chr10:16796593:G:T	16796593	NA,T	NA,G	NA,1	NA,-inf	NA,inf	NA,1.19803	0.000414317	0.000852889
2	chr10:17313489:A:G	17313489	G,NA	A,NA	1,NA	-inf,NA	inf,NA	1.65108,NA	0.000414288	0.000850815
2	chr10:16633921:C:T	16633921	T,T	C,C	1,1	inf,-inf	inf,inf	1.48006,0.98126	0.000414125	0.000853264
2	chr10:16455150:G:A	16455150	A,NA	G,NA	1,NA	-inf,NA	inf,NA	1.5484,NA	0.000413846	0.000857378
2	chr10:17270625:G:A	17270625	NA,A	NA,G	NA,1	NA,-inf	NA,inf	NA,1.23276	0.000413039	0.000849643
2	chr10:16475274:A:G	16475274	G,G	A,A	1,1	-inf,-inf	inf,inf	1.30995,0.762701	0.000412963	0.000847455
2	chr10:17215306:GC:G	17215306	G,G	GC,GC	1,1	inf,inf	inf,inf	2.51719,0.102325	0.000410675	0.000805038
2	chr10:17285080:CT:C	17285080	NA,C	NA,CT	NA,1	NA,inf	NA,inf	NA,1.28479	0.000410498	0.000845414
2	chr10:16764955:T:G	16764955	G,G	T,T	1,1	-inf,-inf	inf,inf	0.0280638,1.97271	0.000409125	0.000840032
2	chr10:17172074:G:A	17172074	NA,A	NA,G	NA,1	NA,inf	NA,inf	NA,1.2406	0.00040721	0.000837376
2	chr10:17304267:A:G	17304267	NA,G	NA,A	NA,1	NA,inf	NA,inf	NA,1.28635	0.000406623	0.000840114
2	chr10:16483562:T:C	16483562	C,NA	T,NA	1,NA	inf,NA	inf,NA	1.31238,NA	0.000406282	0.000835448
2	chr10:17105109:T:C	17105109	NA,C	NA,T	NA,1	NA,inf	NA,inf	NA,1.22327	0.000405724	0.000835925
2	chr10:17250553:T:C	17250553	NA,C	NA,T	NA,1	NA,inf	NA,inf	NA,1.27784	0.000405319	0.000834762
2	chr10:17031560:C:T	17031560	T,T	C,C	1,1	inf,-inf	inf,inf	0.513141,1.77296	0.000403796	0.000828243
2	chr10:17172155:C:A	17172155	A,A	C,C	1,1	-inf,inf	inf,inf	2.79874,0.179273	0.000403253	0.000774804
2	chr10:17167615:T:C	17167615	C,C	T,T	1,1	inf,inf	inf,inf	0.484314,2.03045	0.000403146	0.000813028
2	chr10:16756204:T:C	16756204	NA,C	NA,T	NA,1	NA,-inf	NA,inf	NA,1.10558	0.000398127	0.000818658
2	chr10:17060441:A:C	17060441	NA,C	NA,A	NA,1	NA,-inf	NA,inf	NA,1.15579	0.000393407	0.000809853
2	chr10:16527186:T:C	16527186	C,NA	T,NA	1,NA	inf,NA	inf,NA	1.34683,NA	0.000391391	0.000805924
2	chr10:17105049:C:T	17105049	T,NA	C,NA	1,NA	-inf,NA	inf,NA	1.6952,NA	0.000390607	0.000803467
2	chr10:17270837:ATCT:A	17270837	NA,A	NA,ATCT	NA,1	NA,inf	NA,inf	NA,1.25548	0.000390572	0.000804343
2	chr10:17193624:G:A	17193624	A,A	G,G	1,1	inf,inf	inf,inf	0.509721,1.99318	0.000389631	0.000785527
2	chr10:17192766:G:A	17192766	A,A	G,G	1,1	inf,inf	inf,inf	0.542256,1.9682	0.000388779	0.000783437
2	chr10:16403222:C:T	16403222	T,T	C,C	1,1	inf,inf	inf,inf	0.864,1.50999	0.000388019	0.000799448
2	chr10:16749582:G:A	16749582	NA,A	NA,G	NA,1	NA,-inf	NA,inf	NA,1.15414	0.000387411	0.00079749
2	chr10:17174266:G:A	17174266	NA,A	NA,G	NA,1	NA,inf	NA,inf	NA,1.21131	0.00038721	0.000796272
2	chr10:17288251:C:T	17288251	NA,T	NA,C	NA,1	NA,inf	NA,inf	NA,1.24511	0.000385271	0.000793467
2	chr10:16615494:G:A	16615494	NA,A	NA,G	NA,1	NA,inf	NA,inf	NA,1.22261	0.000385173	0.000794302
2	chr10:17051771:C:T	17051771	NA,T	NA,C	NA,1	NA,-inf	NA,inf	NA,1.14042	0.000382298	0.00078699
2	chr10:17192271:T:C	17192271	NA,C	NA,T	NA,1	NA,inf	NA,inf	NA,1.2931	0.000381719	0.000784937
2	chr10:17181314:C:T	17181314	T,T	C,C	1,1	inf,inf	inf,inf	0.475684,2.00479	0.000381208	0.000768963
2	chr10:17193261:G:T	17193261	NA,T	NA,G	NA,1	NA,-inf	NA,inf	NA,1.19551	0.000381157	0.000783914
2	chr10:16385871:T:C	16385871	NA,C	NA,T	NA,1	NA,inf	NA,inf	NA,1.17155	0.000380419	0.000783665
2	chr10:17181277:G:A	17181277	A,A	G,G	1,1	inf,inf	inf,inf	0.470206,2.00111	0.000378905	0.000764284
2	chr10:16624536:T:TA	16624536	NA,TA	NA,T	NA,1	NA,inf	NA,inf	NA,1.20021	0.000378738	0.00078083
2	chr10:17243290:T:C	17243290	C,C	T,T	1,1	inf,inf	inf,inf	2.64788,0.304367	0.000377419	0.000751971
2	chr10:17193630:T:C	17193630	C,C	T,T	1,1	inf,inf	inf,inf	0.516555,1.96958	0.000376709	0.000759441
2	chr10:16475163:T:C	16475163	C,C	T,T	1,1	-inf,-inf	inf,inf	1.28268,0.742127	0.000376364	0.00077238
2	chr10:17281389:ATAGT:A	17281389	NA,A	NA,ATAGT	NA,1	NA,inf	NA,inf	NA,1.22635	0.000374464	0.000771484
2	chr10:17038634:C:T	17038634	T,T	C,C	1,1	inf,-inf	inf,inf	0.563642,1.60492	0.000373584	0.000765702
2	chr10:17268553:A:G	17268553	NA,G	NA,A	NA,1	NA,-inf	NA,inf	NA,1.17193	0.000372964	0.000767191
2	chr10:17185000:C:T	17185000	T,T	C,C	1,1	inf,inf	inf,inf	0.460032,2.00546	0.000372513	0.000752855
2	chr10:16693199:C:T	16693199	NA,T	NA,C	NA,1	NA,-inf	NA,inf	NA,1.09836	0.000371541	0.000764758
2	chr10:17193832:T:C	17193832	C,C	T,T	1,1	inf,inf	inf,inf	0.505622,1.96858	0.000370302	0.000746688
2	chr10:17226840:T:C	17226840	C,C	T,T	1,1	-inf,-inf	inf,inf	2.67465,0.120872	0.000370058	0.000726726
2	chr10:16592913:T:C	16592913	NA,C	NA,T	NA,1	NA,inf	NA,inf	NA,1.19373	0.000369632	0.00076211
2	chr10:16758556:C:G	16758556	NA,G	NA,C	NA,1	NA,-inf	NA,inf	NA,1.06451	0.000369222	0.000759283
2	chr10:16752777:G:A	16752777	NA,A	NA,G	NA,1	NA,-inf	NA,inf	NA,1.0637	0.000368934	0.000758662
2	chr10:16773603:T:G	16773603	NA,G	NA,T	NA,1	NA,inf	NA,inf	NA,1.23896	0.000368808	0.000761369
2	chr10:16483462:T:C	16483462	NA,C	NA,T	NA,1	NA,-inf	NA,inf	NA,1.13787	0.000368118	0.000758192
2	chr10:16997984:C:T	16997984	NA,T	NA,C	NA,1	NA,-inf	NA,inf	NA,1.10197	0.000366637	0.000755101
2	chr10:16634856:T:C	16634856	NA,C	NA,T	NA,1	NA,inf	NA,inf	NA,1.17886	0.000365904	0.00075412
2	chr10:16932467:T:C	16932467	C,NA	T,NA	1,NA	inf,NA	inf,NA	1.22454,NA	0.000365116	0.000745483
2	chr10:16832931:C:T	16832931	T,T	C,C	1,1	inf,inf	inf,inf	4.11765,0.98535	0.000364447	0.00321692
2	chr10:17007619:C:G	17007619	NA,G	NA,C	NA,1	NA,-inf	NA,inf	NA,1.08617	0.000363888	0.000747925
2	chr10:17297863:A:C	17297863	NA,C	NA,A	NA,1	NA,inf	NA,inf	NA,1.12462	0.000362856	0.000747539
2	chr10:16614088:C:T	16614088	NA,T	NA,C	NA,1	NA,inf	NA,inf	NA,1.16041	0.000361788	0.000745671
2	chr10:17206668:G:C	17206668	C,C	G,G	1,1	inf,-inf	inf,inf	2.38347,0.0809423	0.000361656	0.00068843
2	chr10:17093756:C:T	17093756	T,T	C,C	1,1	inf,-inf	inf,inf	0.442555,1.90403	0.000361074	0.000744504
2	chr10:17193131:G:A	17193131	A,A	G,G	1,1	inf,inf	inf,inf	0.487467,1.96591	0.000360045	0.000726247
2	chr10:16326041:A:T	16326041	NA,T	NA,A	NA,1	NA,-inf	NA,inf	NA,1.09568	0.000359721	0.00074057
2	chr10:16385004:G:A	16385004	NA,A	NA,G	NA,1	NA,inf	NA,inf	NA,1.16121	0.000359193	0.000740351
2	chr10:16944811:C:T	16944811	T,T	C,C	1,1	-inf,-inf	inf,inf	1.26185,0.864849	0.000359066	0.000733251
2	chr10:16924016:G:A	16924016	NA,A	NA,G	NA,1	NA,inf	NA,inf	NA,1.23026	0.000358457	0.000738183
2	chr10:16476408:T:C	16476408	C,C	T,T	1,1	-inf,-inf	inf,inf	1.21321,0.78875	0.000356012	0.000730621
2	chr10:17011548:T:C	17011548	NA,C	NA,T	NA,1	NA,inf	NA,inf	NA,1.12935	0.000353942	0.000729958
2	chr10:17279836:G:A	17279836	A,A	G,G	1,1	inf,inf	inf,inf	1.93701,0.994947	0.000353407	0.000712393
2	chr10:16419199:G:A	16419199	NA,A	NA,G	NA,1	NA,-inf	NA,inf	NA,1.0619	0.000352535	0.000725302
2	chr10:17192613:A:G	17192613	G,G	A,A	1,1	inf,inf	inf,inf	0.177315,2.11365	0.000350404	0.000710687
2	chr10:16920539:G:A	16920539	A,A	G,G	1,1	inf,inf	inf,inf	0.409027,1.59476	0.000349537	0.000715095
2	chr10:16696533:C:T	16696533	NA,T	NA,C	NA,1	NA,-inf	NA,inf	NA,1.07606	0.000348109	0.000716664
2	chr10:16991505:G:A	16991505	A,NA	G,NA	1,NA	-inf,NA	inf,NA	1.31916,NA	0.000347812	0.000717918
2	chr10:17242772:G:T	17242772	NA,T	NA,G	NA,1	NA,inf	NA,inf	NA,1.18632	0.000347389	0.000715489
2	chr10:16757935:C:T	16757935	NA,T	NA,C	NA,1	NA,-inf	NA,inf	NA,1.03023	0.000347237	0.000714059
2	chr10:16593616:A:C	16593616	NA,C	NA,A	NA,1	NA,inf	NA,inf	NA,1.14607	0.00034552	0.000712335
2	chr10:17287682:G:A	17287682	NA,A	NA,G	NA,1	NA,inf	NA,inf	NA,1.14423	0.000345454	0.000712637
2	chr10:17288536:G:A	17288536	NA,A	NA,G	NA,1	NA,inf	NA,inf	NA,1.14305	0.000344733	0.000711151
2	chr10:16751070:T:C	16751070	NA,C	NA,T	NA,1	NA,-inf	NA,inf	NA,1.09291	0.000344722	0.000709821
2	chr10:17280389:G:A	17280389	NA,A	NA,G	NA,1	NA,inf	NA,inf	NA,1.15651	0.000343857	0.000708462
2	chr10:16542146:C:G	16542146	NA,G	NA,C	NA,1	NA,-inf	NA,inf	NA,1.04734	0.000343841	0.00070746
2	chr10:16947698:T:C	16947698	NA,C	NA,T	NA,1	NA,-inf	NA,inf	NA,1.10027	0.000342348	0.000704449
2	chr10:16987688:A:G	16987688	NA,G	NA,A	NA,1	NA,inf	NA,inf	NA,1.1091	0.000341087	0.000703426
2	chr10:16380718:T:C	16380718	NA,C	NA,T	NA,1	NA,inf	NA,inf	NA,1.10859	0.000341024	0.000702526
2	chr10:17287629:G:C	17287629	NA,C	NA,G	NA,1	NA,inf	NA,inf	NA,1.13651	0.000340948	0.000703336
2	chr10:16774584:A:C	16774584	NA,C	NA,A	NA,1	NA,inf	NA,inf	NA,1.17851	0.000340667	0.000702906
2	chr10:17054058:C:T	17054058	NA,T	NA,C	NA,1	NA,-inf	NA,inf	NA,1.04986	0.000340606	0.000701244
2	chr10:16483490:A:C	16483490	NA,C	NA,A	NA,1	NA,-inf	NA,inf	NA,1.09038	0.000340032	0.00070033
2	chr10:17242734:G:A	17242734	NA,A	NA,G	NA,1	NA,inf	NA,inf	NA,1.11309	0.000339706	0.000699719
2	chr10:16711721:T:C	16711721	C,NA	T,NA	1,NA	inf,NA	inf,NA	1.40094,NA	0.000339184	0.000702874
2	chr10:17242461:G:A	17242461	NA,A	NA,G	NA,1	NA,-inf	NA,inf	NA,1.11302	0.000337943	0.000695184
2	chr10:17150713:A:C	17150713	C,C	A,A	1,1	-inf,inf	inf,inf	2.67579,0.166457	0.00033727	0.000648817
2	chr10:17258322:A:T	17258322	NA,T	NA,A	NA,1	NA,inf	NA,inf	NA,1.20028	0.000337037	0.000693236
2	chr10:16423047:A:G	16423047	NA,G	NA,A	NA,1	NA,inf	NA,inf	NA,1.11551	0.00033624	0.000692915
2	chr10:16508359:C:T	16508359	NA,T	NA,C	NA,1	NA,-inf	NA,inf	NA,1.08909	0.000335739	0.000691543
2	chr10:17055818:G:A	17055818	NA,A	NA,G	NA,1	NA,-inf	NA,inf	NA,1.06321	0.000334001	0.000687594
2	chr10:17268878:T:C	17268878	NA,C	NA,T	NA,1	NA,inf	NA,inf	NA,1.08986	0.000333986	0.000687834
2	chr10:17274268:G:A	17274268	NA,A	NA,G	NA,1	NA,inf	NA,inf	NA,1.16189	0.000333363	0.000686572
2	chr10:16408048:T:C	16408048	NA,C	NA,T	NA,1	NA,-inf	NA,inf	NA,1.05118	0.000332691	0.000684983
2	chr10:16481662:A:G	16481662	NA,G	NA,A	NA,1	NA,-inf	NA,inf	NA,1.05614	0.000332378	0.000684129
2	chr10:16898847:C:G	16898847	G,G	C,C	1,1	inf,-inf	inf,inf	1.90259,0.494501	0.000331676	0.000684284
2	chr10:16968616:G:A	16968616	NA,A	NA,G	NA,1	NA,inf	NA,inf	NA,1.09373	0.000331546	0.000683818
2	chr10:16620090:T:C	16620090	C,C	T,T	1,1	inf,inf	inf,inf	1.93039,0.618099	0.00033116	0.000687601
2	chr10:16758283:G:A	16758283	NA,A	NA,G	NA,1	NA,-inf	NA,inf	NA,1.04018	0.00033097	0.000681079
2	chr10:16737172:A:T	16737172	NA,T	NA,A	NA,1	NA,-inf	NA,inf	NA,0.998415	0.00032987	0.000678442
2	chr10:16406590:G:T	16406590	NA,T	NA,G	NA,1	NA,inf	NA,inf	NA,1.11004	0.000329076	0.000678269
2	chr10:16405362:C:T	16405362	NA,T	NA,C	NA,1	NA,inf	NA,inf	NA,1.11434	0.000328919	0.000677838
2	chr10:17251669:T:C	17251669	NA,C	NA,T	NA,1	NA,inf	NA,inf	NA,1.14701	0.000327884	0.000675339
2	chr10:17108986:G:A	17108986	A,A	G,G	1,1	inf,-inf	inf,inf	2.02803,0.0756608	0.000327199	0.000658649
2	chr10:17278430:A:C	17278430	NA,C	NA,A	NA,1	NA,-inf	NA,inf	NA,1.08865	0.00032652	0.000671614
2	chr10:16575970:A:T	16575970	NA,T	NA,A	NA,1	NA,-inf	NA,inf	NA,1.06052	0.000326184	0.000671711
2	chr10:16412255:G:A	16412255	NA,A	NA,G	NA,1	NA,inf	NA,inf	NA,1.09548	0.000325585	0.000670962
2	chr10:16868865:C:A	16868865	NA,A	NA,C	NA,1	NA,inf	NA,inf	NA,1.1787	0.000325467	0.000670559
2	chr10:16507950:T:C	16507950	NA,C	NA,T	NA,1	NA,-inf	NA,inf	NA,1.07722	0.000325235	0.000670039
2	chr10:16749482:G:A	16749482	NA,A	NA,G	NA,1	NA,-inf	NA,inf	NA,0.992589	0.000324685	0.000667726
2	chr10:17093212:A:G	17093212	NA,G	NA,A	NA,1	NA,inf	NA,inf	NA,1.16813	0.000324169	0.000667516
2	chr10:16560610:A:G	16560610	G,NA	A,NA	1,NA	inf,NA	inf,NA	1.11806,NA	0.000324097	0.000666493
2	chr10:17215959:C:T	17215959	NA,T	NA,C	NA,1	NA,-inf	NA,inf	NA,1.0273	0.000324077	0.000667985
2	chr10:17274232:A:C	17274232	NA,C	NA,A	NA,1	NA,inf	NA,inf	NA,1.12129	0.000323349	0.000667678
2	chr10:16600956:G:A	16600956	A,A	G,G	1,1	inf,inf	inf,inf	1.88267,0.589219	0.000323149	0.000669227
2	chr10:17101001:C:T	17101001	T,T	C,C	1,1	inf,-inf	inf,inf	2.00492,0.404201	0.000322179	0.000648965
2	chr10:17104591:A:G	17104591	G,G	A,A	1,1	inf,-inf	inf,inf	0.611935,1.75842	0.000321333	0.000663003
2	chr10:17034131:C:T	17034131	T,T	C,C	1,1	inf,-inf	inf,inf	0.573084,1.51319	0.000321138	0.000658075
2	chr10:16568938:A:G	16568938	NA,G	NA,A	NA,1	NA,-inf	NA,inf	NA,1.02661	0.000320729	0.000660091
2	chr10:16692339:A:T	16692339	NA,T	NA,A	NA,1	NA,-inf	NA,inf	NA,1.04242	0.000318634	0.000656319
2	chr10:16593755:T:C	16593755	NA,C	NA,T	NA,1	NA,inf	NA,inf	NA,1.12054	0.000318135	0.000656291
2	chr10:16833163:A:G	16833163	G,G	A,A	1,1	inf,inf	inf,inf	4.96726,0.798042	0.000317794	0.011378
2	chr10:16512410:G:A	16512410	A,A	G,G	1,1	-inf,inf	inf,inf	1.87765,0.131544	0.000317177	0.000654395
2	chr10:16472216:T:C	16472216	C,C	T,T	1,1	-inf,-inf	inf,inf	1.39186,0.48741	0.000316655	0.000649902
2	chr10:16595918:A:G	16595918	NA,G	NA,A	NA,1	NA,inf	NA,inf	NA,1.11635	0.000316587	0.000653064
2	chr10:16383896:T:C	16383896	NA,C	NA,T	NA,1	NA,-inf	NA,inf	NA,1.03404	0.000315933	0.00065049
2	chr10:17212302:T:C	17212302	NA,C	NA,T	NA,1	NA,-inf	NA,inf	NA,1.12371	0.00031513	0.000650428
2	chr10:16670127:T:C	16670127	C,C	T,T	1,1	-inf,inf	inf,inf	1.43134,0.773304	0.000314996	0.000648594
2	chr10:16834821:G:A	16834821	A,A	G,G	1,1	inf,inf	inf,inf	4.60375,0.0438048	0.000314616	0.00262013
2	chr10:17258249:C:T	17258249	NA,T	NA,C	NA,1	NA,-inf	NA,inf	NA,1.07387	0.000314438	0.000646871
2	chr10:16364691:A:C	16364691	C,NA	A,NA	1,NA	-inf,NA	inf,NA	1.24093,NA	0.000314164	0.000648117
2	chr10:17283556:T:C	17283556	NA,C	NA,T	NA,1	NA,inf	NA,inf	NA,1.10227	0.000314046	0.000647035
2	chr10:16446714:T:G	16446714	NA,G	NA,T	NA,1	NA,-inf	NA,inf	NA,1.07313	0.000313977	0.000646989
2	chr10:17283557:C:T	17283557	NA,T	NA,C	NA,1	NA,-inf	NA,inf	NA,1.06433	0.000313367	0.000644577
2	chr10:16459179:C:T	16459179	NA,T	NA,C	NA,1	NA,inf	NA,inf	NA,1.05202	0.000312934	0.000644561
2	chr10:16444145:G:A	16444145	A,A	G,G	1,1	-inf,-inf	inf,inf	1.68652,0.122301	0.000312918	0.000641591
2	chr10:16814231:G:C	16814231	NA,C	NA,G	NA,1	NA,inf	NA,inf	NA,1.0818	0.000312861	0.000644896
2	chr10:16689773:A:G	16689773	NA,G	NA,A	NA,1	NA,inf	NA,inf	NA,1.09797	0.000312743	0.000644814
2	chr10:16587259:T:C	16587259	NA,C	NA,T	NA,1	NA,inf	NA,inf	NA,1.13845	0.000311511	0.000642474
2	chr10:16508553:A:G	16508553	NA,G	NA,A	NA,1	NA,-inf	NA,inf	NA,1.03858	0.000311238	0.000640982
2	chr10:16384739:T:C	16384739	NA,C	NA,T	NA,1	NA,-inf	NA,inf	NA,1.02481	0.000310759	0.000639843
2	chr10:16434221:C:A	16434221	NA,A	NA,C	NA,1	NA,inf	NA,inf	NA,1.06022	0.000310509	0.000639807
2	chr10:16368192:C:T	16368192	NA,T	NA,C	NA,1	NA,inf	NA,inf	NA,1.05106	0.000309182	0.000636932
2	chr10:16319653:G:A	16319653	NA,A	NA,G	NA,1	NA,-inf	NA,inf	NA,0.983864	0.000308879	0.000635468
2	chr10:17038983:T:A	17038983	NA,A	NA,T	NA,1	NA,-inf	NA,inf	NA,1.01853	0.000308257	0.000634699
2	chr10:17147902:C:T	17147902	T,NA	C,NA	1,NA	inf,NA	inf,NA	1.21991,NA	0.000307854	0.000642169
2	chr10:16916654:G:A	16916654	A,A	G,G	1,1	inf,-inf	inf,inf	1.77985,0.665481	0.000307823	0.000634649
2	chr10:17036845:A:T	17036845	T,T	A,A	1,1	-inf,-inf	inf,inf	0.483317,1.632	0.000307733	0.000637363
2	chr10:16412958:G:T	16412958	NA,T	NA,G	NA,1	NA,inf	NA,inf	NA,1.05437	0.000306454	0.000631695
2	chr10:16484249:T:A	16484249	NA,A	NA,T	NA,1	NA,-inf	NA,inf	NA,1.02735	0.000304717	0.000627612
2	chr10:17035006:T:C	17035006	NA,C	NA,T	NA,1	NA,-inf	NA,inf	NA,0.980244	0.000303735	0.000625341
2	chr10:16808215:C:T	16808215	T,T	C,C	1,1	inf,inf	inf,inf	5.1837,1.14887	0.000303616	0.0283218
2	chr10:16605170:G:A	16605170	A,A	G,G	1,1	inf,inf	inf,inf	1.88799,0.539543	0.00030313	0.000627903
2	chr10:16608844:T:C	16608844	NA,C	NA,T	NA,1	NA,inf	NA,inf	NA,1.06798	0.000302934	0.000624529
2	chr10:17238244:T:A	17238244	NA,A	NA,T	NA,1	NA,-inf	NA,inf	NA,0.987579	0.000302754	0.000623575
2	chr10:16873195:C:T	16873195	NA,T	NA,C	NA,1	NA,inf	NA,inf	NA,1.1239	0.000300387	0.000619002
2	chr10:16503692:C:T	16503692	T,T	C,C	1,1	-inf,inf	inf,inf	1.43279,0.687429	0.000299875	0.000616686
2	chr10:17264527:A:T	17264527	NA,T	NA,A	NA,1	NA,inf	NA,inf	NA,1.04054	0.000298395	0.000613868
2	chr10:16953834:G:A	16953834	NA,A	NA,G	NA,1	NA,-inf	NA,inf	NA,0.962387	0.000297252	0.000611419
2	chr10:17035456:G:C	17035456	C,C	G,G	1,1	-inf,-inf	inf,inf	0.497871,1.5939	0.000296929	0.000614984
2	chr10:17296010:C:T	17296010	T,T	C,C	1,1	inf,-inf	inf,inf	1.64506,0.666358	0.000296127	0.000595128
2	chr10:16606551:G:A	16606551	NA,A	NA,G	NA,1	NA,inf	NA,inf	NA,1.0488	0.00029533	0.000608617
2	chr10:16872078:T:C	16872078	NA,C	NA,T	NA,1	NA,-inf	NA,inf	NA,0.962851	0.000295263	0.000607424
2	chr10:16746180:A:C	16746180	NA,C	NA,A	NA,1	NA,-inf	NA,inf	NA,0.939537	0.000295235	0.000607214
2	chr10:16997193:A:G	16997193	G,G	A,A	1,1	-inf,-inf	inf,inf	0.953006,0.922011	0.000294464	0.000599955
2	chr10:16698407:A:G	16698407	NA,G	NA,A	NA,1	NA,inf	NA,inf	NA,1.05904	0.000293555	0.000605239
2	chr10:16450854:T:A	16450854	NA,A	NA,T	NA,1	NA,-inf	NA,inf	NA,1.03163	0.000292632	0.00060302
2	chr10:16965174:G:C	16965174	NA,C	NA,G	NA,1	NA,-inf	NA,inf	NA,1.05952	0.000291655	0.000601042
2	chr10:16547343:T:A	16547343	NA,A	NA,T	NA,1	NA,inf	NA,inf	NA,1.06482	0.000291548	0.000601474
2	chr10:17076527:G:A	17076527	A,NA	G,NA	1,NA	-inf,NA	inf,NA	1.0058,NA	0.000291075	0.000602627
2	chr10:16404972:G:C	16404972	NA,C	NA,G	NA,1	NA,-inf	NA,inf	NA,0.951834	0.000290643	0.000598163
2	chr10:16891547:T:C	16891547	NA,C	NA,T	NA,1	NA,-inf	NA,inf	NA,1.02652	0.000290498	0.000598886
2	chr10:16755459:A:T	16755459	NA,T	NA,A	NA,1	NA,-inf	NA,inf	NA,0.93971	0.000290415	0.000597197
2	chr10:16661452:G:T	16661452	NA,T	NA,G	NA,1	NA,-inf	NA,inf	NA,0.977878	0.000290343	0.000597705
2	chr10:16418763:G:A	16418763	A,NA	G,NA	1,NA	-inf,NA	inf,NA	1.27296,NA	0.000290293	0.000599166
2	chr10:17034509:T:C	17034509	C,C	T,T	1,1	-inf,-inf	inf,inf	0.476241,1.59988	0.000289665	0.000599859
2	chr10:16319688:T:A	16319688	NA,A	NA,T	NA,1	NA,-inf	NA,inf	NA,0.947039	0.000289608	0.000595846
2	chr10:17305738:G:A	17305738	A,A	G,G	1,1	-inf,inf	inf,inf	2.15972,0.0587945	0.000289276	0.000592979
2	chr10:17167706:T:C	17167706	NA,C	NA,T	NA,1	NA,inf	NA,inf	NA,1.03973	0.000288675	0.000593777
2	chr10:16446212:C:T	16446212	NA,T	NA,C	NA,1	NA,inf	NA,inf	NA,1.01911	0.000288587	0.000594699
2	chr10:16486105:A:C	16486105	NA,C	NA,A	NA,1	NA,-inf	NA,inf	NA,0.987017	0.000287884	0.000592855
2	chr10:17062558:C:A	17062558	NA,A	NA,C	NA,1	NA,-inf	NA,inf	NA,0.975951	0.000286648	0.000590174
2	chr10:16876780:T:C	16876780	NA,C	NA,T	NA,1	NA,inf	NA,inf	NA,1.01239	0.000286528	0.000590338
2	chr10:16581687:G:A	16581687	NA,A	NA,G	NA,1	NA,-inf	NA,inf	NA,0.983054	0.000285499	0.000587938
2	chr10:16889198:A:T	16889198	NA,T	NA,A	NA,1	NA,-inf	NA,inf	NA,0.925159	0.000284969	0.000586161
2	chr10:16507586:G:A	16507586	A,A	G,G	1,1	-inf,-inf	inf,inf	1.69329,0.122915	0.000284318	0.000583988
2	chr10:16807210:T:G	16807210	NA,G	NA,T	NA,1	NA,inf	NA,inf	NA,1.13166	0.0002843	0.000586658
2	chr10:17303384:A:T	17303384	NA,T	NA,A	NA,1	NA,inf	NA,inf	NA,1.0095	0.000284237	0.000585543
2	chr10:16664442:A:G	16664442	G,NA	A,NA	1,NA	inf,NA	inf,NA	1.22859,NA	0.000283626	0.000585814
2	chr10:16609048:A:AT	16609048	NA,AT	NA,A	NA,1	NA,inf	NA,inf	NA,1.02463	0.000283547	0.000584347
2	chr10:17210911:C:T	17210911	T,T	C,C	1,1	inf,-inf	inf,inf	2.27716,0.0820582	0.000283256	0.000541266
2	chr10:16318245:G:C	16318245	NA,C	NA,G	NA,1	NA,-inf	NA,inf	NA,0.943208	0.000282942	0.000582273
2	chr10:16810842:C:T	16810842	T,NA	C,NA	1,NA	inf,NA	inf,NA	1.75899,NA	0.000282699	0.000593389
2	chr10:16352148:C:G	16352148	G,G	C,C	1,1	inf,inf	inf,inf	0.0438778,1.78365	0.000282614	0.000580915
2	chr10:16621647:A:G	16621647	NA,G	NA,A	NA,1	NA,inf	NA,inf	NA,1.02595	0.000282503	0.000582391
2	chr10:16319946:T:C	16319946	NA,C	NA,T	NA,1	NA,-inf	NA,inf	NA,0.931698	0.00028209	0.000580382
2	chr10:16436037:C:A	16436037	A,A	C,C	1,1	-inf,inf	inf,inf	1.68124,0.246764	0.000281644	0.000579385
2	chr10:16776687:T:C	16776687	NA,C	NA,T	NA,1	NA,inf	NA,inf	NA,1.05902	0.000280436	0.000578517
2	chr10:16514711:T:C	16514711	C,C	T,T	1,1	-inf,-inf	inf,inf	1.74329,0.114441	0.000280267	0.000577054
2	chr10:17026113:T:C	17026113	C,C	T,T	1,1	-inf,-inf	inf,inf	1.92001,0.343807	0.000279221	0.000578
2	chr10:16627227:T:C	16627227	NA,C	NA,T	NA,1	NA,inf	NA,inf	NA,1.02163	0.000279182	0.000575446
2	chr10:17297726:T:C	17297726	C,C	T,T	1,1	-inf,inf	inf,inf	1.93771,0.350023	0.000278915	0.000570231
2	chr10:17263115:C:T	17263115	NA,T	NA,C	NA,1	NA,-inf	NA,inf	NA,1.00281	0.000278908	0.000573832
2	chr10:16819471:T:C	16819471	NA,C	NA,T	NA,1	NA,inf	NA,inf	NA,0.989508	0.000278823	0.000574445
2	chr10:16483388:T:C	16483388	NA,C	NA,T	NA,1	NA,-inf	NA,inf	NA,0.973412	0.000278782	0.000574198
2	chr10:16729642:T:C	16729642	NA,C	NA,T	NA,1	NA,-inf	NA,inf	NA,0.993116	0.000278096	0.000572859
2	chr10:16533993:C:T	16533993	NA,T	NA,C	NA,1	NA,inf	NA,inf	NA,0.990421	0.000277969	0.000572676
2	chr10:16697688:T:C	16697688	NA,C	NA,T	NA,1	NA,inf	NA,inf	NA,1.02354	0.00027737	0.000571875
2	chr10:17030875:C:T	17030875	T,T	C,C	1,1	-inf,-inf	inf,inf	0.427585,1.49388	0.000277247	0.000571716
2	chr10:16404136:T:G	16404136	NA,G	NA,T	NA,1	NA,inf	NA,inf	NA,0.98223	0.000277135	0.000570962
2	chr10:16824238:A:G	16824238	NA,G	NA,A	NA,1	NA,inf	NA,inf	NA,0.984246	0.000277105	0.000570921
2	chr10:16319329:C:T	16319329	NA,T	NA,C	NA,1	NA,-inf	NA,inf	NA,0.921539	0.000277043	0.000570009
2	chr10:16701681:C:A	16701681	NA,A	NA,C	NA,1	NA,inf	NA,inf	NA,1.01306	0.000276894	0.000570922
2	chr10:17268482:C:G	17268482	NA,G	NA,C	NA,1	NA,-inf	NA,inf	NA,0.960633	0.000276374	0.000568634
2	chr10:16777334:A:C	16777334	NA,C	NA,A	NA,1	NA,inf	NA,inf	NA,1.01097	0.000275921	0.000568944
2	chr10:17309448:ATTGTT:A	17309448	NA,A	NA,ATTGTT	NA,1	NA,inf	NA,inf	NA,0.997977	0.000275008	0.000567441
2	chr10:16990835:A:G	16990835	G,G	A,A	1,1	inf,-inf	inf,inf	1.89,0.606939	0.000274641	0.000565009
2	chr10:16927688:C:T	16927688	T,T	C,C	1,1	-inf,inf	inf,inf	2.06425,0.274456	0.000274598	0.000568126
2	chr10:16773111:G:A	16773111	NA,A	NA,G	NA,1	NA,inf	NA,inf	NA,1.04548	0.000274164	0.00056557
2	chr10:16879371:T:C	16879371	C,C	T,T	1,1	-inf,inf	inf,inf	2.25438,0.64149	0.000273755	0.000585166
2	chr10:16743088:T:G	16743088	NA,G	NA,T	NA,1	NA,-inf	NA,inf	NA,0.96997	0.000273605	0.000563383
2	chr10:17007783:T:C	17007783	NA,C	NA,T	NA,1	NA,inf	NA,inf	NA,0.965836	0.000273484	0.000563387
2	chr10:16922094:G:A	16922094	A,A	G,G	1,1	inf,inf	inf,inf	0.381893,1.48827	0.000273094	0.000558797
2	chr10:16922444:A:G	16922444	G,G	A,A	1,1	inf,-inf	inf,inf	1.77812,0.821099	0.000272053	0.00056739
2	chr10:16962000:T:C	16962000	NA,C	NA,T	NA,1	NA,inf	NA,inf	NA,0.927664	0.000271976	0.000559682
2	chr10:16543496:G:C	16543496	NA,C	NA,G	NA,1	NA,inf	NA,inf	NA,0.989207	0.000271944	0.000560514
2	chr10:16702532:G:C	16702532	NA,C	NA,G	NA,1	NA,inf	NA,inf	NA,1.01002	0.000271528	0.000559787
2	chr10:16917923:G:A	16917923	A,A	G,G	1,1	inf,inf	inf,inf	0.318616,1.53982	0.000270811	0.000554379
2	chr10:17072431:A:G	17072431	NA,G	NA,A	NA,1	NA,-inf	NA,inf	NA,0.909386	0.000270271	0.000556437
2	chr10:16534644:G:C	16534644	NA,C	NA,G	NA,1	NA,inf	NA,inf	NA,0.982708	0.000269995	0.000556447
2	chr10:16576298:A:G	16576298	NA,G	NA,A	NA,1	NA,inf	NA,inf	NA,0.999013	0.000269566	0.000555787
2	chr10:16399888:G:C	16399888	NA,C	NA,G	NA,1	NA,-inf	NA,inf	NA,0.939941	0.000268853	0.000553547
2	chr10:17251156:A:G	17251156	G,NA	A,NA	1,NA	-inf,NA	inf,NA	1.49088,NA	0.000268181	0.000550174
2	chr10:17073777:G:A	17073777	NA,A	NA,G	NA,1	NA,inf	NA,inf	NA,0.991761	0.000267992	0.000551482
2	chr10:16684739:C:G	16684739	NA,G	NA,C	NA,1	NA,inf	NA,inf	NA,0.991962	0.000267612	0.000551708
2	chr10:17255595:A:C	17255595	NA,C	NA,A	NA,1	NA,-inf	NA,inf	NA,0.982125	0.000267577	0.00055098
2	chr10:16664275:C:T	16664275	T,NA	C,NA	1,NA	inf,NA	inf,NA	1.1923,NA	0.000267538	0.0005525
2	chr10:16613097:A:G	16613097	NA,G	NA,A	NA,1	NA,inf	NA,inf	NA,0.988753	0.000267275	0.000550803
2	chr10:16356685:T:C	16356685	NA,C	NA,T	NA,1	NA,inf	NA,inf	NA,0.965328	0.000266888	0.000549862
2	chr10:17240737:A:G	17240737	NA,G	NA,A	NA,1	NA,-inf	NA,inf	NA,0.914861	0.000266837	0.000549612
2	chr10:16512724:A:T	16512724	T,T	A,A	1,1	-inf,inf	inf,inf	1.68847,0.213878	0.000266333	0.000548272
2	chr10:16373388:T:C	16373388	NA,C	NA,T	NA,1	NA,-inf	NA,inf	NA,0.933666	0.000266266	0.000548243
2	chr10:16567575:C:T	16567575	NA,T	NA,C	NA,1	NA,inf	NA,inf	NA,0.976801	0.000266195	0.00054864
2	chr10:17224971:C:T	17224971	T,NA	C,NA	1,NA	-inf,NA	inf,NA	1.21112,NA	0.000265404	0.000542027
2	chr10:16835762:C:T	16835762	T,NA	C,NA	1,NA	inf,NA	inf,NA	1.7985,NA	0.00026525	0.000559512
2	chr10:16816599:T:C	16816599	NA,C	NA,T	NA,1	NA,inf	NA,inf	NA,0.907	0.000265148	0.000545535
2	chr10:16634251:T:C	16634251	NA,C	NA,T	NA,1	NA,inf	NA,inf	NA,0.984792	0.000264265	0.000544765
2	chr10:17237518:C:T	17237518	T,T	C,C	1,1	inf,-inf	inf,inf	1.92368,0.0155314	0.000263452	0.000517584
2	chr10:17035107:G:A	17035107	NA,A	NA,G	NA,1	NA,-inf	NA,inf	NA,0.919257	0.000262535	0.000540573
2	chr10:17053768:A:G	17053768	NA,G	NA,A	NA,1	NA,inf	NA,inf	NA,0.978484	0.000262456	0.000540093
2	chr10:16741915:A:T	16741915	NA,T	NA,A	NA,1	NA,inf	NA,inf	NA,0.992004	0.000262402	0.00054104
2	chr10:17074580:G:A	17074580	NA,A	NA,G	NA,1	NA,inf	NA,inf	NA,0.978967	0.000262327	0.000539846
2	chr10:16710827:C:T	16710827	NA,T	NA,C	NA,1	NA,-inf	NA,inf	NA,0.90905	0.000261966	0.000539111
2	chr10:16406374:T:A	16406374	NA,A	NA,T	NA,1	NA,inf	NA,inf	NA,1.00368	0.000261926	0.00054015
2	chr10:16377464:A:G	16377464	NA,G	NA,A	NA,1	NA,-inf	NA,inf	NA,0.923697	0.000261813	0.000539077
2	chr10:16716889:G:A	16716889	NA,A	NA,G	NA,1	NA,inf	NA,inf	NA,0.977543	0.000261422	0.000538982
2	chr10:16453821:T:G	16453821	NA,G	NA,T	NA,1	NA,inf	NA,inf	NA,0.957566	0.000261305	0.000538448
2	chr10:16648115:AT:A	16648115	NA,A	NA,AT	NA,1	NA,inf	NA,inf	NA,0.976175	0.00026109	0.00053837
2	chr10:16318212:T:C	16318212	NA,C	NA,T	NA,1	NA,-inf	NA,inf	NA,0.886279	0.000260901	0.000536806
2	chr10:16971850:T:C	16971850	NA,C	NA,T	NA,1	NA,-inf	NA,inf	NA,0.880348	0.00026084	0.000536797
2	chr10:16564925:C:T	16564925	NA,T	NA,C	NA,1	NA,inf	NA,inf	NA,1.00991	0.00026062	0.000537701
2	chr10:16731000:T:C	16731000	NA,C	NA,T	NA,1	NA,inf	NA,inf	NA,0.976108	0.000260465	0.000537032
2	chr10:17076711:C:A	17076711	NA,A	NA,C	NA,1	NA,-inf	NA,inf	NA,0.89313	0.000260123	0.000535559
2	chr10:16487200:A:G	16487200	NA,G	NA,A	NA,1	NA,-inf	NA,inf	NA,0.925118	0.000259297	0.000533995
2	chr10:16972034:C:T	16972034	NA,T	NA,C	NA,1	NA,-inf	NA,inf	NA,0.875939	0.000258954	0.000532918
2	chr10:16374652:G:C	16374652	NA,C	NA,G	NA,1	NA,-inf	NA,inf	NA,0.915512	0.000258286	0.000531816
2	chr10:16326991:A:G	16326991	NA,G	NA,A	NA,1	NA,-inf	NA,inf	NA,0.909938	0.000258257	0.00053182
2	chr10:17119078:T:C	17119078	NA,C	NA,T	NA,1	NA,inf	NA,inf	NA,0.956598	0.000258186	0.000531933
2	chr10:16828247:A:G	16828247	G,G	A,A	1,1	inf,inf	inf,inf	4.70672,0.664972	0.000256669	0.0054151
2	chr10:16457392:T:C	16457392	C,C	T,T	1,1	-inf,inf	inf,inf	1.62416,0.167691	0.000255928	0.000526207
2	chr10:16633288:G:C	16633288	NA,C	NA,G	NA,1	NA,inf	NA,inf	NA,0.974163	0.000255607	0.00052704
2	chr10:16978965:A:C	16978965	NA,C	NA,A	NA,1	NA,-inf	NA,inf	NA,0.897617	0.000255461	0.000526008
2	chr10:16951578:A:G	16951578	NA,G	NA,A	NA,1	NA,inf	NA,inf	NA,1.00409	0.000254918	0.000525766
2	chr10:16633394:T:C	16633394	NA,C	NA,T	NA,1	NA,inf	NA,inf	NA,0.971831	0.000254433	0.000524622
2	chr10:16513697:C:T	16513697	NA,T	NA,C	NA,1	NA,-inf	NA,inf	NA,0.88293	0.000253068	0.000520958
2	chr10:17275312:C:G	17275312	NA,G	NA,C	NA,1	NA,inf	NA,inf	NA,1.02058	0.000252662	0.000519778
2	chr10:16554401:C:T	16554401	NA,T	NA,C	NA,1	NA,inf	NA,inf	NA,0.943318	0.00025222	0.000519798
2	chr10:17218047:A:G	17218047	NA,G	NA,A	NA,1	NA,inf	NA,inf	NA,0.936707	0.000251888	0.000519311
2	chr10:17240449:A:G	17240449	G,G	A,A	1,1	inf,inf	inf,inf	2.41382,0.301741	0.000251625	0.00050251
2	chr10:16977229:T:C	16977229	NA,C	NA,T	NA,1	NA,-inf	NA,inf	NA,0.88903	0.000251047	0.000516881
2	chr10:16977172:C:T	16977172	NA,T	NA,C	NA,1	NA,-inf	NA,inf	NA,0.887821	0.000250533	0.000515824
2	chr10:16961991:C:T	16961991	NA,T	NA,C	NA,1	NA,-inf	NA,inf	NA,0.965145	0.000250184	0.000515535
2	chr10:16548722:C:T	16548722	NA,T	NA,C	NA,1	NA,-inf	NA,inf	NA,0.889311	0.000250003	0.000514721
2	chr10:16456900:A:G	16456900	NA,G	NA,A	NA,1	NA,-inf	NA,inf	NA,0.928998	0.000249973	0.000515027
2	chr10:16922699:T:C	16922699	C,C	T,T	1,1	inf,-inf	inf,inf	1.71748,0.829945	0.000249819	0.000520837
2	chr10:16687602:T:C	16687602	NA,C	NA,T	NA,1	NA,inf	NA,inf	NA,0.948228	0.000248741	0.00051282
2	chr10:16488305:A:T	16488305	NA,T	NA,A	NA,1	NA,-inf	NA,inf	NA,0.90535	0.000248422	0.000511684
2	chr10:16543819:G:A	16543819	NA,A	NA,G	NA,1	NA,inf	NA,inf	NA,0.934004	0.000248076	0.000511313
2	chr10:17243407:T:C	17243407	NA,C	NA,T	NA,1	NA,-inf	NA,inf	NA,0.871385	0.000248052	0.000510914
2	chr10:16488301:TTG:T	16488301	NA,T	NA,TTG	NA,1	NA,-inf	NA,inf	NA,0.904145	0.000247929	0.000510667
2	chr10:16484555:A:G	16484555	NA,G	NA,A	NA,1	NA,-inf	NA,inf	NA,0.898627	0.000247859	0.000510427
2	chr10:16766847:C:T	16766847	NA,T	NA,C	NA,1	NA,inf	NA,inf	NA,0.98109	0.00024759	0.000510716
2	chr10:16956817:T:C	16956817	NA,C	NA,T	NA,1	NA,-inf	NA,inf	NA,0.95759	0.000246999	0.000509005
2	chr10:17060553:C:T	17060553	T,T	C,C	1,1	-inf,-inf	inf,inf	1.08211,1.1389	0.000246775	0.000501038
2	chr10:16581305:T:TCACTCTG	16581305	NA,TCACTCTG	NA,T	NA,1	NA,inf	NA,inf	NA,0.944884	0.000246542	0.000508309
2	chr10:16588507:G:T	16588507	NA,T	NA,G	NA,1	NA,-inf	NA,inf	NA,0.885514	0.000246533	0.000507552
2	chr10:16974098:T:C	16974098	NA,C	NA,T	NA,1	NA,-inf	NA,inf	NA,0.878145	0.000246318	0.000507151
2	chr10:17070634:G:A	17070634	A,NA	G,NA	1,NA	-inf,NA	inf,NA	0.92081,NA	0.000246101	0.000509419
2	chr10:16422135:G:T	16422135	NA,T	NA,G	NA,1	NA,inf	NA,inf	NA,0.92145	0.000245029	0.000504822
2	chr10:16631216:C:G	16631216	NA,G	NA,C	NA,1	NA,inf	NA,inf	NA,0.974011	0.000244834	0.00050458
2	chr10:17245359:T:C	17245359	NA,C	NA,T	NA,1	NA,-inf	NA,inf	NA,0.860297	0.000244666	0.000503984
2	chr10:16994959:T:C	16994959	NA,C	NA,T	NA,1	NA,-inf	NA,inf	NA,0.868935	0.000244569	0.000503215
2	chr10:16349467:C:T	16349467	T,NA	C,NA	1,NA	inf,NA	inf,NA	1.01708,NA	0.00024408	0.000501641
2	chr10:17080097:G:C	17080097	NA,C	NA,G	NA,1	NA,inf	NA,inf	NA,0.934092	0.000243857	0.000501871
2	chr10:17237030:G:A	17237030	NA,A	NA,G	NA,1	NA,-inf	NA,inf	NA,0.86182	0.000243763	0.000502097
2	chr10:16418964:G:A	16418964	NA,A	NA,G	NA,1	NA,-inf	NA,inf	NA,0.859989	0.000243642	0.0005015
2	chr10:16457509:G:A	16457509	A,A	G,G	1,1	-inf,inf	inf,inf	1.59521,0.191171	0.000243285	0.000500265
2	chr10:17038024:C:T	17038024	NA,T	NA,C	NA,1	NA,-inf	NA,inf	NA,0.873879	0.000243198	0.000500771
2	chr10:16840519:T:C	16840519	C,C	T,T	1,1	-inf,inf	inf,inf	3.56089,0.193901	0.000242741	0.000757489
2	chr10:16705751:A:G	16705751	NA,G	NA,A	NA,1	NA,inf	NA,inf	NA,0.932613	0.00024237	0.000499715
2	chr10:16942583:T:C	16942583	C,C	T,T	1,1	-inf,-inf	inf,inf	1.33358,0.497586	0.000241977	0.00049396
2	chr10:16824103:A:G	16824103	NA,G	NA,A	NA,1	NA,inf	NA,inf	NA,0.903886	0.000241874	0.000498318
2	chr10:17221744:C:CGTCT	17221744	NA,CGTCT	NA,C	NA,1	NA,inf	NA,inf	NA,0.893012	0.000241208	0.000496506
2	chr10:16470852:C:T	16470852	NA,T	NA,C	NA,1	NA,inf	NA,inf	NA,0.910521	0.000241199	0.000497002
2	chr10:17296956:C:T	17296956	T,NA	C,NA	1,NA	-inf,NA	inf,NA	1.08635,NA	0.000241127	0.000493763
2	chr10:16320241:T:C	16320241	NA,C	NA,T	NA,1	NA,-inf	NA,inf	NA,0.840159	0.000241028	0.000495939
2	chr10:16758261:A:T	16758261	T,NA	A,NA	1,NA	inf,NA	inf,NA	1.40447,NA	0.00024082	0.000501484
2	chr10:16406898:A:G	16406898	NA,G	NA,A	NA,1	NA,-inf	NA,inf	NA,0.903198	0.000240234	0.000494969
2	chr10:17001728:T:C	17001728	NA,C	NA,T	NA,1	NA,-inf	NA,inf	NA,0.844051	0.000239951	0.00049334
2	chr10:17255587:C:T	17255587	T,T	C,C	1,1	inf,inf	inf,inf	2.40519,0.259675	0.000239662	0.000478851
2	chr10:17281085:G:A	17281085	A,A	G,G	1,1	inf,-inf	inf,inf	1.75519,0.186759	0.000239622	0.000475883
2	chr10:16407526:T:C	16407526	NA,C	NA,T	NA,1	NA,-inf	NA,inf	NA,0.866275	0.000239534	0.000493292
2	chr10:16569704:T:C	16569704	NA,C	NA,T	NA,1	NA,inf	NA,inf	NA,0.926876	0.000239141	0.000492956
2	chr10:16796967:A:C	16796967	NA,C	NA,A	NA,1	NA,-inf	NA,inf	NA,0.855562	0.000239074	0.000492355
2	chr10:16474750:G:C	16474750	NA,C	NA,G	NA,1	NA,-inf	NA,inf	NA,0.909171	0.000239005	0.000492502
2	chr10:16739907:G:A	16739907	NA,A	NA,G	NA,1	NA,inf	NA,inf	NA,0.940322	0.000238637	0.000491975
2	chr10:16794766:T:C	16794766	NA,C	NA,T	NA,1	NA,inf	NA,inf	NA,0.914586	0.000238513	0.000491404
2	chr10:16608230:A:G	16608230	NA,G	NA,A	NA,1	NA,inf	NA,inf	NA,0.917989	0.000238396	0.000491422
2	chr10:16429728:A:T	16429728	NA,T	NA,A	NA,1	NA,-inf	NA,inf	NA,0.863971	0.000238208	0.000490387
2	chr10:16568659:G:A	16568659	NA,A	NA,G	NA,1	NA,inf	NA,inf	NA,0.922358	0.000237862	0.000490391
2	chr10:16364646:C:T	16364646	NA,T	NA,C	NA,1	NA,inf	NA,inf	NA,0.896295	0.000237845	0.000490039
2	chr10:16664163:A:G	16664163	G,NA	A,NA	1,NA	-inf,NA	inf,NA	1.16311,NA	0.000237804	0.000491481
2	chr10:17255556:C:T	17255556	T,T	C,C	1,1	inf,inf	inf,inf	2.37808,0.289088	0.000237769	0.000475435
2	chr10:16322963:G:A	16322963	NA,A	NA,G	NA,1	NA,inf	NA,inf	NA,0.906394	0.000237558	0.000489568
2	chr10:16506773:AAG:A	16506773	A,A	AAG,AAG	1,1	-inf,-inf	inf,inf	1.62069,0.0684164	0.000237456	0.000487786
2	chr10:17018515:C:T	17018515	NA,T	NA,C	NA,1	NA,inf	NA,inf	NA,0.879805	0.000236672	0.00048755
2	chr10:17075460:G:A	17075460	NA,A	NA,G	NA,1	NA,inf	NA,inf	NA,0.915351	0.000236391	0.000486524
2	chr10:16825160:A:G	16825160	NA,G	NA,A	NA,1	NA,-inf	NA,inf	NA,0.861997	0.000235873	0.000485503
2	chr10:16964169:C:T	16964169	NA,T	NA,C	NA,1	NA,-inf	NA,inf	NA,0.927793	0.000235736	0.000485769
2	chr10:17253543:C:G	17253543	NA,G	NA,C	NA,1	NA,-inf	NA,inf	NA,0.904716	0.000235592	0.000485132
2	chr10:17002021:G:T	17002021	NA,T	NA,G	NA,1	NA,-inf	NA,inf	NA,0.863545	0.000235303	0.000484128
2	chr10:16729368:C:T	16729368	NA,T	NA,C	NA,1	NA,-inf	NA,inf	NA,0.892207	0.000235188	0.000484477
2	chr10:16524342:T:C	16524342	NA,C	NA,T	NA,1	NA,-inf	NA,inf	NA,0.865587	0.00023481	0.000483509
2	chr10:16922981:C:T	16922981	T,T	C,C	1,1	inf,inf	inf,inf	0.338454,1.44975	0.00023479	0.000480639
2	chr10:16405248:G:A	16405248	NA,A	NA,G	NA,1	NA,inf	NA,inf	NA,0.897238	0.000234512	0.000483204
2	chr10:17001911:T:C	17001911	NA,C	NA,T	NA,1	NA,-inf	NA,inf	NA,0.838559	0.000234192	0.000481786
2	chr10:16605024:G:A	16605024	NA,A	NA,G	NA,1	NA,inf	NA,inf	NA,0.906421	0.000234017	0.000482397
2	chr10:17117052:G:A	17117052	NA,A	NA,G	NA,1	NA,-inf	NA,inf	NA,0.85282	0.000233998	0.000481765
2	chr10:17292746:C:T	17292746	T,T	C,C	1,1	inf,-inf	inf,inf	1.81577,0.0701697	0.00023361	0.000461426
2	chr10:17007334:A:G	17007334	NA,G	NA,A	NA,1	NA,-inf	NA,inf	NA,0.85784	0.000232853	0.000479099
2	chr10:16628859:G:C	16628859	NA,C	NA,G	NA,1	NA,-inf	NA,inf	NA,0.812011	0.000232837	0.000479087
2	chr10:16564630:G:A	16564630	A,NA	G,NA	1,NA	inf,NA	inf,NA	1.11022,NA	0.000232826	0.000479683
2	chr10:16414327:G:A	16414327	NA,A	NA,G	NA,1	NA,-inf	NA,inf	NA,0.838293	0.000231356	0.00047622
2	chr10:17221495:C:T	17221495	NA,T	NA,C	NA,1	NA,inf	NA,inf	NA,0.887939	0.000231306	0.000476777
2	chr10:16552533:C:T	16552533	NA,T	NA,C	NA,1	NA,inf	NA,inf	NA,0.889934	0.00023127	0.000476608
2	chr10:16694540:T:C	16694540	NA,C	NA,T	NA,1	NA,-inf	NA,inf	NA,0.808297	0.000230663	0.000474582
2	chr10:16990282:C:T	16990282	T,T	C,C	1,1	inf,-inf	inf,inf	1.83606,0.538325	0.000230261	0.000473607
2	chr10:16869412:G:A	16869412	NA,A	NA,G	NA,1	NA,-inf	NA,inf	NA,0.82102	0.00023019	0.000473533
2	chr10:17268439:C:T	17268439	NA,T	NA,C	NA,1	NA,inf	NA,inf	NA,0.962025	0.000230189	0.000473576
2	chr10:16664950:TTC:T	16664950	NA,T	NA,TTC	NA,1	NA,inf	NA,inf	NA,0.87835	0.000230165	0.000474216
2	chr10:16346703:A:T	16346703	NA,T	NA,A	NA,1	NA,-inf	NA,inf	NA,0.841782	0.000229919	0.00047337
2	chr10:16541062:C:A	16541062	NA,A	NA,C	NA,1	NA,inf	NA,inf	NA,0.909512	0.00022975	0.000473663
2	chr10:16729675:G:A	16729675	NA,A	NA,G	NA,1	NA,-inf	NA,inf	NA,0.878194	0.000229717	0.000473234
2	chr10:16738293:T:A	16738293	NA,A	NA,T	NA,1	NA,-inf	NA,inf	NA,0.869423	0.000229644	0.000472935
2	chr10:16517175:G:A	16517175	NA,A	NA,G	NA,1	NA,-inf	NA,inf	NA,0.834435	0.00022933	0.00047224
2	chr10:16859072:C:T	16859072	NA,T	NA,C	NA,1	NA,inf	NA,inf	NA,0.791968	0.000228969	0.000471003
2	chr10:16859199:G:T	16859199	NA,T	NA,G	NA,1	NA,-inf	NA,inf	NA,0.858274	0.0002289	0.000471228
2	chr10:16690151:A:C	16690151	NA,C	NA,A	NA,1	NA,-inf	NA,inf	NA,0.803443	0.000228525	0.000470202
2	chr10:16740829:T:C	16740829	NA,C	NA,T	NA,1	NA,inf	NA,inf	NA,0.904536	0.000227026	0.000468008
2	chr10:17004318:A:G	17004318	NA,G	NA,A	NA,1	NA,-inf	NA,inf	NA,0.810116	0.000226528	0.000465767
2	chr10:16942504:G:A	16942504	A,A	G,G	1,1	-inf,-inf	inf,inf	1.46082,0.174457	0.000226465	0.000462077
2	chr10:16971750:T:C	16971750	NA,C	NA,T	NA,1	NA,-inf	NA,inf	NA,0.796755	0.000226296	0.000465743
2	chr10:16685603:G:C	16685603	NA,C	NA,G	NA,1	NA,-inf	NA,inf	NA,0.796472	0.000226079	0.000465166
2	chr10:17231779:T:C	17231779	NA,C	NA,T	NA,1	NA,-inf	NA,inf	NA,0.816244	0.000225997	0.000465508
2	chr10:16482595:G:A	16482595	NA,A	NA,G	NA,1	NA,-inf	NA,inf	NA,0.814581	0.000225892	0.000465011
2	chr10:16998725:C:T	16998725	NA,T	NA,C	NA,1	NA,-inf	NA,inf	NA,0.815817	0.000225456	0.000463828
2	chr10:16946788:C:T	16946788	NA,T	NA,C	NA,1	NA,inf	NA,inf	NA,0.925453	0.000225354	0.000464745
2	chr10:17039645:T:C	17039645	NA,C	NA,T	NA,1	NA,-inf	NA,inf	NA,0.8273	0.000225353	0.000464021
2	chr10:17007418:C:T	17007418	NA,T	NA,C	NA,1	NA,-inf	NA,inf	NA,0.856376	0.000225063	0.000463701
2	chr10:17233543:A:G	17233543	NA,G	NA,A	NA,1	NA,inf	NA,inf	NA,0.898143	0.000224813	0.000463194
2	chr10:16406325:A:C	16406325	NA,C	NA,A	NA,1	NA,inf	NA,inf	NA,0.906467	0.000224387	0.000462722
2	chr10:17116463:C:T	17116463	NA,T	NA,C	NA,1	NA,-inf	NA,inf	NA,0.828526	0.000224344	0.000462027
2	chr10:16889345:C:T	16889345	NA,T	NA,C	NA,1	NA,inf	NA,inf	NA,0.802968	0.000224313	0.000461511
2	chr10:16367099:G:T	16367099	NA,T	NA,G	NA,1	NA,inf	NA,inf	NA,0.859241	0.000223978	0.000461457
2	chr10:16516983:A:T	16516983	NA,T	NA,A	NA,1	NA,-inf	NA,inf	NA,0.80932	0.000223965	0.000461059
2	chr10:16723007:CACAA:C	16723007	NA,C	NA,CACAA	NA,1	NA,-inf	NA,inf	NA,0.852183	0.000223699	0.000461077
2	chr10:16461029:C:T	16461029	NA,T	NA,C	NA,1	NA,-inf	NA,inf	NA,0.861237	0.000223652	0.000460793
2	chr10:17001498:C:T	17001498	NA,T	NA,C	NA,1	NA,-inf	NA,inf	NA,0.831411	0.000223223	0.00045929
2	chr10:17056936:C:T	17056936	T,T	C,C	1,1	-inf,-inf	inf,inf	1.02589,1.1265	0.00022318	0.000453351
2	chr10:17031958:G:A	17031958	NA,A	NA,G	NA,1	NA,-inf	NA,inf	NA,0.822215	0.000223091	0.000459373
2	chr10:16543524:G:A	16543524	NA,A	NA,G	NA,1	NA,inf	NA,inf	NA,0.866834	0.000222696	0.000458973
2	chr10:16690220:C:T	16690220	NA,T	NA,C	NA,1	NA,-inf	NA,inf	NA,0.843476	0.000222313	0.000457854
2	chr10:16943943:T:A	16943943	A,A	T,T	1,1	-inf,-inf	inf,inf	1.4614,0.155773	0.000222167	0.000453321
2	chr10:16455406:A:C	16455406	C,NA	A,NA	1,NA	-inf,NA	inf,NA	1.12354,NA	0.000222153	0.000458499
2	chr10:17248664:CA:C	17248664	NA,C	NA,CA	NA,1	NA,inf	NA,inf	NA,0.889078	0.0002218	0.000456966
2	chr10:16940062:C:T	16940062	NA,T	NA,C	NA,1	NA,inf	NA,inf	NA,0.921397	0.000221743	0.000457336
2	chr10:17029464:A:T	17029464	NA,T	NA,A	NA,1	NA,-inf	NA,inf	NA,0.818592	0.000221671	0.000456453
2	chr10:17103749:G:A	17103749	NA,A	NA,G	NA,1	NA,inf	NA,inf	NA,0.914651	0.000221118	0.000455518
2	chr10:16656537:T:C	16656537	NA,C	NA,T	NA,1	NA,-inf	NA,inf	NA,0.815706	0.000221011	0.000455003
2	chr10:16394419:T:TTTAG	16394419	NA,TTTAG	NA,T	NA,1	NA,-inf	NA,inf	NA,0.822259	0.000220487	0.000453992
2	chr10:17068475:C:T	17068475	T,T	C,C	1,1	-inf,-inf	inf,inf	1.07955,1.07894	0.000220322	0.000447392
2	chr10:17117924:G:A	17117924	NA,A	NA,G	NA,1	NA,inf	NA,inf	NA,0.912527	0.000220243	0.00045372
2	chr10:16877418:G:A	16877418	A,A	G,G	1,1	-inf,inf	inf,inf	2.22811,0.534965	0.000220189	0.000470806
2	chr10:17048202:A:C	17048202	NA,C	NA,A	NA,1	NA,inf	NA,inf	NA,0.870073	0.000220011	0.000452788
2	chr10:16541191:A:G	16541191	NA,G	NA,A	NA,1	NA,inf	NA,inf	NA,0.879114	0.000219992	0.000453501
2	chr10:16666316:G:A	16666316	A,NA	G,NA	1,NA	inf,NA	inf,NA	1.07895,NA	0.00021993	0.000454085
2	chr10:17067903:CA:C	17067903	C,C	CA,CA	1,1	-inf,-inf	inf,inf	1.07462,1.08056	0.00021976	0.000446252
2	chr10:16459560:C:T	16459560	NA,T	NA,C	NA,1	NA,-inf	NA,inf	NA,0.851545	0.000219725	0.000452708
2	chr10:16693079:CAG:C	16693079	NA,C	NA,CAG	NA,1	NA,-inf	NA,inf	NA,0.836501	0.000219706	0.000452479
2	chr10:16543534:TG:T	16543534	NA,T	NA,TG	NA,1	NA,inf	NA,inf	NA,0.874077	0.000219656	0.000452725
2	chr10:16475420:T:C	16475420	NA,C	NA,T	NA,1	NA,inf	NA,inf	NA,0.851477	0.000219606	0.000452443
2	chr10:16593582:A:G	16593582	NA,G	NA,A	NA,1	NA,inf	NA,inf	NA,0.890255	0.000219131	0.00045199
2	chr10:16614630:A:G	16614630	NA,G	NA,A	NA,1	NA,inf	NA,inf	NA,0.864029	0.000218833	0.000450946
2	chr10:17120736:G:A	17120736	NA,A	NA,G	NA,1	NA,inf	NA,inf	NA,0.906321	0.000218168	0.000449414
2	chr10:16695248:A:G	16695248	NA,G	NA,A	NA,1	NA,-inf	NA,inf	NA,0.783308	0.000218165	0.00044904
2	chr10:16966480:G:A	16966480	NA,A	NA,G	NA,1	NA,-inf	NA,inf	NA,0.803781	0.000218093	0.000449089
2	chr10:17044438:T:C	17044438	NA,C	NA,T	NA,1	NA,-inf	NA,inf	NA,0.805307	0.000217997	0.00044891
2	chr10:17301438:C:G	17301438	NA,G	NA,C	NA,1	NA,-inf	NA,inf	NA,0.821592	0.000217874	0.000448712
2	chr10:17303491:A:C	17303491	NA,C	NA,A	NA,1	NA,-inf	NA,inf	NA,0.821257	0.000217779	0.000448514
2	chr10:16969863:C:T	16969863	NA,T	NA,C	NA,1	NA,-inf	NA,inf	NA,0.802822	0.000217059	0.000446929
2	chr10:17114152:A:G	17114152	G,G	A,A	1,1	-inf,inf	inf,inf	1.89175,0.0505487	0.000216951	0.000440177
2	chr10:17084238:G:A	17084238	NA,A	NA,G	NA,1	NA,inf	NA,inf	NA,0.860132	0.000216647	0.000445889
2	chr10:16942317:C:A	16942317	NA,A	NA,C	NA,1	NA,inf	NA,inf	NA,0.90684	0.000216645	0.000446825
2	chr10:16831817:A:G	16831817	G,NA	A,NA	1,NA	inf,NA	inf,NA	1.94103,NA	0.000216569	0.000467539
2	chr10:16872401:C:A	16872401	NA,A	NA,C	NA,1	NA,-inf	NA,inf	NA,0.775022	0.000216357	0.000445248
2	chr10:16905665:G:A	16905665	A,A	G,G	1,1	inf,-inf	inf,inf	1.81233,0.221059	0.000216026	0.000445118
2	chr10:16489735:ACAAACGC:A	16489735	NA,A	NA,ACAAACGC	NA,1	NA,inf	NA,inf	NA,0.870239	0.000215974	0.000445249
2	chr10:17140374:C:A	17140374	A,A	C,C	1,1	inf,inf	inf,inf	0.397004,1.73439	0.000215967	0.000436725
2	chr10:16949751:G:T	16949751	NA,T	NA,G	NA,1	NA,inf	NA,inf	NA,0.824624	0.00021547	0.000443929
2	chr10:16873330:G:A	16873330	A,NA	G,NA	1,NA	inf,NA	inf,NA	0.674823,NA	0.000215072	0.000440704
2	chr10:16466343:A:G	16466343	NA,G	NA,A	NA,1	NA,-inf	NA,inf	NA,0.839056	0.000214933	0.00044284
2	chr10:16362745:G:A	16362745	NA,A	NA,G	NA,1	NA,inf	NA,inf	NA,0.84674	0.000214853	0.000442776
2	chr10:16429840:T:G	16429840	NA,G	NA,T	NA,1	NA,inf	NA,inf	NA,0.834233	0.000214835	0.000442594
2	chr10:16469297:T:C	16469297	NA,C	NA,T	NA,1	NA,-inf	NA,inf	NA,0.793236	0.000214454	0.000441439
2	chr10:16328287:T:A	16328287	NA,A	NA,T	NA,1	NA,inf	NA,inf	NA,0.840257	0.000214398	0.000441796
2	chr10:16466511:A:T	16466511	T,NA	A,NA	1,NA	inf,NA	inf,NA	1.16682,NA	0.000213914	0.000442278
2	chr10:16967504:C:G	16967504	NA,G	NA,C	NA,1	NA,-inf	NA,inf	NA,0.864162	0.000212685	0.000438256
2	chr10:17050827:A:G	17050827	NA,G	NA,A	NA,1	NA,inf	NA,inf	NA,0.84869	0.000212632	0.000437615
2	chr10:16831175:A:G	16831175	NA,G	NA,A	NA,1	NA,inf	NA,inf	NA,0.83268	0.00021263	0.000438306
2	chr10:16920353:A:G	16920353	G,G	A,A	1,1	inf,-inf	inf,inf	1.63907,0.810081	0.000212352	0.000442505
2	chr10:17300199:A:G	17300199	NA,G	NA,A	NA,1	NA,-inf	NA,inf	NA,0.805101	0.000212244	0.00043711
2	chr10:16591601:A:G	16591601	NA,G	NA,A	NA,1	NA,inf	NA,inf	NA,0.857408	0.000212241	0.000437603
2	chr10:16406104:C:T	16406104	NA,T	NA,C	NA,1	NA,inf	NA,inf	NA,0.870364	0.000212047	0.000437262
2	chr10:16443836:C:A	16443836	NA,A	NA,C	NA,1	NA,inf	NA,inf	NA,0.855472	0.000211082	0.000435057
2	chr10:16550359:T:C	16550359	NA,C	NA,T	NA,1	NA,inf	NA,inf	NA,0.831145	0.000210815	0.000434436
2	chr10:16705527:T:C	16705527	NA,C	NA,T	NA,1	NA,-inf	NA,inf	NA,0.756707	0.000210459	0.000433054
2	chr10:16628403:T:G	16628403	NA,G	NA,T	NA,1	NA,-inf	NA,inf	NA,0.748358	0.000209905	0.000431909
2	chr10:17233928:C:G	17233928	NA,G	NA,C	NA,1	NA,-inf	NA,inf	NA,0.826767	0.000209422	0.000430931
2	chr10:16847175:G:A	16847175	NA,A	NA,G	NA,1	NA,-inf	NA,inf	NA,0.759317	0.000209416	0.000431165
2	chr10:16972646:A:G	16972646	G,G	A,A	1,1	inf,-inf	inf,inf	1.42022,0.964394	0.000209396	0.000431064
2	chr10:16462853:G:A	16462853	NA,A	NA,G	NA,1	NA,inf	NA,inf	NA,0.821138	0.000209255	0.000431163
2	chr10:16431230:T:A	16431230	NA,A	NA,T	NA,1	NA,inf	NA,inf	NA,0.823011	0.000208892	0.000430539
2	chr10:16660939:T:C	16660939	NA,C	NA,T	NA,1	NA,inf	NA,inf	NA,0.875073	0.000208445	0.000429708
2	chr10:17067193:G:A	17067193	NA,A	NA,G	NA,1	NA,inf	NA,inf	NA,0.836039	0.000208404	0.000428899
2	chr10:17296975:A:C	17296975	C,C	A,A	1,1	inf,-inf	inf,inf	0.923506,1.30662	0.000208397	0.000423866
2	chr10:16964288:C:G	16964288	NA,G	NA,C	NA,1	NA,-inf	NA,inf	NA,0.85099	0.000208317	0.000429255
2	chr10:16732227:T:G	16732227	NA,G	NA,T	NA,1	NA,-inf	NA,inf	NA,0.80529	0.000208125	0.000428688
2	chr10:16406106:C:T	16406106	NA,T	NA,C	NA,1	NA,inf	NA,inf	NA,0.857017	0.000207671	0.000428233
2	chr10:16642329:T:C	16642329	NA,C	NA,T	NA,1	NA,-inf	NA,inf	NA,0.774283	0.000207447	0.00042703
2	chr10:16517981:C:CTCTTAGAGGGAACTGCAT	16517981	NA,CTCTTAGAGGGAACTGCAT	NA,C	NA,1	NA,-inf	NA,inf	NA,0.776686	0.000207105	0.000426385
2	chr10:16877224:A:G	16877224	G,G	A,A	1,1	-inf,inf	inf,inf	2.16645,0.540137	0.000207062	0.000441721
2	chr10:16654085:C:T	16654085	NA,T	NA,C	NA,1	NA,inf	NA,inf	NA,0.805003	0.000206964	0.000426389
2	chr10:16728786:T:C	16728786	NA,C	NA,T	NA,1	NA,inf	NA,inf	NA,0.832567	0.000206769	0.000426246
2	chr10:16855403:C:T	16855403	NA,T	NA,C	NA,1	NA,-inf	NA,inf	NA,0.795623	0.00020667	0.00042549
2	chr10:16553049:C:A	16553049	NA,A	NA,C	NA,1	NA,-inf	NA,inf	NA,0.745761	0.000206528	0.000424971
2	chr10:16830958:A:G	16830958	G,NA	A,NA	1,NA	inf,NA	inf,NA	1.90026,NA	0.000206491	0.000445014
2	chr10:17146024:G:A	17146024	A,A	G,G	1,1	inf,inf	inf,inf	0.3353,1.73843	0.000206204	0.000417512
2	chr10:16638770:G:A	16638770	A,A	G,G	1,1	-inf,-inf	inf,inf	1.37081,0.517521	0.000206093	0.000423915
2	chr10:16972678:G:A	16972678	NA,A	NA,G	NA,1	NA,-inf	NA,inf	NA,0.771212	0.000206034	0.000424234
2	chr10:17009952:T:C	17009952	NA,C	NA,T	NA,1	NA,-inf	NA,inf	NA,0.782417	0.000205867	0.000423607
2	chr10:16791281:C:T	16791281	T,T	C,C	1,1	inf,inf	inf,inf	2.89386,0.033132	0.000205408	0.00047747
2	chr10:16558023:T:C	16558023	NA,C	NA,T	NA,1	NA,inf	NA,inf	NA,0.782657	0.000205248	0.000422719
2	chr10:16923327:T:C	16923327	C,C	T,T	1,1	inf,-inf	inf,inf	1.66866,0.75668	0.000205112	0.000427513
2	chr10:16405922:G:A	16405922	NA,A	NA,G	NA,1	NA,inf	NA,inf	NA,0.849038	0.000205084	0.000422893
2	chr10:16862786:C:T	16862786	NA,T	NA,C	NA,1	NA,inf	NA,inf	NA,0.746801	0.000204861	0.000421624
2	chr10:16965960:G:A	16965960	NA,A	NA,G	NA,1	NA,-inf	NA,inf	NA,0.767486	0.000204743	0.000421577
2	chr10:16655830:C:T	16655830	T,NA	C,NA	1,NA	-inf,NA	inf,NA	1.22268,NA	0.000204707	0.000424448
2	chr10:16591947:T:G	16591947	NA,G	NA,T	NA,1	NA,-inf	NA,inf	NA,0.764252	0.000204612	0.000421234
2	chr10:17174965:A:G	17174965	NA,G	NA,A	NA,1	NA,inf	NA,inf	NA,0.897223	0.000204441	0.000420614
2	chr10:16345311:G:A	16345311	NA,A	NA,G	NA,1	NA,inf	NA,inf	NA,0.800528	0.000203854	0.000420013
2	chr10:16405672:T:C	16405672	NA,C	NA,T	NA,1	NA,inf	NA,inf	NA,0.844792	0.000203743	0.000420126
2	chr10:16411937:A:G	16411937	G,G	A,A	1,1	-inf,-inf	inf,inf	1.59283,0.189444	0.000203201	0.000418246
2	chr10:16830314:A:G	16830314	NA,G	NA,A	NA,1	NA,inf	NA,inf	NA,0.803682	0.00020319	0.000418837
2	chr10:17045679:C:G	17045679	NA,G	NA,C	NA,1	NA,inf	NA,inf	NA,0.817787	0.000202531	0.000416822
2	chr10:17091711:A:T	17091711	NA,T	NA,A	NA,1	NA,inf	NA,inf	NA,0.80457	0.000202263	0.000416188
2	chr10:16800248:A:C	16800248	C,NA	A,NA	1,NA	-inf,NA	inf,NA	1.73958,NA	0.00020215	0.000429555
2	chr10:16949877:G:C	16949877	NA,C	NA,G	NA,1	NA,inf	NA,inf	NA,0.860279	0.000201964	0.000416517
2	chr10:16820579:G:C	16820579	C,C	G,G	1,1	inf,inf	inf,inf	4.60386,0.759314	0.000201887	0.00504513
2	chr10:17113378:C:A	17113378	NA,A	NA,C	NA,1	NA,inf	NA,inf	NA,0.768046	0.000201341	0.000414852
2	chr10:16948553:G:A	16948553	NA,A	NA,G	NA,1	NA,inf	NA,inf	NA,0.857629	0.000201148	0.000414831
2	chr10:16442963:C:T	16442963	NA,T	NA,C	NA,1	NA,inf	NA,inf	NA,0.797873	0.000201058	0.000414278
2	chr10:17105611:TCTC:T	17105611	NA,T	NA,TCTC	NA,1	NA,inf	NA,inf	NA,0.850965	0.000200335	0.000412679
2	chr10:16637090:A:G	16637090	NA,G	NA,A	NA,1	NA,inf	NA,inf	NA,0.796253	0.000199973	0.000412073
2	chr10:16405821:C:G	16405821	NA,G	NA,C	NA,1	NA,inf	NA,inf	NA,0.832287	0.000199958	0.000412315
2	chr10:16647355:G:A	16647355	NA,A	NA,G	NA,1	NA,inf	NA,inf	NA,0.851064	0.000199896	0.000412041
2	chr10:16540224:A:G	16540224	NA,G	NA,A	NA,1	NA,inf	NA,inf	NA,0.770058	0.000199471	0.000410936
2	chr10:16406198:T:C	16406198	NA,C	NA,T	NA,1	NA,inf	NA,inf	NA,0.830455	0.000199231	0.000410819
2	chr10:16999079:A:C	16999079	NA,C	NA,A	NA,1	NA,-inf	NA,inf	NA,0.761491	0.000199183	0.000409857
2	chr10:16440227:A:G	16440227	NA,G	NA,A	NA,1	NA,-inf	NA,inf	NA,0.787024	0.000198975	0.00040992
2	chr10:16623707:C:T	16623707	NA,T	NA,C	NA,1	NA,-inf	NA,inf	NA,0.715346	0.000198862	0.000409165
2	chr10:16409443:A:G	16409443	NA,G	NA,A	NA,1	NA,-inf	NA,inf	NA,0.745543	0.000198837	0.000409311
2	chr10:16705146:T:C	16705146	NA,C	NA,T	NA,1	NA,inf	NA,inf	NA,0.80732	0.000198662	0.000409541
2	chr10:17164596:A:C	17164596	C,NA	A,NA	1,NA	-inf,NA	inf,NA	0.945511,NA	0.000198499	0.00040631
2	chr10:17010175:G:T	17010175	NA,T	NA,G	NA,1	NA,inf	NA,inf	NA,0.770721	0.000198417	0.000408744
2	chr10:16607680:G:A	16607680	A,A	G,G	1,1	-inf,inf	inf,inf	0.0344727,1.94765	0.000198407	0.000410835
2	chr10:17206023:C:T	17206023	NA,T	NA,C	NA,1	NA,inf	NA,inf	NA,0.878674	0.000198059	0.000407475
2	chr10:16856286:C:T	16856286	T,NA	C,NA	1,NA	-inf,NA	inf,NA	0.736746,NA	0.000197851	0.000405948
2	chr10:17166265:C:G	17166265	NA,G	NA,C	NA,1	NA,-inf	NA,inf	NA,0.745961	0.000197246	0.000404717
2	chr10:17006651:T:C	17006651	NA,C	NA,T	NA,1	NA,-inf	NA,inf	NA,0.755738	0.000197206	0.000405798
2	chr10:16450143:A:G	16450143	NA,G	NA,A	NA,1	NA,inf	NA,inf	NA,0.791897	0.000197089	0.000406106
2	chr10:16854807:A:G	16854807	NA,G	NA,A	NA,1	NA,-inf	NA,inf	NA,0.710301	0.000197053	0.000405478
2	chr10:16405744:A:ACCC	16405744	NA,ACCC	NA,A	NA,1	NA,inf	NA,inf	NA,0.822479	0.000196928	0.000406063
2	chr10:17022992:G:A	17022992	NA,A	NA,G	NA,1	NA,-inf	NA,inf	NA,0.74869	0.000196832	0.000404994
2	chr10:16472199:T:C	16472199	C,C	T,T	1,1	-inf,inf	inf,inf	1.53453,0.0836543	0.000196803	0.000404774
2	chr10:17087936:G:C	17087936	NA,C	NA,G	NA,1	NA,inf	NA,inf	NA,0.797577	0.00019638	0.00040419
2	chr10:17124026:G:A	17124026	NA,A	NA,G	NA,1	NA,-inf	NA,inf	NA,0.748617	0.000196245	0.000404118
2	chr10:17057839:C:A	17057839	NA,A	NA,C	NA,1	NA,inf	NA,inf	NA,0.797362	0.000196199	0.000403795
2	chr10:16820884:G:A	16820884	NA,A	NA,G	NA,1	NA,-inf	NA,inf	NA,0.753439	0.000196035	0.000403556
2	chr10:16886259:T:C	16886259	C,NA	T,NA	1,NA	inf,NA	inf,NA	1.19835,NA	0.00019602	0.000404359
2	chr10:16857210:T:A	16857210	NA,A	NA,T	NA,1	NA,-inf	NA,inf	NA,0.762664	0.000195985	0.000403499
2	chr10:17255077:T:C	17255077	NA,C	NA,T	NA,1	NA,inf	NA,inf	NA,0.84769	0.000195944	0.000403123
2	chr10:17057017:T:C	17057017	C,C	T,T	1,1	-inf,-inf	inf,inf	0.966334,1.02715	0.000195875	0.000407106
2	chr10:16405766:T:C	16405766	NA,C	NA,T	NA,1	NA,inf	NA,inf	NA,0.818661	0.000195749	0.000403633
2	chr10:16647100:C:T	16647100	T,NA	C,NA	1,NA	-inf,NA	inf,NA	1.05369,NA	0.000195576	0.00040392
2	chr10:17211958:T:C	17211958	NA,C	NA,T	NA,1	NA,-inf	NA,inf	NA,0.784219	0.000195208	0.000401953
2	chr10:16688228:A:G	16688228	NA,G	NA,A	NA,1	NA,-inf	NA,inf	NA,0.732794	0.000195189	0.000401819
2	chr10:17261067:G:A	17261067	NA,A	NA,G	NA,1	NA,-inf	NA,inf	NA,0.782178	0.000194968	0.000401222
2	chr10:16876551:G:A	16876551	A,NA	G,NA	1,NA	inf,NA	inf,NA	1.19495,NA	0.000194947	0.000402144
2	chr10:16847367:G:T	16847367	NA,T	NA,G	NA,1	NA,-inf	NA,inf	NA,0.725187	0.000194909	0.000401366
2	chr10:16463477:G:A	16463477	NA,A	NA,G	NA,1	NA,inf	NA,inf	NA,0.776446	0.000194898	0.000401577
2	chr10:16833122:T:C	16833122	C,NA	T,NA	1,NA	-inf,NA	inf,NA	1.51318,NA	0.000194804	0.000407867
2	chr10:16664084:T:C	16664084	NA,C	NA,T	NA,1	NA,-inf	NA,inf	NA,0.727048	0.000194794	0.000400917
2	chr10:16820281:A:G	16820281	G,G	A,A	1,1	inf,inf	inf,inf	5.00927,0.41523	0.000194535	0.00692318
2	chr10:16644405:G:A	16644405	NA,A	NA,G	NA,1	NA,inf	NA,inf	NA,0.774217	0.000194059	0.000399868
2	chr10:17259728:T:C	17259728	NA,C	NA,T	NA,1	NA,-inf	NA,inf	NA,0.742465	0.000193566	0.000398549
2	chr10:16681424:AG:A	16681424	NA,A	NA,AG	NA,1	NA,-inf	NA,inf	NA,0.711183	0.000193273	0.000397791
2	chr10:16777268:A:C	16777268	NA,C	NA,A	NA,1	NA,-inf	NA,inf	NA,0.741701	0.000193082	0.00039757
2	chr10:16538056:T:C	16538056	NA,C	NA,T	NA,1	NA,-inf	NA,inf	NA,0.740142	0.000193069	0.000397544
2	chr10:16469256:A:G	16469256	NA,G	NA,A	NA,1	NA,-inf	NA,inf	NA,0.728443	0.000192994	0.000397281
2	chr10:16921799:C:T	16921799	T,NA	C,NA	1,NA	-inf,NA	inf,NA	0.668317,NA	0.000192937	0.000396608
2	chr10:16408556:A:G	16408556	NA,G	NA,A	NA,1	NA,-inf	NA,inf	NA,0.726148	0.000192916	0.000397155
2	chr10:17295339:A:G	17295339	NA,G	NA,A	NA,1	NA,-inf	NA,inf	NA,0.743046	0.000192685	0.000396707
2	chr10:16890491:G:T	16890491	T,NA	G,NA	1,NA	inf,NA	inf,NA	1.18789,NA	0.000192653	0.000397404
2	chr10:16808076:C:T	16808076	T,NA	C,NA	1,NA	inf,NA	inf,NA	1.844,NA	0.000192187	0.000413412
2	chr10:16780817:T:C	16780817	NA,C	NA,T	NA,1	NA,inf	NA,inf	NA,0.837779	0.00019218	0.000396601
2	chr10:16462931:C:T	16462931	T,T	C,C	1,1	-inf,inf	inf,inf	1.51164,0.0823306	0.000192172	0.00039514
2	chr10:16722800:A:G	16722800	NA,G	NA,A	NA,1	NA,inf	NA,inf	NA,0.785778	0.000192149	0.000396096
2	chr10:17165960:TG:T	17165960	T,T	TG,TG	1,1	inf,inf	inf,inf	0.150638,1.79428	0.000192138	0.000390712
2	chr10:16974217:T:C	16974217	C,C	T,T	1,1	inf,-inf	inf,inf	0.590915,1.51461	0.000192011	0.000395831
2	chr10:16684629:T:A	16684629	NA,A	NA,T	NA,1	NA,-inf	NA,inf	NA,0.698598	0.000191939	0.000394962
2	chr10:16411235:C:T	16411235	NA,T	NA,C	NA,1	NA,-inf	NA,inf	NA,0.723332	0.000191864	0.000394957
2	chr10:16545394:C:T	16545394	NA,T	NA,C	NA,1	NA,inf	NA,inf	NA,0.773076	0.000191659	0.000395004
2	chr10:17228160:G:C	17228160	NA,C	NA,G	NA,1	NA,inf	NA,inf	NA,0.795938	0.000191609	0.000394758
2	chr10:17047943:G:A	17047943	A,A	G,G	1,1	inf,-inf	inf,inf	1.35794,0.283456	0.000191609	0.000395767
2	chr10:17070075:C:T	17070075	T,NA	C,NA	1,NA	-inf,NA	inf,NA	0.782883,NA	0.000191571	0.000396408
2	chr10:16798023:G:A	16798023	NA,A	NA,G	NA,1	NA,inf	NA,inf	NA,0.773882	0.000191314	0.00039414
2	chr10:16847003:T:G	16847003	NA,G	NA,T	NA,1	NA,-inf	NA,inf	NA,0.711291	0.000190818	0.000392941
2	chr10:16512206:A:G	16512206	G,NA	A,NA	1,NA	-inf,NA	inf,NA	1.06109,NA	0.000190705	0.00039409
2	chr10:16807776:C:A	16807776	A,NA	C,NA	1,NA	inf,NA	inf,NA	1.83631,NA	0.000190415	0.000409472
2	chr10:16501389:A:C	16501389	NA,C	NA,A	NA,1	NA,-inf	NA,inf	NA,0.715572	0.00018973	0.000390578
2	chr10:16875627:G:T	16875627	T,NA	G,NA	1,NA	inf,NA	inf,NA	1.17669,NA	0.0001897	0.000391307
2	chr10:16622678:G:A	16622678	NA,A	NA,G	NA,1	NA,-inf	NA,inf	NA,0.684283	0.000189623	0.000390159
2	chr10:16385042:A:G	16385042	NA,G	NA,A	NA,1	NA,inf	NA,inf	NA,0.740682	0.000189603	0.000390485
2	chr10:16702611:T:C	16702611	NA,C	NA,T	NA,1	NA,-inf	NA,inf	NA,0.674062	0.000189523	0.000389976
2	chr10:16496909:G:A	16496909	NA,A	NA,G	NA,1	NA,-inf	NA,inf	NA,0.720129	0.000189478	0.000390068
2	chr10:16451969:A:C	16451969	C,NA	A,NA	1,NA	inf,NA	inf,NA	0.882057,NA	0.000189296	0.000389482
2	chr10:16879507:G:A	16879507	A,NA	G,NA	1,NA	inf,NA	inf,NA	1.17541,NA	0.000189249	0.000390374
2	chr10:16882593:C:G	16882593	G,NA	C,NA	1,NA	inf,NA	inf,NA	1.17467,NA	0.000189074	0.000390013
2	chr10:17278524:G:A	17278524	NA,A	NA,G	NA,1	NA,-inf	NA,inf	NA,0.737476	0.000188647	0.000387788
2	chr10:17227227:A:G	17227227	NA,G	NA,A	NA,1	NA,inf	NA,inf	NA,0.835305	0.000188633	0.000388145
2	chr10:16885602:T:C	16885602	C,NA	T,NA	1,NA	inf,NA	inf,NA	1.17252,NA	0.000188268	0.000388358
2	chr10:16347823:A:C	16347823	NA,C	NA,A	NA,1	NA,inf	NA,inf	NA,0.758114	0.000188108	0.000387609
2	chr10:17237689:G:C	17237689	NA,C	NA,G	NA,1	NA,inf	NA,inf	NA,0.780056	0.000187526	0.000386412
2	chr10:17022598:C:A	17022598	NA,A	NA,C	NA,1	NA,-inf	NA,inf	NA,0.692739	0.000187406	0.000385415
2	chr10:17049858:A:G	17049858	NA,G	NA,A	NA,1	NA,-inf	NA,inf	NA,0.709748	0.000186898	0.000384372
2	chr10:17066351:G:A	17066351	NA,A	NA,G	NA,1	NA,inf	NA,inf	NA,0.835789	0.000186723	0.000384433
2	chr10:16885149:T:C	16885149	C,NA	T,NA	1,NA	inf,NA	inf,NA	1.16689,NA	0.000186536	0.000384786
2	chr10:16881728:A:G	16881728	G,NA	A,NA	1,NA	inf,NA	inf,NA	1.16568,NA	0.000186495	0.000384688
2	chr10:16316179:C:T	16316179	NA,T	NA,C	NA,1	NA,-inf	NA,inf	NA,0.707543	0.000186453	0.000383887
2	chr10:17056175:G:C	17056175	C,NA	G,NA	1,NA	-inf,NA	inf,NA	0.77848,NA	0.00018642	0.000385413
2	chr10:16883905:A:G	16883905	G,NA	A,NA	1,NA	inf,NA	inf,NA	1.16568,NA	0.000186375	0.000384449
2	chr10:16962859:G:A	16962859	NA,A	NA,G	NA,1	NA,-inf	NA,inf	NA,0.727184	0.000186298	0.000383567
2	chr10:16702652:A:G	16702652	NA,G	NA,A	NA,1	NA,-inf	NA,inf	NA,0.663262	0.000186165	0.000383071
2	chr10:17170241:G:C	17170241	NA,C	NA,G	NA,1	NA,-inf	NA,inf	NA,0.725034	0.000185962	0.000381997
2	chr10:16873895:T:C	16873895	C,NA	T,NA	1,NA	inf,NA	inf,NA	1.1634,NA	0.000185754	0.000383171
2	chr10:17074243:G:A	17074243	NA,A	NA,G	NA,1	NA,inf	NA,inf	NA,0.761945	0.000185407	0.000381599
2	chr10:16692814:C:T	16692814	T,NA	C,NA	1,NA	inf,NA	inf,NA	1.07888,NA	0.000185255	0.000383452
2	chr10:17165084:G:A	17165084	NA,A	NA,G	NA,1	NA,-inf	NA,inf	NA,0.706972	0.00018523	0.000380121
2	chr10:16971630:T:C	16971630	NA,C	NA,T	NA,1	NA,-inf	NA,inf	NA,0.675632	0.000185206	0.000381198
2	chr10:17013263:C:T	17013263	NA,T	NA,C	NA,1	NA,-inf	NA,inf	NA,0.71602	0.000185132	0.000380967
2	chr10:16888736:T:C	16888736	C,NA	T,NA	1,NA	inf,NA	inf,NA	1.1611,NA	0.000185103	0.000381829
2	chr10:16584176:G:A	16584176	NA,A	NA,G	NA,1	NA,inf	NA,inf	NA,0.754567	0.00018504	0.000381345
2	chr10:16560810:T:G	16560810	NA,G	NA,T	NA,1	NA,-inf	NA,inf	NA,0.704018	0.000185034	0.000380976
2	chr10:16848400:G:A	16848400	NA,A	NA,G	NA,1	NA,-inf	NA,inf	NA,0.677343	0.000183895	0.000378626
2	chr10:16386456:G:A	16386456	A,A	G,G	1,1	-inf,inf	inf,inf	0.785408,1.26147	0.000183749	0.000379022
2	chr10:17025223:C:T	17025223	NA,T	NA,C	NA,1	NA,inf	NA,inf	NA,0.739454	0.000183638	0.000378649
2	chr10:16683787:T:C	16683787	NA,C	NA,T	NA,1	NA,-inf	NA,inf	NA,0.690784	0.000183014	0.000376746
2	chr10:16437839:T:TA	16437839	NA,TA	NA,T	NA,1	NA,inf	NA,inf	NA,0.737415	0.000182676	0.000376488
2	chr10:16888862:C:T	16888862	T,NA	C,NA	1,NA	inf,NA	inf,NA	1.15421,NA	0.000182556	0.000376597
2	chr10:17019124:G:A	17019124	NA,A	NA,G	NA,1	NA,-inf	NA,inf	NA,0.703751	0.000182507	0.000375547
2	chr10:16437205:G:A	16437205	NA,A	NA,G	NA,1	NA,inf	NA,inf	NA,0.732447	0.000182505	0.000375981
2	chr10:16886590:C:G	16886590	G,NA	C,NA	1,NA	inf,NA	inf,NA	1.15272,NA	0.000182491	0.000376434
2	chr10:16896458:T:C	16896458	C,NA	T,NA	1,NA	inf,NA	inf,NA	1.14943,NA	0.000182396	0.000376201
2	chr10:17259629:G:A	17259629	NA,A	NA,G	NA,1	NA,-inf	NA,inf	NA,0.690303	0.00018205	0.000374967
2	chr10:16883269:G:A	16883269	A,NA	G,NA	1,NA	inf,NA	inf,NA	1.15106,NA	0.000181984	0.000375386
2	chr10:17246971:G:A	17246971	NA,A	NA,G	NA,1	NA,inf	NA,inf	NA,0.7951	0.000181097	0.000372588
2	chr10:16789059:T:C	16789059	NA,C	NA,T	NA,1	NA,inf	NA,inf	NA,0.797206	0.000180922	0.000373336
2	chr10:16621539:C:T	16621539	NA,T	NA,C	NA,1	NA,-inf	NA,inf	NA,0.687483	0.000180343	0.000371261
2	chr10:17035867:CA:C	17035867	NA,C	NA,CA	NA,1	NA,inf	NA,inf	NA,0.739566	0.000179774	0.000370004
2	chr10:16463665:C:T	16463665	NA,T	NA,C	NA,1	NA,-inf	NA,inf	NA,0.725344	0.000179751	0.000370343
2	chr10:16713495:A:G	16713495	NA,G	NA,A	NA,1	NA,-inf	NA,inf	NA,0.663672	0.00017972	0.000369867
2	chr10:16792434:C:T	16792434	T,T	C,C	1,1	inf,inf	inf,inf	2.84778,0.00507417	0.000179612	0.000419074
2	chr10:16834032:A:G	16834032	NA,G	NA,A	NA,1	NA,-inf	NA,inf	NA,0.64691	0.000179412	0.000369192
2	chr10:16668626:G:A	16668626	A,NA	G,NA	1,NA	inf,NA	inf,NA	0.935933,NA	0.00017901	0.000369286
2	chr10:16791841:C:T	16791841	NA,T	NA,C	NA,1	NA,inf	NA,inf	NA,0.787215	0.000178974	0.000369294
2	chr10:16612767:G:A	16612767	NA,A	NA,G	NA,1	NA,inf	NA,inf	NA,0.736118	0.000178959	0.000368764
2	chr10:16666623:A:T	16666623	NA,T	NA,A	NA,1	NA,-inf	NA,inf	NA,0.686367	0.000178917	0.000368338
2	chr10:16490575:G:A	16490575	A,A	G,G	1,1	-inf,inf	inf,inf	1.26557,0.374283	0.000178694	0.000366486
2	chr10:17266805:A:G	17266805	NA,G	NA,A	NA,1	NA,inf	NA,inf	NA,0.787188	0.000178617	0.0003675
2	chr10:16471180:A:G	16471180	NA,G	NA,A	NA,1	NA,-inf	NA,inf	NA,0.678008	0.00017818	0.0003668
2	chr10:16847294:T:C	16847294	NA,C	NA,T	NA,1	NA,-inf	NA,inf	NA,0.66967	0.000178079	0.000366727
2	chr10:16888778:CAG:C	16888778	C,NA	CAG,NA	1,NA	inf,NA	inf,NA	1.13619,NA	0.000178055	0.000367279
2	chr10:16930816:G:C	16930816	NA,C	NA,G	NA,1	NA,-inf	NA,inf	NA,0.665714	0.000178054	0.000366806
2	chr10:16360487:T:C	16360487	NA,C	NA,T	NA,1	NA,inf	NA,inf	NA,0.715611	0.00017766	0.000366042
2	chr10:17288039:T:C	17288039	NA,C	NA,T	NA,1	NA,inf	NA,inf	NA,0.716041	0.00017762	0.000365916
2	chr10:16672730:G:C	16672730	NA,C	NA,G	NA,1	NA,-inf	NA,inf	NA,0.695899	0.000177303	0.000365202
2	chr10:17228913:A:G	17228913	G,G	A,A	1,1	inf,inf	inf,inf	2.19933,0.285167	0.000177104	0.000354323
2	chr10:16715861:G:A	16715861	NA,A	NA,G	NA,1	NA,-inf	NA,inf	NA,0.707821	0.000177027	0.000364627
2	chr10:16526557:A:T	16526557	NA,T	NA,A	NA,1	NA,inf	NA,inf	NA,0.739282	0.000176921	0.0003647
2	chr10:16769692:C:G	16769692	NA,G	NA,C	NA,1	NA,-inf	NA,inf	NA,0.677333	0.000176859	0.000364217
2	chr10:17023108:C:T	17023108	NA,T	NA,C	NA,1	NA,-inf	NA,inf	NA,0.655229	0.000176788	0.000363588
2	chr10:16945573:G:A	16945573	A,A	G,G	1,1	-inf,-inf	inf,inf	1.33332,0.194432	0.000176517	0.000360347
2	chr10:17271304:G:A	17271304	NA,A	NA,G	NA,1	NA,inf	NA,inf	NA,0.676363	0.000176499	0.000362685
2	chr10:16768142:C:T	16768142	T,NA	C,NA	1,NA	inf,NA	inf,NA	0.679598,NA	0.000176169	0.000360676
2	chr10:16471154:A:G	16471154	NA,G	NA,A	NA,1	NA,-inf	NA,inf	NA,0.670476	0.000176123	0.000362566
2	chr10:16974259:C:T	16974259	T,T	C,C	1,1	inf,-inf	inf,inf	0.58342,1.47122	0.000176075	0.000362974
2	chr10:16876019:G:A	16876019	NA,A	NA,G	NA,1	NA,-inf	NA,inf	NA,0.626667	0.000176055	0.000362192
2	chr10:17094106:T:C	17094106	NA,C	NA,T	NA,1	NA,inf	NA,inf	NA,0.726109	0.000176025	0.000362323
2	chr10:16658037:A:G	16658037	NA,G	NA,A	NA,1	NA,-inf	NA,inf	NA,0.68124	0.000175923	0.000362285
2	chr10:16803458:C:G	16803458	NA,G	NA,C	NA,1	NA,inf	NA,inf	NA,0.719351	0.000175886	0.000362356
2	chr10:16959813:G:A	16959813	A,A	G,G	1,1	inf,inf	inf,inf	1.50314,0.765735	0.000175829	0.000360251
2	chr10:16723851:T:C	16723851	NA,C	NA,T	NA,1	NA,-inf	NA,inf	NA,0.698595	0.000175417	0.000361531
2	chr10:16388646:A:C	16388646	NA,C	NA,A	NA,1	NA,inf	NA,inf	NA,0.735556	0.000175394	0.000361591
2	chr10:16624648:T:G	16624648	NA,G	NA,T	NA,1	NA,-inf	NA,inf	NA,0.636146	0.000175355	0.000360838
2	chr10:16479094:A:T	16479094	NA,T	NA,A	NA,1	NA,-inf	NA,inf	NA,0.710423	0.000175073	0.000360747
2	chr10:16597300:C:T	16597300	NA,T	NA,C	NA,1	NA,-inf	NA,inf	NA,0.669049	0.000174938	0.000360136
2	chr10:16957201:G:A	16957201	NA,A	NA,G	NA,1	NA,-inf	NA,inf	NA,0.687279	0.000174805	0.000359804
2	chr10:16392607:A:T	16392607	NA,T	NA,A	NA,1	NA,inf	NA,inf	NA,0.698044	0.000174802	0.000360113
2	chr10:16698248:C:T	16698248	NA,T	NA,C	NA,1	NA,-inf	NA,inf	NA,0.640482	0.000174724	0.000359551
2	chr10:16388647:AC:A	16388647	NA,A	NA,AC	NA,1	NA,inf	NA,inf	NA,0.732597	0.000174557	0.000359866
2	chr10:16842374:G:C	16842374	C,C	G,G	1,1	-inf,-inf	inf,inf	3.43329,0.44996	0.000174188	0.000614068
2	chr10:16398844:A:C	16398844	NA,C	NA,A	NA,1	NA,inf	NA,inf	NA,0.707655	0.000174141	0.000358863
2	chr10:16875918:G:A	16875918	NA,A	NA,G	NA,1	NA,-inf	NA,inf	NA,0.619534	0.000174026	0.000358022
2	chr10:16926039:A:C	16926039	C,C	A,A	1,1	-inf,inf	inf,inf	1.93122,0.0375446	0.000173982	0.000360187
2	chr10:16620793:T:C	16620793	C,C	T,T	1,1	inf,inf	inf,inf	0.153108,1.84706	0.000173015	0.000358384
2	chr10:16567773:G:A	16567773	NA,A	NA,G	NA,1	NA,inf	NA,inf	NA,0.742673	0.000172939	0.000356671
2	chr10:16929284:A:G	16929284	NA,G	NA,A	NA,1	NA,inf	NA,inf	NA,0.707912	0.000172899	0.000356374
2	chr10:17248598:G:A	17248598	NA,A	NA,G	NA,1	NA,-inf	NA,inf	NA,0.671899	0.000172847	0.0003559
2	chr10:16712093:T:C	16712093	NA,C	NA,T	NA,1	NA,-inf	NA,inf	NA,0.695234	0.00017262	0.000355585
2	chr10:16969126:T:C	16969126	NA,C	NA,T	NA,1	NA,-inf	NA,inf	NA,0.660254	0.000172586	0.000355375
2	chr10:17133874:G:A	17133874	NA,A	NA,G	NA,1	NA,inf	NA,inf	NA,0.780984	0.000172193	0.000354325
2	chr10:16885015:C:T	16885015	NA,T	NA,C	NA,1	NA,-inf	NA,inf	NA,0.607874	0.000172163	0.000354187
2	chr10:16726154:T:C	16726154	NA,C	NA,T	NA,1	NA,-inf	NA,inf	NA,0.694985	0.000172065	0.000354468
2	chr10:16859641:T:C	16859641	NA,C	NA,T	NA,1	NA,-inf	NA,inf	NA,0.679869	0.000172057	0.000354243
2	chr10:16692167:C:T	16692167	NA,T	NA,C	NA,1	NA,-inf	NA,inf	NA,0.653622	0.000172001	0.000354104
2	chr10:16414903:C:T	16414903	T,NA	C,NA	1,NA	-inf,NA	inf,NA	0.916313,NA	0.000171891	0.000354814
2	chr10:17068298:A:T	17068298	T,T	A,A	1,1	-inf,-inf	inf,inf	0.596713,1.13749	0.000171786	0.000353988
2	chr10:16567625:C:T	16567625	NA,T	NA,C	NA,1	NA,inf	NA,inf	NA,0.735875	0.000171301	0.000353283
2	chr10:16336025:G:A	16336025	NA,A	NA,G	NA,1	NA,inf	NA,inf	NA,0.70154	0.000170875	0.000352109
2	chr10:16917774:C:A	16917774	NA,A	NA,C	NA,1	NA,inf	NA,inf	NA,0.645	0.000170752	0.000351488
2	chr10:17151062:T:G	17151062	NA,G	NA,T	NA,1	NA,-inf	NA,inf	NA,0.632077	0.000170641	0.000351914
2	chr10:16607610:A:T	16607610	NA,T	NA,A	NA,1	NA,inf	NA,inf	NA,0.704255	0.00017064	0.000351706
2	chr10:16830930:T:C	16830930	C,C	T,T	1,1	inf,inf	inf,inf	4.86419,0.380038	0.000170495	0.00501377
2	chr10:16619587:T:G	16619587	NA,G	NA,T	NA,1	NA,inf	NA,inf	NA,0.706443	0.000170484	0.000351331
2	chr10:16469725:T:C	16469725	C,C	T,T	1,1	-inf,-inf	inf,inf	1.35763,0.191446	0.000170302	0.00035002
2	chr10:17272963:T:G	17272963	NA,G	NA,T	NA,1	NA,-inf	NA,inf	NA,0.657694	0.000170232	0.000350492
2	chr10:16954210:G:A	16954210	NA,A	NA,G	NA,1	NA,-inf	NA,inf	NA,0.617617	0.000170129	0.000350094
2	chr10:16842085:C:T	16842085	NA,T	NA,C	NA,1	NA,-inf	NA,inf	NA,0.639117	0.000169919	0.000349919
2	chr10:16567475:T:C	16567475	NA,C	NA,T	NA,1	NA,inf	NA,inf	NA,0.729272	0.000169627	0.000349826
2	chr10:16550387:T:A	16550387	NA,A	NA,T	NA,1	NA,-inf	NA,inf	NA,0.599368	0.000169578	0.000348828
2	chr10:16434225:C:T	16434225	NA,T	NA,C	NA,1	NA,inf	NA,inf	NA,0.686205	0.000169467	0.000349159
2	chr10:16878863:G:A	16878863	NA,A	NA,G	NA,1	NA,-inf	NA,inf	NA,0.638627	0.000169407	0.00034877
2	chr10:16567535:A:G	16567535	NA,G	NA,A	NA,1	NA,inf	NA,inf	NA,0.728008	0.000169303	0.000349159
2	chr10:17260106:T:C	17260106	NA,C	NA,T	NA,1	NA,-inf	NA,inf	NA,0.659696	0.000169281	0.000348557
2	chr10:16906857:T:C	16906857	NA,C	NA,T	NA,1	NA,-inf	NA,inf	NA,0.620518	0.000169149	0.000348316
2	chr10:16471056:T:C	16471056	NA,C	NA,T	NA,1	NA,-inf	NA,inf	NA,0.644747	0.000169129	0.000348175
2	chr10:16474195:G:C	16474195	NA,C	NA,G	NA,1	NA,inf	NA,inf	NA,0.683988	0.000169098	0.000348405
2	chr10:16469710:G:A	16469710	NA,A	NA,G	NA,1	NA,inf	NA,inf	NA,0.685504	0.000169048	0.000348314
2	chr10:16602921:C:T	16602921	NA,T	NA,C	NA,1	NA,inf	NA,inf	NA,0.699336	0.000168993	0.000348246
2	chr10:17245764:G:A	17245764	NA,A	NA,G	NA,1	NA,-inf	NA,inf	NA,0.656667	0.000168548	0.000347059
2	chr10:16403624:T:C	16403624	NA,C	NA,T	NA,1	NA,inf	NA,inf	NA,0.682409	0.000168426	0.000346973
2	chr10:16562561:C:T	16562561	NA,T	NA,C	NA,1	NA,inf	NA,inf	NA,0.665877	0.000168399	0.000346943
2	chr10:16420410:C:T	16420410	T,T	C,C	1,1	inf,-inf	inf,inf	1.75741,0.326443	0.000168139	0.000349993
2	chr10:16599532:C:T	16599532	NA,T	NA,C	NA,1	NA,-inf	NA,inf	NA,0.643779	0.000168097	0.000346059
2	chr10:16426384:G:T	16426384	NA,T	NA,G	NA,1	NA,-inf	NA,inf	NA,0.651849	0.000168019	0.000346008
2	chr10:16413605:TTTTTTG:T	16413605	NA,T	NA,TTTTTTG	NA,1	NA,inf	NA,inf	NA,0.679867	0.000167901	0.000345928
2	chr10:17162493:G:C	17162493	NA,C	NA,G	NA,1	NA,inf	NA,inf	NA,0.677922	0.000167797	0.000345209
2	chr10:16474795:G:A	16474795	NA,A	NA,G	NA,1	NA,inf	NA,inf	NA,0.678708	0.000167751	0.000345628
2	chr10:16751714:C:A	16751714	NA,A	NA,C	NA,1	NA,inf	NA,inf	NA,0.640843	0.000167696	0.000345213
2	chr10:16612428:C:T	16612428	T,T	C,C	1,1	inf,inf	inf,inf	0.0257499,1.85253	0.000167645	0.000347096
2	chr10:16470464:C:T	16470464	NA,T	NA,C	NA,1	NA,-inf	NA,inf	NA,0.638955	0.000167617	0.000345064
2	chr10:16885896:A:C	16885896	NA,C	NA,A	NA,1	NA,-inf	NA,inf	NA,0.596703	0.000167568	0.000344745
2	chr10:16494942:ACAATCACT:A	16494942	NA,A	NA,ACAATCACT	NA,1	NA,-inf	NA,inf	NA,0.646506	0.000167511	0.000344906
2	chr10:16893974:C:T	16893974	T,NA	C,NA	1,NA	inf,NA	inf,NA	1.09673,NA	0.000167437	0.000345354
2	chr10:16881089:A:C	16881089	NA,C	NA,A	NA,1	NA,-inf	NA,inf	NA,0.590508	0.000167305	0.000344201
2	chr10:16579321:T:C	16579321	NA,C	NA,T	NA,1	NA,inf	NA,inf	NA,0.67267	0.000167226	0.000344524
2	chr10:16618982:T:C	16618982	NA,C	NA,T	NA,1	NA,inf	NA,inf	NA,0.688763	0.000167194	0.000344567
2	chr10:16491115:G:A	16491115	NA,A	NA,G	NA,1	NA,-inf	NA,inf	NA,0.632519	0.000167134	0.000344033
2	chr10:16999390:T:C	16999390	NA,C	NA,T	NA,1	NA,inf	NA,inf	NA,0.650899	0.000166824	0.000343581
2	chr10:16936841:C:T	16936841	NA,T	NA,C	NA,1	NA,-inf	NA,inf	NA,0.700504	0.000166674	0.00034346
2	chr10:16318447:C:T	16318447	NA,T	NA,C	NA,1	NA,inf	NA,inf	NA,0.698746	0.00016653	0.000343244
2	chr10:16696122:AG:A	16696122	NA,A	NA,AG	NA,1	NA,-inf	NA,inf	NA,0.669619	0.000166275	0.000342726
2	chr10:16555060:T:C	16555060	NA,C	NA,T	NA,1	NA,inf	NA,inf	NA,0.664872	0.000166211	0.000342361
2	chr10:16883329:A:G	16883329	G,G	A,A	1,1	-inf,inf	inf,inf	2.278,0.289124	0.000166141	0.000356082
2	chr10:16599453:G:A	16599453	NA,A	NA,G	NA,1	NA,inf	NA,inf	NA,0.718377	0.000165984	0.000342013
2	chr10:16405712:A:G	16405712	NA,G	NA,A	NA,1	NA,inf	NA,inf	NA,0.710228	0.000165813	0.000341898
2	chr10:17058614:C:T	17058614	T,NA	C,NA	1,NA	inf,NA	inf,NA	0.875447,NA	0.00016574	0.000338803
2	chr10:16620163:G:C	16620163	NA,C	NA,G	NA,1	NA,-inf	NA,inf	NA,0.63301	0.000165621	0.000340959
2	chr10:16470531:A:G	16470531	NA,G	NA,A	NA,1	NA,-inf	NA,inf	NA,0.630818	0.000165519	0.000340745
2	chr10:16517644:A:C	16517644	C,C	A,A	1,1	-inf,-inf	inf,inf	1.0594,0.950542	0.000165336	0.00034153
2	chr10:16798196:A:T	16798196	NA,T	NA,A	NA,1	NA,inf	NA,inf	NA,0.67794	0.000165253	0.000340442
2	chr10:17046595:T:C	17046595	NA,C	NA,T	NA,1	NA,-inf	NA,inf	NA,0.634744	0.000165245	0.000340359
2	chr10:17035870:A:G	17035870	NA,G	NA,A	NA,1	NA,inf	NA,inf	NA,0.683315	0.000165091	0.000339801
2	chr10:16888046:G:A	16888046	A,NA	G,NA	1,NA	inf,NA	inf,NA	1.08651,NA	0.000164972	0.000340272
2	chr10:16346170:C:G	16346170	NA,G	NA,C	NA,1	NA,inf	NA,inf	NA,0.674052	0.000164779	0.00033956
2	chr10:17213690:C:T	17213690	T,NA	C,NA	1,NA	inf,NA	inf,NA	0.980578,NA	0.000164613	0.000336161
2	chr10:16862638:A:G	16862638	NA,G	NA,A	NA,1	NA,-inf	NA,inf	NA,0.591234	0.00016456	0.000338621
2	chr10:17030959:G:A	17030959	NA,A	NA,G	NA,1	NA,inf	NA,inf	NA,0.678883	0.00016419	0.000337943
2	chr10:16470510:G:A	16470510	NA,A	NA,G	NA,1	NA,-inf	NA,inf	NA,0.625065	0.000164049	0.000337721
2	chr10:16609301:G:A	16609301	NA,A	NA,G	NA,1	NA,inf	NA,inf	NA,0.674559	0.000163974	0.000337918
2	chr10:16512376:G:A	16512376	NA,A	NA,G	NA,1	NA,-inf	NA,inf	NA,0.639309	0.000163887	0.000337548
2	chr10:17060726:T:C	17060726	C,NA	T,NA	1,NA	-inf,NA	inf,NA	0.704914,NA	0.000163873	0.00033873
2	chr10:16876705:C:A	16876705	A,A	C,C	1,1	-inf,inf	inf,inf	1.94724,0.581901	0.000163788	0.000347459
2	chr10:16880287:G:A	16880287	NA,A	NA,G	NA,1	NA,-inf	NA,inf	NA,0.58126	0.000163766	0.000336929
2	chr10:16594211:C:CA	16594211	NA,CA	NA,C	NA,1	NA,inf	NA,inf	NA,0.691082	0.000163628	0.000337358
2	chr10:17274585:AC:A	17274585	NA,A	NA,AC	NA,1	NA,-inf	NA,inf	NA,0.632312	0.000163516	0.000336653
2	chr10:16480848:G:A	16480848	NA,A	NA,G	NA,1	NA,inf	NA,inf	NA,0.690003	0.000163435	0.000336858
2	chr10:16382853:C:T	16382853	NA,T	NA,C	NA,1	NA,inf	NA,inf	NA,0.688214	0.000163292	0.000336625
2	chr10:16616092:T:C	16616092	NA,C	NA,T	NA,1	NA,-inf	NA,inf	NA,0.632422	0.000163174	0.000335986
2	chr10:17155951:G:C	17155951	NA,C	NA,G	NA,1	NA,-inf	NA,inf	NA,0.62697	0.000163142	0.000335218
2	chr10:16894674:C:T	16894674	T,NA	C,NA	1,NA	inf,NA	inf,NA	1.07798,NA	0.00016308	0.000336355
2	chr10:16791458:A:G	16791458	G,G	A,A	1,1	inf,inf	inf,inf	2.74315,0.0409166	0.000162846	0.000375267
2	chr10:16567431:C:T	16567431	NA,T	NA,C	NA,1	NA,inf	NA,inf	NA,0.700857	0.000162694	0.000335517
2	chr10:16919996:A:C	16919996	NA,C	NA,A	NA,1	NA,-inf	NA,inf	NA,0.616841	0.00016267	0.000335025
2	chr10:16610535:A:C	16610535	NA,C	NA,A	NA,1	NA,inf	NA,inf	NA,0.675009	0.000162531	0.000335007
2	chr10:16628059:T:G	16628059	NA,G	NA,T	NA,1	NA,-inf	NA,inf	NA,0.616143	0.000162452	0.000334428
2	chr10:16335746:G:A	16335746	NA,A	NA,G	NA,1	NA,inf	NA,inf	NA,0.667506	0.000162086	0.000334003
2	chr10:16595886:T:C	16595886	NA,C	NA,T	NA,1	NA,-inf	NA,inf	NA,0.618926	0.000161708	0.000332916
2	chr10:16594751:ATATAC:A	16594751	NA,A	NA,ATATAC	NA,1	NA,inf	NA,inf	NA,0.665242	0.00016166	0.000333145
2	chr10:16959877:T:C	16959877	NA,C	NA,T	NA,1	NA,-inf	NA,inf	NA,0.618781	0.000161553	0.000332673
2	chr10:16731624:T:C	16731624	NA,C	NA,T	NA,1	NA,-inf	NA,inf	NA,0.643503	0.000161432	0.000332667
2	chr10:16603563:G:T	16603563	NA,T	NA,G	NA,1	NA,-inf	NA,inf	NA,0.615977	0.000161395	0.00033226
2	chr10:16470930:C:G	16470930	NA,G	NA,C	NA,1	NA,-inf	NA,inf	NA,0.614341	0.000161367	0.000332202
2	chr10:16676236:C:T	16676236	T,T	C,C	1,1	inf,-inf	inf,inf	0.250238,1.50114	0.000161313	0.00033238
2	chr10:16991382:TACTA:T	16991382	T,T	TACTA,TACTA	1,1	inf,-inf	inf,inf	1.87423,0.20085	0.000161135	0.000331658
2	chr10:17264094:G:T	17264094	NA,T	NA,G	NA,1	NA,inf	NA,inf	NA,0.617562	0.000161085	0.000331425
2	chr10:16904208:T:C	16904208	NA,C	NA,T	NA,1	NA,inf	NA,inf	NA,0.708633	0.000160908	0.00033169
2	chr10:16923330:C:T	16923330	T,T	C,C	1,1	inf,-inf	inf,inf	1.46256,0.694578	0.000160889	0.000333201
2	chr10:16786123:G:A	16786123	NA,A	NA,G	NA,1	NA,-inf	NA,inf	NA,0.579169	0.000160817	0.000330812
2	chr10:16510884:G:A	16510884	NA,A	NA,G	NA,1	NA,-inf	NA,inf	NA,0.626595	0.000160777	0.000331141
2	chr10:16792526:C:T	16792526	NA,T	NA,C	NA,1	NA,-inf	NA,inf	NA,0.59624	0.000160759	0.000330947
2	chr10:16570391:A:G	16570391	NA,G	NA,A	NA,1	NA,inf	NA,inf	NA,0.65915	0.000160494	0.000330749
2	chr10:16431021:C:T	16431021	NA,T	NA,C	NA,1	NA,inf	NA,inf	NA,0.649409	0.000160442	0.000330557
2	chr10:17049147:A:G	17049147	NA,G	NA,A	NA,1	NA,inf	NA,inf	NA,0.651394	0.000160409	0.000330626
2	chr10:16953018:C:T	16953018	NA,T	NA,C	NA,1	NA,-inf	NA,inf	NA,0.580363	0.00016037	0.000330027
2	chr10:16351432:C:T	16351432	NA,T	NA,C	NA,1	NA,-inf	NA,inf	NA,0.622273	0.00016018	0.000329886
2	chr10:16829139:ACT:A	16829139	NA,A	NA,ACT	NA,1	NA,-inf	NA,inf	NA,0.623856	0.000160061	0.000329527
2	chr10:17045590:G:A	17045590	A,NA	G,NA	1,NA	-inf,NA	inf,NA	0.695452,NA	0.000159903	0.000330529
2	chr10:17280932:C:G	17280932	NA,G	NA,C	NA,1	NA,-inf	NA,inf	NA,0.62178	0.00015959	0.000328451
2	chr10:16544122:C:T	16544122	NA,T	NA,C	NA,1	NA,-inf	NA,inf	NA,0.575737	0.000159482	0.000328192
2	chr10:16878787:G:A	16878787	NA,A	NA,G	NA,1	NA,-inf	NA,inf	NA,0.597612	0.000159023	0.000327396
2	chr10:16426182:G:A	16426182	NA,A	NA,G	NA,1	NA,inf	NA,inf	NA,0.651624	0.000159009	0.000327619
2	chr10:16470167:T:C	16470167	NA,C	NA,T	NA,1	NA,-inf	NA,inf	NA,0.637796	0.000158996	0.000327535
2	chr10:16601991:C:A	16601991	NA,A	NA,C	NA,1	NA,-inf	NA,inf	NA,0.606442	0.000158941	0.000327214
2	chr10:16897490:G:C	16897490	C,C	G,G	1,1	-inf,inf	inf,inf	2.13339,0.438606	0.000158826	0.000339949
2	chr10:16897477:G:A	16897477	A,A	G,G	1,1	-inf,inf	inf,inf	2.0944,0.470864	0.000158585	0.000338943
2	chr10:16600020:A:G	16600020	NA,G	NA,A	NA,1	NA,-inf	NA,inf	NA,0.606478	0.000158572	0.000326464
2	chr10:17271219:C:A	17271219	NA,A	NA,C	NA,1	NA,inf	NA,inf	NA,0.606922	0.00015857	0.0003259
2	chr10:17053046:A:G	17053046	G,NA	A,NA	1,NA	-inf,NA	inf,NA	0.68999,NA	0.000158521	0.000327639
2	chr10:16758472:G:A	16758472	NA,A	NA,G	NA,1	NA,inf	NA,inf	NA,0.64787	0.000158275	0.000326101
2	chr10:16920235:T:A	16920235	NA,A	NA,T	NA,1	NA,-inf	NA,inf	NA,0.626759	0.000158187	0.000325754
2	chr10:16523360:G:A	16523360	A,NA	G,NA	1,NA	-inf,NA	inf,NA	0.863503,NA	0.000158081	0.000326115
2	chr10:17037131:A:C	17037131	C,C	A,A	1,1	inf,-inf	inf,inf	1.64237,0.143472	0.000157889	0.000327208
2	chr10:16980941:A:C	16980941	NA,C	NA,A	NA,1	NA,-inf	NA,inf	NA,0.59631	0.000157798	0.000324773
2	chr10:17113888:C:T	17113888	NA,T	NA,C	NA,1	NA,inf	NA,inf	NA,0.63965	0.000157691	0.000324521
2	chr10:16557977:T:C	16557977	NA,C	NA,T	NA,1	NA,inf	NA,inf	NA,0.629254	0.000157453	0.000324324
2	chr10:17150556:T:C	17150556	NA,C	NA,T	NA,1	NA,-inf	NA,inf	NA,0.580382	0.000157447	0.000324681
2	chr10:16568129:A:T	16568129	NA,T	NA,A	NA,1	NA,-inf	NA,inf	NA,0.596047	0.000157404	0.000324039
2	chr10:16363605:T:A	16363605	NA,A	NA,T	NA,1	NA,inf	NA,inf	NA,0.627323	0.000157241	0.000323908
2	chr10:16543586:T:C	16543586	NA,C	NA,T	NA,1	NA,-inf	NA,inf	NA,0.565934	0.000157167	0.000323432
2	chr10:16664767:G:T	16664767	T,NA	G,NA	1,NA	inf,NA	inf,NA	0.862949,NA	0.000156904	0.000323686
2	chr10:16807733:G:T	16807733	T,T	G,G	1,1	inf,inf	inf,inf	4.39513,0.777382	0.000156517	0.00338311
2	chr10:16443227:G:A	16443227	NA,A	NA,G	NA,1	NA,-inf	NA,inf	NA,0.600689	0.00015637	0.000322035
2	chr10:17033574:A:C	17033574	C,C	A,A	1,1	inf,-inf	inf,inf	1.67017,0.0677542	0.000156331	0.00032329
2	chr10:16415550:G:A	16415550	NA,A	NA,G	NA,1	NA,inf	NA,inf	NA,0.64688	0.000156246	0.000322025
2	chr10:16961027:A:G	16961027	NA,G	NA,A	NA,1	NA,-inf	NA,inf	NA,0.659884	0.000155778	0.00032098
2	chr10:16812323:C:T	16812323	T,T	C,C	1,1	inf,inf	inf,inf	5.37247,0.178557	0.000155767	0.0106577
2	chr10:16907448:A:C	16907448	C,C	A,A	1,1	-inf,inf	inf,inf	1.55274,0.96495	0.000155531	0.000328758
2	chr10:17043904:C:G	17043904	NA,G	NA,C	NA,1	NA,inf	NA,inf	NA,0.637623	0.000155422	0.000319854
2	chr10:16813924:C:T	16813924	NA,T	NA,C	NA,1	NA,-inf	NA,inf	NA,0.552762	0.000155375	0.000319766
2	chr10:16792908:C:G	16792908	NA,G	NA,C	NA,1	NA,inf	NA,inf	NA,0.630145	0.000155301	0.000320041
2	chr10:17146451:C:T	17146451	T,NA	C,NA	1,NA	inf,NA	inf,NA	0.971935,NA	0.00015509	0.000316392
2	chr10:16934741:G:C	16934741	NA,C	NA,G	NA,1	NA,inf	NA,inf	NA,0.689467	0.000154988	0.000319205
2	chr10:16817712:C:T	16817712	NA,T	NA,C	NA,1	NA,-inf	NA,inf	NA,0.600353	0.000154926	0.000318954
2	chr10:16532755:A:C	16532755	NA,C	NA,A	NA,1	NA,inf	NA,inf	NA,0.631625	0.000154862	0.000319139
2	chr10:16641432:C:T	16641432	NA,T	NA,C	NA,1	NA,-inf	NA,inf	NA,0.639728	0.000154724	0.000318873
2	chr10:16959205:A:G	16959205	G,G	A,A	1,1	inf,-inf	inf,inf	1.52861,0.717894	0.0001545	0.000318761
2	chr10:16747234:C:T	16747234	NA,T	NA,C	NA,1	NA,inf	NA,inf	NA,0.630354	0.000154385	0.000318079
2	chr10:17234067:C:T	17234067	T,T	C,C	1,1	inf,inf	inf,inf	2.16714,0.210829	0.000154272	0.000308835
2	chr10:16893317:T:C	16893317	C,NA	T,NA	1,NA	inf,NA	inf,NA	1.03993,NA	0.000154231	0.000318077
2	chr10:16405100:A:T	16405100	NA,T	NA,A	NA,1	NA,inf	NA,inf	NA,0.637659	0.000154062	0.000317446
2	chr10:16476739:T:C	16476739	C,C	T,T	1,1	-inf,-inf	inf,inf	1.27244,0.220975	0.000154045	0.000316512
2	chr10:16534904:A:C	16534904	NA,C	NA,A	NA,1	NA,-inf	NA,inf	NA,0.562959	0.000154043	0.000317036
2	chr10:16667912:G:C	16667912	NA,C	NA,G	NA,1	NA,-inf	NA,inf	NA,0.586643	0.000153957	0.000317005
2	chr10:16790373:A:C	16790373	C,C	A,A	1,1	inf,inf	inf,inf	2.68226,0.00108621	0.000153953	0.000351839
2	chr10:16751173:C:G	16751173	NA,G	NA,C	NA,1	NA,inf	NA,inf	NA,0.65032	0.000153952	0.000317345
2	chr10:16859383:A:T	16859383	NA,T	NA,A	NA,1	NA,-inf	NA,inf	NA,0.60693	0.000153935	0.000316947
2	chr10:17212999:G:C	17212999	NA,C	NA,G	NA,1	NA,inf	NA,inf	NA,0.619169	0.00015392	0.000317237
2	chr10:17301435:T:C	17301435	NA,C	NA,T	NA,1	NA,-inf	NA,inf	NA,0.591979	0.000153864	0.000316688
2	chr10:16892171:C:T	16892171	T,T	C,C	1,1	-inf,inf	inf,inf	2.03866,0.509789	0.000153733	0.000328162
2	chr10:16997109:T:C	16997109	C,C	T,T	1,1	-inf,-inf	inf,inf	0.840247,0.67836	0.000153495	0.00031303
2	chr10:17017463:C:T	17017463	T,T	C,C	1,1	-inf,-inf	inf,inf	0.529033,1.31338	0.000153475	0.000317323
2	chr10:16603587:C:A	16603587	NA,A	NA,C	NA,1	NA,-inf	NA,inf	NA,0.580963	0.000153036	0.000315059
2	chr10:16979196:C:T	16979196	NA,T	NA,C	NA,1	NA,inf	NA,inf	NA,0.605019	0.000152977	0.000315195
2	chr10:16759721:T:G	16759721	NA,G	NA,T	NA,1	NA,-inf	NA,inf	NA,0.557237	0.000152824	0.000314551
2	chr10:16357678:T:C	16357678	NA,C	NA,T	NA,1	NA,-inf	NA,inf	NA,0.538493	0.000152705	0.000314231
2	chr10:16319195:C:T	16319195	NA,T	NA,C	NA,1	NA,inf	NA,inf	NA,0.637076	0.00015239	0.00031408
2	chr10:16463595:T:A	16463595	NA,A	NA,T	NA,1	NA,-inf	NA,inf	NA,0.582806	0.000152291	0.000313629
2	chr10:17256778:C:T	17256778	NA,T	NA,C	NA,1	NA,inf	NA,inf	NA,0.628163	0.000152267	0.000313692
2	chr10:17106893:C:T	17106893	T,T	C,C	1,1	inf,-inf	inf,inf	0.606352,1.18273	0.000152066	0.000311702
2	chr10:17221720:C:T	17221720	T,NA	C,NA	1,NA	inf,NA	inf,NA	0.811925,NA	0.000151673	0.000315092
2	chr10:16563100:C:CT	16563100	NA,CT	NA,C	NA,1	NA,inf	NA,inf	NA,0.604155	0.00015166	0.000312395
2	chr10:17303819:A:T	17303819	T,T	A,A	1,1	-inf,-inf	inf,inf	1.47503,0.506976	0.000151639	0.000310402
2	chr10:16844807:A:G	16844807	G,G	A,A	1,1	-inf,-inf	inf,inf	2.86818,0.758743	0.000151582	0.000435648
2	chr10:17024395:G:A	17024395	NA,A	NA,G	NA,1	NA,-inf	NA,inf	NA,0.578852	0.000151564	0.000311911
2	chr10:16561550:T:A	16561550	NA,A	NA,T	NA,1	NA,inf	NA,inf	NA,0.629763	0.000151414	0.000312094
2	chr10:16755542:A:C	16755542	NA,C	NA,A	NA,1	NA,-inf	NA,inf	NA,0.534844	0.000150957	0.000310626
2	chr10:17193545:T:A	17193545	A,NA	T,NA	1,NA	inf,NA	inf,NA	0.900116,NA	0.000150889	0.000308461
2	chr10:16725076:T:C	16725076	NA,C	NA,T	NA,1	NA,-inf	NA,inf	NA,0.606153	0.00015072	0.000310492
2	chr10:16428444:C:T	16428444	NA,T	NA,C	NA,1	NA,-inf	NA,inf	NA,0.576768	0.000150535	0.000310009
2	chr10:16465282:C:T	16465282	NA,T	NA,C	NA,1	NA,-inf	NA,inf	NA,0.57931	0.000150521	0.000309983
2	chr10:16446455:G:A	16446455	A,NA	G,NA	1,NA	inf,NA	inf,NA	0.757454,NA	0.000150459	0.000309779
2	chr10:16936362:T:C	16936362	NA,C	NA,T	NA,1	NA,inf	NA,inf	NA,0.672735	0.000150422	0.000309789
2	chr10:16708861:T:C	16708861	NA,C	NA,T	NA,1	NA,inf	NA,inf	NA,0.634735	0.000150347	0.000309908
2	chr10:16817376:A:G	16817376	NA,G	NA,A	NA,1	NA,inf	NA,inf	NA,0.731687	0.000150268	0.000310147
2	chr10:17266957:C:T	17266957	NA,T	NA,C	NA,1	NA,inf	NA,inf	NA,0.645916	0.000150244	0.000309024
2	chr10:16844008:T:C	16844008	NA,C	NA,T	NA,1	NA,-inf	NA,inf	NA,0.515841	0.000150102	0.00030886
2	chr10:16945988:C:T	16945988	NA,T	NA,C	NA,1	NA,-inf	NA,inf	NA,0.631126	0.000150084	0.00030927
2	chr10:17058721:C:T	17058721	T,NA	C,NA	1,NA	-inf,NA	inf,NA	1.03512,NA	0.000149951	0.000308719
2	chr10:17196140:A:G	17196140	NA,G	NA,A	NA,1	NA,-inf	NA,inf	NA,0.571358	0.000149908	0.000308079
2	chr10:16811261:G:A	16811261	NA,A	NA,G	NA,1	NA,inf	NA,inf	NA,0.597535	0.000149723	0.000308512
2	chr10:16497484:A:G	16497484	G,G	A,A	1,1	-inf,-inf	inf,inf	1.3868,0.0928755	0.000149593	0.000307403
2	chr10:17169921:C:T	17169921	T,NA	C,NA	1,NA	-inf,NA	inf,NA	0.784203,NA	0.000149573	0.000306393
2	chr10:16752143:T:C	16752143	NA,C	NA,T	NA,1	NA,-inf	NA,inf	NA,0.543617	0.000149493	0.00030764
2	chr10:16714230:A:C	16714230	NA,C	NA,A	NA,1	NA,-inf	NA,inf	NA,0.598023	0.000149486	0.000307912
2	chr10:16610706:A:G	16610706	NA,G	NA,A	NA,1	NA,inf	NA,inf	NA,0.614857	0.000149332	0.00030778
2	chr10:17068591:G:A	17068591	NA,A	NA,G	NA,1	NA,inf	NA,inf	NA,0.64436	0.000149296	0.000307288
2	chr10:16734370:T:C	16734370	NA,C	NA,T	NA,1	NA,-inf	NA,inf	NA,0.588816	0.000148821	0.000306672
2	chr10:16724412:T:C	16724412	C,NA	T,NA	1,NA	-inf,NA	inf,NA	1.0122,NA	0.000148771	0.000307908
2	chr10:17314006:G:T	17314006	T,NA	G,NA	1,NA	inf,NA	inf,NA	0.681087,NA	0.000148713	0.000306059
2	chr10:16736148:A:C	16736148	NA,C	NA,A	NA,1	NA,-inf	NA,inf	NA,0.561514	0.000148645	0.000306046
2	chr10:16761425:C:T	16761425	NA,T	NA,C	NA,1	NA,inf	NA,inf	NA,0.634057	0.000148643	0.000306393
2	chr10:16346901:G:C	16346901	NA,C	NA,G	NA,1	NA,-inf	NA,inf	NA,0.543554	0.000148641	0.000306006
2	chr10:16712712:A:G	16712712	NA,G	NA,A	NA,1	NA,inf	NA,inf	NA,0.620414	0.000148431	0.000306032
2	chr10:16661010:C:A	16661010	NA,A	NA,C	NA,1	NA,-inf	NA,inf	NA,0.568732	0.000148422	0.000305641
2	chr10:17109984:T:C	17109984	NA,C	NA,T	NA,1	NA,inf	NA,inf	NA,0.570935	0.000148217	0.000305377
2	chr10:17093836:C:T	17093836	NA,T	NA,C	NA,1	NA,-inf	NA,inf	NA,0.564806	0.000148168	0.000305111
2	chr10:17301983:C:T	17301983	NA,T	NA,C	NA,1	NA,-inf	NA,inf	NA,0.560402	0.000148038	0.000304779
2	chr10:16855599:A:G	16855599	NA,G	NA,A	NA,1	NA,inf	NA,inf	NA,0.550648	0.000148006	0.000304746
2	chr10:16706670:A:G	16706670	NA,G	NA,A	NA,1	NA,inf	NA,inf	NA,0.62501	0.000147999	0.000305086
2	chr10:17107374:C:A	17107374	NA,A	NA,C	NA,1	NA,inf	NA,inf	NA,0.660074	0.000147883	0.000304904
2	chr10:16853602:G:C	16853602	NA,C	NA,G	NA,1	NA,inf	NA,inf	NA,0.546955	0.000147879	0.000304468
2	chr10:16419509:A:T	16419509	NA,T	NA,A	NA,1	NA,-inf	NA,inf	NA,0.55746	0.000147865	0.000304454
2	chr10:16603373:C:A	16603373	NA,A	NA,C	NA,1	NA,-inf	NA,inf	NA,0.554303	0.000147821	0.000304319
2	chr10:17239437:G:C	17239437	NA,C	NA,G	NA,1	NA,-inf	NA,inf	NA,0.561928	0.000147678	0.000303953
2	chr10:16600260:T:G	16600260	NA,G	NA,T	NA,1	NA,inf	NA,inf	NA,0.592494	0.000147642	0.000304197
2	chr10:16609227:C:G	16609227	NA,G	NA,C	NA,1	NA,inf	NA,inf	NA,0.605308	0.000147563	0.00030413
2	chr10:16515561:G:A	16515561	A,A	G,G	1,1	-inf,inf	inf,inf	0.795622,0.871419	0.000147499	0.000303121
2	chr10:16818453:T:C	16818453	NA,C	NA,T	NA,1	NA,-inf	NA,inf	NA,0.508739	0.000147457	0.000303291
2	chr10:16975873:C:T	16975873	NA,T	NA,C	NA,1	NA,-inf	NA,inf	NA,0.578415	0.000147161	0.000302931
2	chr10:16415461:A:C	16415461	NA,C	NA,A	NA,1	NA,inf	NA,inf	NA,0.597253	0.000147094	0.000303097
2	chr10:16448577:C:T	16448577	T,NA	C,NA	1,NA	inf,NA	inf,NA	0.741485,NA	0.000147073	0.000302776
2	chr10:16807431:T:C	16807431	C,C	T,T	1,1	inf,inf	inf,inf	3.53075,1.47618	0.000146847	0.00187097
2	chr10:16426517:C:T	16426517	NA,T	NA,C	NA,1	NA,inf	NA,inf	NA,0.58879	0.00014676	0.000302363
2	chr10:17291279:C:G	17291279	NA,G	NA,C	NA,1	NA,-inf	NA,inf	NA,0.553049	0.000146733	0.000301824
2	chr10:16545929:GT:G	16545929	NA,G	NA,GT	NA,1	NA,inf	NA,inf	NA,0.595729	0.000146716	0.000302338
2	chr10:16782239:C:T	16782239	NA,T	NA,C	NA,1	NA,inf	NA,inf	NA,0.649743	0.00014665	0.000302534
2	chr10:16645240:A:G	16645240	NA,G	NA,A	NA,1	NA,-inf	NA,inf	NA,0.557667	0.000146644	0.000301977
2	chr10:16563234:T:G	16563234	NA,G	NA,T	NA,1	NA,inf	NA,inf	NA,0.593955	0.000146468	0.000301828
2	chr10:16924936:G:C	16924936	C,C	G,G	1,1	inf,-inf	inf,inf	1.30115,0.791252	0.000146405	0.000302907
2	chr10:17235133:A:G	17235133	NA,G	NA,A	NA,1	NA,-inf	NA,inf	NA,0.562473	0.000146397	0.000301452
2	chr10:16816371:T:C	16816371	NA,C	NA,T	NA,1	NA,inf	NA,inf	NA,0.711741	0.000146353	0.000302051
2	chr10:17168914:T:C	17168914	NA,C	NA,T	NA,1	NA,-inf	NA,inf	NA,0.532234	0.00014632	0.00030171
2	chr10:16607619:A:C	16607619	NA,C	NA,A	NA,1	NA,inf	NA,inf	NA,0.601493	0.000146257	0.000301446
2	chr10:16415298:TGG:T	16415298	NA,T	NA,TGG	NA,1	NA,-inf	NA,inf	NA,0.552074	0.000146191	0.00030099
2	chr10:16924934:AG:A	16924934	A,A	AG,AG	1,1	inf,-inf	inf,inf	1.29628,0.794428	0.000146073	0.000302213
2	chr10:16544340:A:C	16544340	NA,C	NA,A	NA,1	NA,-inf	NA,inf	NA,0.518179	0.000146012	0.000300494
2	chr10:16806865:T:C	16806865	C,C	T,T	1,1	inf,inf	inf,inf	3.71146,1.13474	0.000145996	0.00155289
2	chr10:16749872:C:T	16749872	NA,T	NA,C	NA,1	NA,-inf	NA,inf	NA,0.533847	0.000145985	0.000300571
2	chr10:16904886:A:G	16904886	NA,G	NA,A	NA,1	NA,-inf	NA,inf	NA,0.505756	0.000145973	0.000300271
2	chr10:16415307:CAGAAAACATTT:C	16415307	NA,C	NA,CAGAAAACATTT	NA,1	NA,-inf	NA,inf	NA,0.550963	0.00014595	0.000300496
2	chr10:17291045:AGAGT:A	17291045	NA,A	NA,AGAGT	NA,1	NA,-inf	NA,inf	NA,0.557226	0.000145891	0.000300386
2	chr10:16415304:A:T	16415304	NA,T	NA,A	NA,1	NA,-inf	NA,inf	NA,0.550475	0.000145846	0.00030028
2	chr10:17263860:C:G	17263860	NA,G	NA,C	NA,1	NA,-inf	NA,inf	NA,0.548492	0.000145816	0.000299985
2	chr10:16843078:C:T	16843078	NA,T	NA,C	NA,1	NA,-inf	NA,inf	NA,0.534484	0.000145812	0.000300185
2	chr10:16320757:A:G	16320757	G,NA	A,NA	1,NA	-inf,NA	inf,NA	0.785094,NA	0.000145793	0.000300479
2	chr10:16474362:C:T	16474362	T,NA	C,NA	1,NA	-inf,NA	inf,NA	0.868602,NA	0.000145536	0.000300239
2	chr10:16775639:C:T	16775639	NA,T	NA,C	NA,1	NA,inf	NA,inf	NA,0.626073	0.000145529	0.000299964
2	chr10:16762962:C:G	16762962	NA,G	NA,C	NA,1	NA,inf	NA,inf	NA,0.581587	0.000145233	0.00029901
2	chr10:16860613:T:C	16860613	NA,C	NA,T	NA,1	NA,inf	NA,inf	NA,0.596968	0.000145117	0.000299168
2	chr10:16878691:C:T	16878691	NA,T	NA,C	NA,1	NA,-inf	NA,inf	NA,0.503563	0.000145066	0.00029849
2	chr10:16610385:A:G	16610385	NA,G	NA,A	NA,1	NA,-inf	NA,inf	NA,0.532784	0.000145037	0.000298548
2	chr10:16735000:G:GA	16735000	NA,GA	NA,G	NA,1	NA,-inf	NA,inf	NA,0.570053	0.000144808	0.0002984
2	chr10:16544143:A:G	16544143	NA,G	NA,A	NA,1	NA,-inf	NA,inf	NA,0.512519	0.000144739	0.000297877
2	chr10:16558859:T:G	16558859	NA,G	NA,T	NA,1	NA,inf	NA,inf	NA,0.597969	0.000144732	0.00029831
2	chr10:16328917:C:T	16328917	T,NA	C,NA	1,NA	-inf,NA	inf,NA	0.817195,NA	0.000144647	0.000298345
2	chr10:16583469:G:A	16583469	NA,A	NA,G	NA,1	NA,inf	NA,inf	NA,0.575149	0.000144638	0.00029799
2	chr10:16649472:A:G	16649472	NA,G	NA,A	NA,1	NA,-inf	NA,inf	NA,0.547675	0.000144596	0.000297757
2	chr10:17123552:C:T	17123552	NA,T	NA,C	NA,1	NA,inf	NA,inf	NA,0.582115	0.000144492	0.000297373
2	chr10:17304944:G:C	17304944	NA,C	NA,G	NA,1	NA,inf	NA,inf	NA,0.60523	0.000144289	0.000297267
2	chr10:17293225:G:A	17293225	NA,A	NA,G	NA,1	NA,-inf	NA,inf	NA,0.549273	0.000144085	0.000296673
2	chr10:16706880:A:T	16706880	NA,T	NA,A	NA,1	NA,-inf	NA,inf	NA,0.52635	0.000144029	0.000296509
2	chr10:16493689:A:G	16493689	G,G	A,A	1,1	-inf,inf	inf,inf	1.20415,0.275423	0.000144017	0.000295538
2	chr10:16826524:T:C	16826524	NA,C	NA,T	NA,1	NA,inf	NA,inf	NA,0.698244	0.000143881	0.000296935
2	chr10:16811567:A:G	16811567	NA,G	NA,A	NA,1	NA,-inf	NA,inf	NA,0.562486	0.000143797	0.000296112
2	chr10:16614338:G:T	16614338	T,T	G,G	1,1	inf,inf	inf,inf	0.0192464,1.76391	0.00014377	0.000297611
2	chr10:17274386:C:T	17274386	NA,T	NA,C	NA,1	NA,inf	NA,inf	NA,0.584627	0.000143499	0.000295628
2	chr10:17274385:C:A	17274385	NA,A	NA,C	NA,1	NA,inf	NA,inf	NA,0.584627	0.000143499	0.000295628
2	chr10:16447105:T:TC	16447105	TC,TC	T,T	1,1	-inf,-inf	inf,inf	1.30546,0.261562	0.000143436	0.000294902
2	chr10:17056566:A:G	17056566	NA,G	NA,A	NA,1	NA,inf	NA,inf	NA,0.618694	0.000143423	0.000295399
2	chr10:16724607:C:T	16724607	NA,T	NA,C	NA,1	NA,-inf	NA,inf	NA,0.568837	0.00014334	0.000295272
2	chr10:16750832:C:T	16750832	NA,T	NA,C	NA,1	NA,inf	NA,inf	NA,0.611979	0.000143286	0.0002954
2	chr10:16725168:G:A	16725168	NA,A	NA,G	NA,1	NA,inf	NA,inf	NA,0.619184	0.000143269	0.000295429
2	chr10:17105802:G:A	17105802	A,A	G,G	1,1	inf,-inf	inf,inf	0.569973,1.33677	0.000143159	0.000295391
2	chr10:16980970:G:T	16980970	NA,T	NA,G	NA,1	NA,-inf	NA,inf	NA,0.691766	0.000143084	0.000295043
2	chr10:16595322:CTA:C	16595322	NA,C	NA,CTA	NA,1	NA,inf	NA,inf	NA,0.597818	0.0001428	0.000294393
2	chr10:16948589:C:T	16948589	NA,T	NA,C	NA,1	NA,inf	NA,inf	NA,0.635505	0.000142746	0.000293985
2	chr10:17161151:A:G	17161151	NA,G	NA,A	NA,1	NA,-inf	NA,inf	NA,0.519604	0.000142688	0.000294165
2	chr10:17276913:G:A	17276913	A,NA	G,NA	1,NA	-inf,NA	inf,NA	0.750287,NA	0.00014266	0.000292125
2	chr10:17266562:T:A	17266562	NA,A	NA,T	NA,1	NA,-inf	NA,inf	NA,0.531604	0.000142652	0.000293453
2	chr10:16961805:G:A	16961805	NA,A	NA,G	NA,1	NA,-inf	NA,inf	NA,0.534674	0.000142518	0.000293411
2	chr10:16647199:C:T	16647199	NA,T	NA,C	NA,1	NA,-inf	NA,inf	NA,0.538135	0.000142435	0.000293302
2	chr10:16356910:G:C	16356910	NA,C	NA,G	NA,1	NA,inf	NA,inf	NA,0.566936	0.000142304	0.000293198
2	chr10:16485708:A:G	16485708	G,G	A,A	1,1	-inf,inf	inf,inf	0.240909,1.36259	0.000142022	0.000291912
2	chr10:17194858:G:A	17194858	NA,A	NA,G	NA,1	NA,-inf	NA,inf	NA,0.516113	0.000141966	0.000292673
2	chr10:17107319:T:C	17107319	NA,C	NA,T	NA,1	NA,-inf	NA,inf	NA,0.535679	0.000141782	0.000291964
2	chr10:16877816:A:G	16877816	G,G	A,A	1,1	-inf,inf	inf,inf	2.15396,0.301474	0.000140952	0.000301116
2	chr10:16346433:A:T	16346433	NA,T	NA,A	NA,1	NA,-inf	NA,inf	NA,0.50752	0.00014089	0.000290055
2	chr10:17061226:A:C	17061226	NA,C	NA,A	NA,1	NA,inf	NA,inf	NA,0.569637	0.000140867	0.000289958
2	chr10:17315086:C:G	17315086	G,G	C,C	1,1	-inf,inf	inf,inf	1.77971,0.0010003	0.000140831	0.000289145
2	chr10:16545450:T:C	16545450	NA,C	NA,T	NA,1	NA,-inf	NA,inf	NA,0.494096	0.000140812	0.000289799
2	chr10:16699529:G:A	16699529	NA,A	NA,G	NA,1	NA,-inf	NA,inf	NA,0.50323	0.000140647	0.000289453
2	chr10:17003472:C:T	17003472	T,NA	C,NA	1,NA	-inf,NA	inf,NA	0.617626,NA	0.000140552	0.000288293
2	chr10:16517382:C:T	16517382	T,T	C,C	1,1	-inf,-inf	inf,inf	1.1576,0.783698	0.000140482	0.000290623
2	chr10:16396779:G:A	16396779	NA,A	NA,G	NA,1	NA,inf	NA,inf	NA,0.564273	0.00014044	0.000289398
2	chr10:16520212:C:T	16520212	T,T	C,C	1,1	-inf,inf	inf,inf	0.654131,1.00883	0.000140411	0.000288627
2	chr10:17282003:A:AGAAAG	17282003	NA,AGAAAG	NA,A	NA,1	NA,inf	NA,inf	NA,0.5733	0.000140328	0.000289483
2	chr10:16350700:G:C	16350700	C,C	G,G	1,1	inf,inf	inf,inf	0.500391,1.28016	0.000140324	0.00028912
2	chr10:17163619:C:T	17163619	NA,T	NA,C	NA,1	NA,-inf	NA,inf	NA,0.526511	0.000140276	0.000288232
2	chr10:17093868:G:A	17093868	A,A	G,G	1,1	-inf,-inf	inf,inf	1.47696,0.338089	0.00014022	0.000283677
2	chr10:16642509:T:G	16642509	NA,G	NA,T	NA,1	NA,-inf	NA,inf	NA,0.524835	0.00014009	0.000288482
2	chr10:16594941:T:A	16594941	NA,A	NA,T	NA,1	NA,inf	NA,inf	NA,0.584133	0.000140079	0.000288781
2	chr10:16593756:G:A	16593756	NA,A	NA,G	NA,1	NA,inf	NA,inf	NA,0.555354	0.000139798	0.000288034
2	chr10:16907221:C:T	16907221	NA,T	NA,C	NA,1	NA,-inf	NA,inf	NA,0.539848	0.000139734	0.00028775
2	chr10:16781341:C:G	16781341	NA,G	NA,C	NA,1	NA,inf	NA,inf	NA,0.59699	0.000139707	0.000287958
2	chr10:16768153:A:G	16768153	NA,G	NA,A	NA,1	NA,inf	NA,inf	NA,0.494585	0.00013955	0.000287221
2	chr10:16461721:T:C	16461721	NA,C	NA,T	NA,1	NA,-inf	NA,inf	NA,0.517713	0.000139475	0.000287278
2	chr10:17274267:C:T	17274267	NA,T	NA,C	NA,1	NA,inf	NA,inf	NA,0.564312	0.000139424	0.000287231
2	chr10:16789926:A:G	16789926	NA,G	NA,A	NA,1	NA,-inf	NA,inf	NA,0.478653	0.000139405	0.00028688
2	chr10:17019200:A:G	17019200	NA,G	NA,A	NA,1	NA,-inf	NA,inf	NA,0.526691	0.000139349	0.000286819
2	chr10:16594808:G:A	16594808	NA,A	NA,G	NA,1	NA,inf	NA,inf	NA,0.581312	0.000139317	0.000287213
2	chr10:17218874:G:A	17218874	NA,A	NA,G	NA,1	NA,inf	NA,inf	NA,0.552007	0.000139295	0.000286702
2	chr10:16817494:A:C	16817494	NA,C	NA,A	NA,1	NA,inf	NA,inf	NA,0.557298	0.000139274	0.000287033
2	chr10:17268417:G:A	17268417	NA,A	NA,G	NA,1	NA,-inf	NA,inf	NA,0.514346	0.000139208	0.000286389
2	chr10:16595386:C:T	16595386	NA,T	NA,C	NA,1	NA,inf	NA,inf	NA,0.561406	0.000139157	0.000286757
2	chr10:16720308:G:A	16720308	NA,A	NA,G	NA,1	NA,-inf	NA,inf	NA,0.5024	0.000139064	0.000286285
2	chr10:17260799:C:T	17260799	NA,T	NA,C	NA,1	NA,-inf	NA,inf	NA,0.512558	0.000138899	0.000285751
2	chr10:17142695:C:T	17142695	NA,T	NA,C	NA,1	NA,-inf	NA,inf	NA,0.519837	0.000138883	0.000285379
2	chr10:16323551:T:A	16323551	NA,A	NA,T	NA,1	NA,inf	NA,inf	NA,0.549041	0.000138729	0.000285836
2	chr10:16573252:A:C	16573252	C,NA	A,NA	1,NA	inf,NA	inf,NA	0.697253,NA	0.000138657	0.000285238
2	chr10:16424529:T:G	16424529	NA,G	NA,T	NA,1	NA,-inf	NA,inf	NA,0.519548	0.000138627	0.000285437
2	chr10:17058190:T:A	17058190	NA,A	NA,T	NA,1	NA,inf	NA,inf	NA,0.611961	0.000138579	0.000285388
2	chr10:16517215:T:G	16517215	NA,G	NA,T	NA,1	NA,inf	NA,inf	NA,0.550058	0.000138542	0.000285459
2	chr10:16604847:G:A	16604847	A,A	G,G	1,1	-inf,inf	inf,inf	0.898916,0.819535	0.00013828	0.00028462
2	chr10:17069532:G:A	17069532	NA,A	NA,G	NA,1	NA,-inf	NA,inf	NA,0.523686	0.000138268	0.000284371
2	chr10:16570079:G:A	16570079	NA,A	NA,G	NA,1	NA,inf	NA,inf	NA,0.571686	0.000138164	0.000284831
2	chr10:16841525:CTCAA:C	16841525	NA,C	NA,CTCAA	NA,1	NA,inf	NA,inf	NA,0.612936	0.00013811	0.00028464
2	chr10:16713541:G:T	16713541	NA,T	NA,G	NA,1	NA,inf	NA,inf	NA,0.573838	0.000138094	0.000284637
2	chr10:17113551:T:C	17113551	NA,C	NA,T	NA,1	NA,inf	NA,inf	NA,0.548203	0.000138045	0.000284125
2	chr10:16796418:A:G	16796418	G,G	A,A	1,1	inf,inf	inf,inf	3.04975,0.0298039	0.000137992	0.000364312
2	chr10:16346664:T:C	16346664	NA,C	NA,T	NA,1	NA,-inf	NA,inf	NA,0.492501	0.000137863	0.000283825
2	chr10:16706976:CTCATA:C	16706976	NA,C	NA,CTCATA	NA,1	NA,-inf	NA,inf	NA,0.487611	0.000137826	0.000283649
2	chr10:16858527:GGCCAGGCTGGTCTTGAACTCCTGGCCTCAA:G	16858527	NA,G	NA,GGCCAGGCTGGTCTTGAACTCCTGGCCTCAA	NA,1	NA,-inf	NA,inf	NA,0.497781	0.000137692	0.000283499
2	chr10:16799984:A:G	16799984	G,NA	A,NA	1,NA	inf,NA	inf,NA	0.452032,NA	0.000137688	0.000281838
2	chr10:17280433:A:T	17280433	T,T	A,A	1,1	inf,inf	inf,inf	1.39857,0.355358	0.000137504	0.000274861
2	chr10:17063541:A:G	17063541	NA,G	NA,A	NA,1	NA,inf	NA,inf	NA,0.578427	0.000137496	0.000283024
2	chr10:17266489:C:T	17266489	NA,T	NA,C	NA,1	NA,-inf	NA,inf	NA,0.505014	0.000137327	0.000282523
2	chr10:16659133:G:T	16659133	NA,T	NA,G	NA,1	NA,-inf	NA,inf	NA,0.479605	0.00013693	0.000281812
2	chr10:17114979:C:T	17114979	NA,T	NA,C	NA,1	NA,inf	NA,inf	NA,0.60293	0.000136916	0.000282256
2	chr10:16779664:A:T	16779664	NA,T	NA,A	NA,1	NA,inf	NA,inf	NA,0.581774	0.000136874	0.000282115
2	chr10:16670922:G:A	16670922	NA,A	NA,G	NA,1	NA,inf	NA,inf	NA,0.538227	0.000136804	0.000281863
2	chr10:17261099:T:C	17261099	NA,C	NA,T	NA,1	NA,-inf	NA,inf	NA,0.501517	0.000136694	0.000281221
2	chr10:17266106:A:T	17266106	NA,T	NA,A	NA,1	NA,-inf	NA,inf	NA,0.501518	0.000136675	0.000281182
2	chr10:16976188:T:A	16976188	NA,A	NA,T	NA,1	NA,inf	NA,inf	NA,0.517643	0.000136625	0.00028131
2	chr10:16659058:C:G	16659058	NA,G	NA,C	NA,1	NA,-inf	NA,inf	NA,0.477814	0.000136567	0.000281065
2	chr10:17064105:A:G	17064105	NA,G	NA,A	NA,1	NA,-inf	NA,inf	NA,0.514022	0.000136528	0.000280806
2	chr10:16538751:T:C	16538751	NA,C	NA,T	NA,1	NA,-inf	NA,inf	NA,0.509099	0.000136494	0.000281077
2	chr10:16478414:A:G	16478414	NA,G	NA,A	NA,1	NA,inf	NA,inf	NA,0.5613	0.000136325	0.000280928
2	chr10:16927294:C:T	16927294	T,T	C,C	1,1	-inf,inf	inf,inf	1.6078,0.530379	0.000136316	0.000284137
2	chr10:16614511:A:G	16614511	NA,G	NA,A	NA,1	NA,-inf	NA,inf	NA,0.496699	0.000136268	0.00028055
2	chr10:16877220:C:T	16877220	NA,T	NA,C	NA,1	NA,-inf	NA,inf	NA,0.479347	0.000136215	0.000280485
2	chr10:16664201:T:C	16664201	NA,C	NA,T	NA,1	NA,inf	NA,inf	NA,0.533837	0.000136199	0.000280618
2	chr10:16888363:T:C	16888363	NA,C	NA,T	NA,1	NA,-inf	NA,inf	NA,0.456935	0.000136166	0.000280191
2	chr10:16860700:T:C	16860700	NA,C	NA,T	NA,1	NA,-inf	NA,inf	NA,0.492979	0.000136011	0.00028008
2	chr10:17067731:G:A	17067731	A,A	G,G	1,1	-inf,-inf	inf,inf	1.08727,0.930434	0.000135869	0.000276153
2	chr10:17118860:T:C	17118860	NA,C	NA,T	NA,1	NA,inf	NA,inf	NA,0.536304	0.000135822	0.00027955
2	chr10:16705748:C:T	16705748	NA,T	NA,C	NA,1	NA,-inf	NA,inf	NA,0.479438	0.000135821	0.000279531
2	chr10:16580037:C:T	16580037	NA,T	NA,C	NA,1	NA,-inf	NA,inf	NA,0.484202	0.000135806	0.000279597
2	chr10:16905892:C:T	16905892	T,T	C,C	1,1	-inf,inf	inf,inf	1.83789,0.438956	0.000135791	0.000285754
2	chr10:16801665:G:A	16801665	A,NA	G,NA	1,NA	inf,NA	inf,NA	0.430901,NA	0.000135718	0.000277634
2	chr10:16812350:G:A	16812350	A,A	G,G	1,1	inf,inf	inf,inf	4.46598,0.60399	0.000135679	0.00299135
2	chr10:16779149:C:T	16779149	NA,T	NA,C	NA,1	NA,inf	NA,inf	NA,0.574241	0.000135532	0.000279347
2	chr10:16926314:G:A	16926314	NA,A	NA,G	NA,1	NA,inf	NA,inf	NA,0.523701	0.000135401	0.00027895
2	chr10:16810617:C:T	16810617	NA,T	NA,C	NA,1	NA,-inf	NA,inf	NA,0.521302	0.00013531	0.000278652
2	chr10:17240390:AGAG:A	17240390	NA,A	NA,AGAG	NA,1	NA,inf	NA,inf	NA,0.571655	0.000135232	0.00027819
2	chr10:16355417:G:C	16355417	NA,C	NA,G	NA,1	NA,-inf	NA,inf	NA,0.508116	0.000135179	0.000278406
2	chr10:16949551:A:G	16949551	G,G	A,A	1,1	inf,-inf	inf,inf	1.61576,0.41625	0.000135168	0.000278969
2	chr10:17260593:G:C	17260593	NA,C	NA,G	NA,1	NA,-inf	NA,inf	NA,0.493524	0.000135125	0.000277998
2	chr10:17261562:G:A	17261562	NA,A	NA,G	NA,1	NA,-inf	NA,inf	NA,0.493524	0.000135125	0.000277998
2	chr10:16352544:G:A	16352544	NA,A	NA,G	NA,1	NA,inf	NA,inf	NA,0.535948	0.000135041	0.000278262
2	chr10:17268116:G:T	17268116	NA,T	NA,G	NA,1	NA,-inf	NA,inf	NA,0.493575	0.000135037	0.000277819
2	chr10:16377141:C:T	16377141	NA,T	NA,C	NA,1	NA,inf	NA,inf	NA,0.530649	0.000135029	0.000278213
2	chr10:16764984:A:T	16764984	T,NA	A,NA	1,NA	inf,NA	inf,NA	1.38043,NA	0.000134833	0.00028528
2	chr10:16810878:C:T	16810878	NA,T	NA,C	NA,1	NA,-inf	NA,inf	NA,0.518205	0.000134721	0.000277439
2	chr10:16484203:A:T	16484203	NA,T	NA,A	NA,1	NA,-inf	NA,inf	NA,0.49526	0.000134621	0.000277195
2	chr10:16688938:A:C	16688938	NA,C	NA,A	NA,1	NA,inf	NA,inf	NA,0.542842	0.000134591	0.000277426
2	chr10:17271380:G:A	17271380	NA,A	NA,G	NA,1	NA,-inf	NA,inf	NA,0.493655	0.000134563	0.000276867
2	chr10:16970128:G:C	16970128	C,NA	G,NA	1,NA	-inf,NA	inf,NA	0.773831,NA	0.000134362	0.000276364
2	chr10:16936465:T:C	16936465	NA,C	NA,T	NA,1	NA,inf	NA,inf	NA,0.544376	0.000134305	0.000276624
2	chr10:17069882:T:G	17069882	NA,G	NA,T	NA,1	NA,inf	NA,inf	NA,0.566012	0.000134224	0.000276348
2	chr10:16525959:A:T	16525959	NA,T	NA,A	NA,1	NA,inf	NA,inf	NA,0.51708	0.000134186	0.000276419
2	chr10:16948909:C:T	16948909	T,T	C,C	1,1	inf,-inf	inf,inf	1.61369,0.418243	0.000134136	0.00027689
2	chr10:16971226:G:T	16971226	NA,T	NA,G	NA,1	NA,-inf	NA,inf	NA,0.487665	0.000134132	0.000276221
2	chr10:17280189:T:C	17280189	NA,C	NA,T	NA,1	NA,-inf	NA,inf	NA,0.497891	0.000134042	0.000276006
2	chr10:16423128:C:G	16423128	NA,G	NA,C	NA,1	NA,inf	NA,inf	NA,0.531838	0.000134025	0.00027616
2	chr10:16809384:C:G	16809384	NA,G	NA,C	NA,1	NA,-inf	NA,inf	NA,0.501996	0.000134007	0.000275905
2	chr10:16812536:A:G	16812536	NA,G	NA,A	NA,1	NA,-inf	NA,inf	NA,0.501101	0.00013384	0.000275561
2	chr10:16896685:G:A	16896685	A,NA	G,NA	1,NA	-inf,NA	inf,NA	0.786318,NA	0.000133839	0.000275963
2	chr10:16609693:T:C	16609693	NA,C	NA,T	NA,1	NA,-inf	NA,inf	NA,0.476577	0.000133726	0.000275279
2	chr10:16469854:T:G	16469854	NA,G	NA,T	NA,1	NA,-inf	NA,inf	NA,0.489807	0.000133583	0.000275043
2	chr10:16503322:T:C	16503322	C,C	T,T	1,1	-inf,-inf	inf,inf	1.29104,0.160283	0.000133468	0.000274214
2	chr10:17071231:A:G	17071231	NA,G	NA,A	NA,1	NA,inf	NA,inf	NA,0.510665	0.00013346	0.000274952
2	chr10:17035035:G:A	17035035	NA,A	NA,G	NA,1	NA,inf	NA,inf	NA,0.533572	0.000133459	0.000274768
2	chr10:16402037:G:A	16402037	NA,A	NA,G	NA,1	NA,inf	NA,inf	NA,0.52772	0.000133439	0.000274973
2	chr10:17055977:C:T	17055977	NA,T	NA,C	NA,1	NA,inf	NA,inf	NA,0.564679	0.000133294	0.000274537
2	chr10:17055439:A:G	17055439	NA,G	NA,A	NA,1	NA,inf	NA,inf	NA,0.563558	0.000133277	0.00027448
2	chr10:16624429:A:C	16624429	C,C	A,A	1,1	inf,-inf	inf,inf	1.64713,0.207553	0.000133242	0.000275986
2	chr10:16517955:T:C	16517955	C,C	T,T	1,1	-inf,inf	inf,inf	1.0311,0.567157	0.000133032	0.000273703
2	chr10:17182257:G:A	17182257	NA,A	NA,G	NA,1	NA,-inf	NA,inf	NA,0.489172	0.000132988	0.000273292
2	chr10:16664720:T:C	16664720	NA,C	NA,T	NA,1	NA,-inf	NA,inf	NA,0.445905	0.000132858	0.000273364
2	chr10:17246298:T:G	17246298	NA,G	NA,T	NA,1	NA,inf	NA,inf	NA,0.538195	0.000132814	0.000273502
2	chr10:17189624:C:T	17189624	NA,T	NA,C	NA,1	NA,-inf	NA,inf	NA,0.488041	0.000132777	0.00027286
2	chr10:17265890:A:G	17265890	NA,G	NA,A	NA,1	NA,-inf	NA,inf	NA,0.481303	0.000132753	0.000273123
2	chr10:16976839:G:A	16976839	NA,A	NA,G	NA,1	NA,inf	NA,inf	NA,0.563362	0.000132741	0.000273553
2	chr10:16637506:G:A	16637506	NA,A	NA,G	NA,1	NA,-inf	NA,inf	NA,0.456107	0.000132605	0.000272906
2	chr10:16908065:T:A	16908065	A,A	T,T	1,1	-inf,inf	inf,inf	1.93484,0.384645	0.000132445	0.000279294
2	chr10:17040838:T:C	17040838	NA,C	NA,T	NA,1	NA,inf	NA,inf	NA,0.526496	0.000132442	0.000272794
2	chr10:16811566:G:A	16811566	NA,A	NA,G	NA,1	NA,-inf	NA,inf	NA,0.504307	0.000132136	0.000272116
2	chr10:16811558:G:A	16811558	NA,A	NA,G	NA,1	NA,-inf	NA,inf	NA,0.504307	0.000132136	0.000272116
2	chr10:16330449:T:C	16330449	NA,C	NA,T	NA,1	NA,-inf	NA,inf	NA,0.46295	0.000132054	0.000271874
2	chr10:16896456:C:T	16896456	NA,T	NA,C	NA,1	NA,-inf	NA,inf	NA,0.437007	0.000132029	0.000271622
2	chr10:17246898:G:A	17246898	NA,A	NA,G	NA,1	NA,inf	NA,inf	NA,0.527045	0.000132028	0.000271989
2	chr10:16515000:C:T	16515000	NA,T	NA,C	NA,1	NA,inf	NA,inf	NA,0.501853	0.000131956	0.000271806
2	chr10:16740331:A:T	16740331	NA,T	NA,A	NA,1	NA,inf	NA,inf	NA,0.494173	0.00013193	0.00027168
2	chr10:17241390:C:T	17241390	NA,T	NA,C	NA,1	NA,-inf	NA,inf	NA,0.461763	0.00013186	0.000271316
2	chr10:17182496:A:G	17182496	NA,G	NA,A	NA,1	NA,-inf	NA,inf	NA,0.483011	0.00013184	0.000270938
2	chr10:17027408:T:G	17027408	NA,G	NA,T	NA,1	NA,inf	NA,inf	NA,0.5296	0.000131806	0.00027148
2	chr10:16733273:C:T	16733273	NA,T	NA,C	NA,1	NA,-inf	NA,inf	NA,0.463766	0.000131479	0.000270681
2	chr10:17041549:T:C	17041549	NA,C	NA,T	NA,1	NA,-inf	NA,inf	NA,0.46928	0.000131305	0.000270275
2	chr10:16897206:A:G	16897206	NA,G	NA,A	NA,1	NA,-inf	NA,inf	NA,0.470431	0.000131222	0.000270178
2	chr10:17225717:C:T	17225717	NA,T	NA,C	NA,1	NA,inf	NA,inf	NA,0.516244	0.000131213	0.000270553
2	chr10:16562321:C:T	16562321	NA,T	NA,C	NA,1	NA,inf	NA,inf	NA,0.534055	0.000131051	0.00027015
2	chr10:16849549:A:C	16849549	NA,C	NA,A	NA,1	NA,-inf	NA,inf	NA,0.49222	0.00013103	0.000269801
2	chr10:17241297:C:G	17241297	NA,G	NA,C	NA,1	NA,-inf	NA,inf	NA,0.457167	0.000131004	0.000269556
2	chr10:17300490:T:C	17300490	NA,C	NA,T	NA,1	NA,inf	NA,inf	NA,0.669249	0.000130868	0.000270386
2	chr10:17165028:T:C	17165028	NA,C	NA,T	NA,1	NA,-inf	NA,inf	NA,0.477664	0.000130796	0.0002688
2	chr10:17153282:G:T	17153282	NA,T	NA,G	NA,1	NA,-inf	NA,inf	NA,0.460219	0.000130744	0.000269524
2	chr10:16331241:A:C	16331241	NA,C	NA,A	NA,1	NA,-inf	NA,inf	NA,0.455576	0.000130713	0.000269114
2	chr10:16714068:T:G	16714068	NA,G	NA,T	NA,1	NA,inf	NA,inf	NA,0.52706	0.000130592	0.000269223
2	chr10:16750747:C:T	16750747	NA,T	NA,C	NA,1	NA,-inf	NA,inf	NA,0.499118	0.00013056	0.00026888
2	chr10:16895342:CACACACACACACACACATATATAT:C	16895342	NA,C	NA,CACACACACACACACACATATATAT	NA,1	NA,inf	NA,inf	NA,0.529797	0.000130476	0.000268943
2	chr10:16895660:T:C	16895660	C,C	T,T	1,1	inf,-inf	inf,inf	1.46766,0.149511	0.000130378	0.000267678
2	chr10:16511271:AATTC:A	16511271	NA,A	NA,AATTC	NA,1	NA,-inf	NA,inf	NA,0.468074	0.000130371	0.000268474
2	chr10:16750745:C:A	16750745	NA,A	NA,C	NA,1	NA,-inf	NA,inf	NA,0.497951	0.00013035	0.000268447
2	chr10:16714664:G:A	16714664	NA,A	NA,G	NA,1	NA,inf	NA,inf	NA,0.531784	0.000130317	0.000268595
2	chr10:17183949:T:C	17183949	NA,C	NA,T	NA,1	NA,-inf	NA,inf	NA,0.474302	0.000130234	0.000267646
2	chr10:17257010:G:A	17257010	A,A	G,G	1,1	-inf,inf	inf,inf	0.509694,1.22622	0.000129949	0.00026676
2	chr10:16626652:C:T	16626652	NA,T	NA,C	NA,1	NA,inf	NA,inf	NA,0.543616	0.000129852	0.000267557
2	chr10:16700655:C:T	16700655	NA,T	NA,C	NA,1	NA,inf	NA,inf	NA,0.528089	0.000129805	0.000267534
2	chr10:16541195:C:T	16541195	NA,T	NA,C	NA,1	NA,-inf	NA,inf	NA,0.440133	0.000129798	0.000267134
2	chr10:16805308:A:T	16805308	NA,T	NA,A	NA,1	NA,inf	NA,inf	NA,0.502194	0.000129661	0.000267186
2	chr10:17164726:A:C	17164726	NA,C	NA,A	NA,1	NA,-inf	NA,inf	NA,0.470897	0.000129561	0.000266268
2	chr10:16673603:G:C	16673603	C,NA	G,NA	1,NA	-inf,NA	inf,NA	0.798265,NA	0.000129554	0.000267561
2	chr10:17251117:C:T	17251117	NA,T	NA,C	NA,1	NA,inf	NA,inf	NA,0.512962	0.000129534	0.000266853
2	chr10:17259525:C:G	17259525	NA,G	NA,C	NA,1	NA,-inf	NA,inf	NA,0.463841	0.000129502	0.000266443
2	chr10:17259498:A:C	17259498	NA,C	NA,A	NA,1	NA,-inf	NA,inf	NA,0.463651	0.000129472	0.000266382
2	chr10:16924126:T:C	16924126	C,NA	T,NA	1,NA	inf,NA	inf,NA	0.760912,NA	0.000129462	0.000266319
2	chr10:16987698:A:G	16987698	NA,G	NA,A	NA,1	NA,inf	NA,inf	NA,0.527339	0.000129431	0.000266843
2	chr10:16705526:G:A	16705526	NA,A	NA,G	NA,1	NA,-inf	NA,inf	NA,0.495838	0.000129381	0.000266648
2	chr10:16657652:C:T	16657652	T,NA	C,NA	1,NA	-inf,NA	inf,NA	0.619372,NA	0.000129377	0.00026563
2	chr10:17150626:G:C	17150626	NA,C	NA,G	NA,1	NA,-inf	NA,inf	NA,0.467545	0.000129142	0.000265404
2	chr10:16666766:T:C	16666766	C,C	T,T	1,1	inf,-inf	inf,inf	1.30884,0.596989	0.000129108	0.000267517
2	chr10:16317388:A:C	16317388	NA,C	NA,A	NA,1	NA,inf	NA,inf	NA,0.497021	0.000129093	0.000265977
2	chr10:16404009:G:T	16404009	NA,T	NA,G	NA,1	NA,inf	NA,inf	NA,0.514539	0.000128987	0.000265853
2	chr10:16495001:A:G	16495001	G,G	A,A	1,1	-inf,-inf	inf,inf	1.29633,0.131906	0.000128779	0.000264616
2	chr10:16625233:T:C	16625233	C,C	T,T	1,1	-inf,inf	inf,inf	0.240256,1.36216	0.00012876	0.000265041
2	chr10:16899572:A:G	16899572	NA,G	NA,A	NA,1	NA,-inf	NA,inf	NA,0.455952	0.00012874	0.000265051
2	chr10:16701678:C:T	16701678	NA,T	NA,C	NA,1	NA,-inf	NA,inf	NA,0.442045	0.00012873	0.00026495
2	chr10:16967072:G:T	16967072	NA,T	NA,G	NA,1	NA,inf	NA,inf	NA,0.54458	0.000128698	0.00026527
2	chr10:16496127:C:T	16496127	NA,T	NA,C	NA,1	NA,-inf	NA,inf	NA,0.45641	0.000128571	0.000264759
2	chr10:16810186:G:A	16810186	A,A	G,G	1,1	inf,inf	inf,inf	4.67666,0.372327	0.000128545	0.00330297
2	chr10:17296017:T:C	17296017	NA,C	NA,T	NA,1	NA,inf	NA,inf	NA,0.536995	0.000128397	0.000264853
2	chr10:16666369:C:A	16666369	A,NA	C,NA	1,NA	inf,NA	inf,NA	0.602701,NA	0.000128169	0.000263843
2	chr10:16616098:A:T	16616098	NA,T	NA,A	NA,1	NA,-inf	NA,inf	NA,0.434009	0.000128156	0.000263808
2	chr10:16657927:T:G	16657927	G,G	T,T	1,1	-inf,-inf	inf,inf	0.213012,1.38154	0.000128151	0.000263707
2	chr10:16342016:A:T	16342016	NA,T	NA,A	NA,1	NA,-inf	NA,inf	NA,0.44227	0.000128134	0.00026381
2	chr10:17177583:T:C	17177583	NA,C	NA,T	NA,1	NA,-inf	NA,inf	NA,0.462294	0.000128065	0.000263201
2	chr10:16406850:T:G	16406850	NA,G	NA,T	NA,1	NA,inf	NA,inf	NA,0.513822	0.000128012	0.000263857
2	chr10:16500385:G:A	16500385	A,A	G,G	1,1	-inf,-inf	inf,inf	1.23883,0.220712	0.000127826	0.000262628
2	chr10:17296661:T:C	17296661	NA,C	NA,T	NA,1	NA,inf	NA,inf	NA,0.495152	0.000127795	0.000263306
2	chr10:17158732:T:C	17158732	NA,C	NA,T	NA,1	NA,-inf	NA,inf	NA,0.448505	0.000127786	0.000263402
2	chr10:16637369:C:T	16637369	NA,T	NA,C	NA,1	NA,-inf	NA,inf	NA,0.430476	0.000127773	0.000262973
2	chr10:17268460:T:C	17268460	NA,C	NA,T	NA,1	NA,inf	NA,inf	NA,0.524993	0.000127769	0.000262868
2	chr10:17142946:T:G	17142946	NA,G	NA,T	NA,1	NA,-inf	NA,inf	NA,0.460733	0.000127763	0.000262583
2	chr10:16618909:G:C	16618909	C,C	G,G	1,1	inf,inf	inf,inf	0.0158567,1.38685	0.000127742	0.000262634
2	chr10:17108509:AG:A	17108509	NA,A	NA,AG	NA,1	NA,-inf	NA,inf	NA,0.450759	0.00012759	0.000262738
2	chr10:16339304:G:C	16339304	NA,C	NA,G	NA,1	NA,-inf	NA,inf	NA,0.446949	0.00012732	0.000262135
2	chr10:16357722:T:C	16357722	NA,C	NA,T	NA,1	NA,-inf	NA,inf	NA,0.424242	0.000127269	0.000261953
2	chr10:17278485:T:C	17278485	NA,C	NA,T	NA,1	NA,inf	NA,inf	NA,0.509162	0.000127193	0.000262239
2	chr10:17178242:A:G	17178242	NA,G	NA,A	NA,1	NA,-inf	NA,inf	NA,0.456954	0.000127127	0.000261278
2	chr10:17221608:G:T	17221608	NA,T	NA,G	NA,1	NA,-inf	NA,inf	NA,0.456347	0.000127044	0.00026129
2	chr10:16842248:T:C	16842248	NA,C	NA,T	NA,1	NA,inf	NA,inf	NA,0.426305	0.000127023	0.000261427
2	chr10:17059499:C:A	17059499	NA,A	NA,C	NA,1	NA,-inf	NA,inf	NA,0.457515	0.00012701	0.000261664
2	chr10:16449814:C:T	16449814	NA,T	NA,C	NA,1	NA,-inf	NA,inf	NA,0.419366	0.000126855	0.00026108
2	chr10:16623203:T:C	16623203	NA,C	NA,T	NA,1	NA,inf	NA,inf	NA,0.497307	0.000126843	0.000261406
2	chr10:16763306:G:A	16763306	NA,A	NA,G	NA,1	NA,inf	NA,inf	NA,0.479763	0.000126836	0.000261325
2	chr10:16766725:A:G	16766725	NA,G	NA,A	NA,1	NA,inf	NA,inf	NA,0.432796	0.000126767	0.000260821
2	chr10:16357598:T:A	16357598	NA,A	NA,T	NA,1	NA,-inf	NA,inf	NA,0.456522	0.00012668	0.000260891
2	chr10:17164466:G:A	17164466	NA,A	NA,G	NA,1	NA,-inf	NA,inf	NA,0.43741	0.00012665	0.000261097
2	chr10:16361844:A:G	16361844	G,NA	A,NA	1,NA	-inf,NA	inf,NA	0.532999,NA	0.000126631	0.000259571
2	chr10:16743094:G:A	16743094	NA,A	NA,G	NA,1	NA,inf	NA,inf	NA,0.489486	0.000126626	0.000260885
2	chr10:17310342:TA:T	17310342	T,T	TA,TA	1,1	-inf,-inf	inf,inf	1.68438,0.159567	0.000126585	0.000259944
2	chr10:17052554:C:T	17052554	T,NA	C,NA	1,NA	inf,NA	inf,NA	0.81579,NA	0.000126441	0.000258636
2	chr10:16935720:A:C	16935720	C,NA	A,NA	1,NA	-inf,NA	inf,NA	0.429615,NA	0.000126382	0.000258391
2	chr10:16391601:G:A	16391601	NA,A	NA,G	NA,1	NA,-inf	NA,inf	NA,0.444218	0.000126309	0.000260083
2	chr10:16678049:T:C	16678049	NA,C	NA,T	NA,1	NA,-inf	NA,inf	NA,0.455509	0.000126231	0.000259988
2	chr10:16714119:G:A	16714119	NA,A	NA,G	NA,1	NA,inf	NA,inf	NA,0.501184	0.000126205	0.00026017
2	chr10:17094170:T:G	17094170	G,G	T,T	1,1	-inf,inf	inf,inf	1.53995,0.451566	0.000126156	0.000256804
2	chr10:16400175:G:C	16400175	NA,C	NA,G	NA,1	NA,inf	NA,inf	NA,0.488381	0.000126156	0.000259958
2	chr10:16512023:C:G	16512023	NA,G	NA,C	NA,1	NA,inf	NA,inf	NA,0.468472	0.00012579	0.000259113
2	chr10:16949125:T:C	16949125	NA,C	NA,T	NA,1	NA,inf	NA,inf	NA,0.485398	0.000125771	0.000259088
2	chr10:16675075:T:C	16675075	NA,C	NA,T	NA,1	NA,-inf	NA,inf	NA,0.452868	0.000125684	0.000258857
2	chr10:16665462:A:G	16665462	NA,G	NA,A	NA,1	NA,-inf	NA,inf	NA,0.408063	0.000125676	0.000258599
2	chr10:16495735:C:G	16495735	NA,G	NA,C	NA,1	NA,inf	NA,inf	NA,0.476281	0.000125647	0.000258876
2	chr10:16395107:A:T	16395107	NA,T	NA,A	NA,1	NA,-inf	NA,inf	NA,0.440882	0.000125614	0.000258659
2	chr10:16824206:C:T	16824206	NA,T	NA,C	NA,1	NA,inf	NA,inf	NA,0.473564	0.000125605	0.00025881
2	chr10:16865056:C:T	16865056	T,T	C,C	1,1	inf,inf	inf,inf	1.39017,0.885541	0.00012549	0.000262383
2	chr10:16638781:G:A	16638781	NA,A	NA,G	NA,1	NA,inf	NA,inf	NA,0.476646	0.000125461	0.000258517
2	chr10:17061062:A:G	17061062	NA,G	NA,A	NA,1	NA,-inf	NA,inf	NA,0.452761	0.000125418	0.000257983
2	chr10:16496440:GT:G	16496440	NA,G	NA,GT	NA,1	NA,inf	NA,inf	NA,0.474907	0.000125382	0.000258333
2	chr10:16985399:C:T	16985399	NA,T	NA,C	NA,1	NA,inf	NA,inf	NA,0.51575	0.000125367	0.000258145
2	chr10:16765849:G:A	16765849	NA,A	NA,G	NA,1	NA,inf	NA,inf	NA,0.424273	0.000125315	0.000257837
2	chr10:16520610:G:A	16520610	NA,A	NA,G	NA,1	NA,inf	NA,inf	NA,0.488422	0.000125294	0.000258189
2	chr10:16450312:C:T	16450312	NA,T	NA,C	NA,1	NA,inf	NA,inf	NA,0.478403	0.000125169	0.000257897
2	chr10:17220025:G:A	17220025	NA,A	NA,G	NA,1	NA,inf	NA,inf	NA,0.450165	0.000125129	0.000257649
2	chr10:17211882:T:A	17211882	NA,A	NA,T	NA,1	NA,-inf	NA,inf	NA,0.512765	0.000125082	0.000258093
2	chr10:17173658:A:G	17173658	NA,G	NA,A	NA,1	NA,-inf	NA,inf	NA,0.42481	0.000124989	0.000257692
2	chr10:17306599:C:T	17306599	NA,T	NA,C	NA,1	NA,inf	NA,inf	NA,0.523878	0.000124934	0.000257147
2	chr10:16339170:A:G	16339170	NA,G	NA,A	NA,1	NA,-inf	NA,inf	NA,0.423613	0.000124899	0.000257151
2	chr10:16346036:A:G	16346036	NA,G	NA,A	NA,1	NA,-inf	NA,inf	NA,0.421905	0.000124863	0.000257032
2	chr10:17040552:T:C	17040552	NA,C	NA,T	NA,1	NA,-inf	NA,inf	NA,0.450292	0.000124774	0.000256659
2	chr10:17032411:G:A	17032411	NA,A	NA,G	NA,1	NA,inf	NA,inf	NA,0.447843	0.000124707	0.000256927
2	chr10:16823910:T:C	16823910	NA,C	NA,T	NA,1	NA,inf	NA,inf	NA,0.581912	0.000124657	0.000257181
2	chr10:16958904:G:C	16958904	NA,C	NA,G	NA,1	NA,inf	NA,inf	NA,0.449223	0.000124638	0.000256758
2	chr10:16659639:C:T	16659639	NA,T	NA,C	NA,1	NA,inf	NA,inf	NA,0.530242	0.000124629	0.000257066
2	chr10:17072913:A:G	17072913	NA,G	NA,A	NA,1	NA,inf	NA,inf	NA,0.494324	0.000124576	0.000256419
2	chr10:16340479:T:C	16340479	NA,C	NA,T	NA,1	NA,-inf	NA,inf	NA,0.433448	0.000124559	0.000256465
2	chr10:16335585:T:C	16335585	NA,C	NA,T	NA,1	NA,-inf	NA,inf	NA,0.421144	0.00012453	0.000256391
2	chr10:16864878:G:A	16864878	A,A	G,G	1,1	inf,inf	inf,inf	1.35983,0.898655	0.000124373	0.000259814
2	chr10:16973852:T:C	16973852	C,C	T,T	1,1	-inf,-inf	inf,inf	0.422529,1.03858	0.000124258	0.000253977
2	chr10:17315105:A:T	17315105	T,T	A,A	1,1	-inf,-inf	inf,inf	1.67197,0.082302	0.000124179	0.000254839
2	chr10:16655630:T:C	16655630	C,NA	T,NA	1,NA	inf,NA	inf,NA	0.506878,NA	0.000124174	0.000254801
2	chr10:16357993:G:C	16357993	NA,C	NA,G	NA,1	NA,-inf	NA,inf	NA,0.441681	0.000124134	0.000255649
2	chr10:17055134:A:G	17055134	NA,G	NA,A	NA,1	NA,inf	NA,inf	NA,0.509572	0.000124132	0.000255649
2	chr10:17253046:C:T	17253046	NA,T	NA,C	NA,1	NA,-inf	NA,inf	NA,0.43529	0.000123926	0.000254979
2	chr10:16348165:T:A	16348165	NA,A	NA,T	NA,1	NA,-inf	NA,inf	NA,0.425958	0.000123724	0.000254727
2	chr10:17076944:G:C	17076944	C,NA	G,NA	1,NA	inf,NA	inf,NA	0.827298,NA	0.000123541	0.00025377
2	chr10:16805291:G:A	16805291	A,A	G,G	1,1	inf,-inf	inf,inf	0.350181,1.44557	0.00012347	0.000255236
2	chr10:16475345:T:C	16475345	NA,C	NA,T	NA,1	NA,inf	NA,inf	NA,0.46529	0.000123364	0.000254165
2	chr10:16475869:G:C	16475869	NA,C	NA,G	NA,1	NA,inf	NA,inf	NA,0.46529	0.000123364	0.000254165
2	chr10:16703854:C:T	16703854	NA,T	NA,C	NA,1	NA,inf	NA,inf	NA,0.4794	0.00012333	0.000254106
2	chr10:16377740:C:T	16377740	NA,T	NA,C	NA,1	NA,inf	NA,inf	NA,0.478485	0.000123321	0.000254159
2	chr10:16968742:G:A	16968742	A,NA	G,NA	1,NA	-inf,NA	inf,NA	0.479703,NA	0.000123282	0.000254226
2	chr10:16476425:G:C	16476425	NA,C	NA,G	NA,1	NA,inf	NA,inf	NA,0.464384	0.000123215	0.000253858
2	chr10:16440958:A:C	16440958	C,NA	A,NA	1,NA	-inf,NA	inf,NA	0.754056,NA	0.000123093	0.000254043
2	chr10:16415113:G:C	16415113	NA,C	NA,G	NA,1	NA,-inf	NA,inf	NA,0.417689	0.00012309	0.000253429
2	chr10:16429852:G:A	16429852	NA,A	NA,G	NA,1	NA,-inf	NA,inf	NA,0.408556	0.000122956	0.000253116
2	chr10:17060540:C:T	17060540	NA,T	NA,C	NA,1	NA,-inf	NA,inf	NA,0.437448	0.000122878	0.000252766
2	chr10:17310862:G:A	17310862	A,A	G,G	1,1	-inf,-inf	inf,inf	1.70366,0.00584789	0.000122866	0.000252309
2	chr10:16545802:G:A	16545802	A,NA	G,NA	1,NA	inf,NA	inf,NA	0.608763,NA	0.000122864	0.000252863
2	chr10:16397469:G:A	16397469	NA,A	NA,G	NA,1	NA,inf	NA,inf	NA,0.474607	0.000122804	0.000253094
2	chr10:17301365:A:G	17301365	G,G	A,A	1,1	-inf,-inf	inf,inf	1.60457,0.193464	0.000122768	0.000251541
2	chr10:16979023:T:C	16979023	NA,C	NA,T	NA,1	NA,inf	NA,inf	NA,0.499778	0.000122738	0.000252739
2	chr10:16846380:G:A	16846380	NA,A	NA,G	NA,1	NA,-inf	NA,inf	NA,0.414615	0.000122725	0.000252677
2	chr10:17056451:T:C	17056451	NA,C	NA,T	NA,1	NA,inf	NA,inf	NA,0.518258	0.000122638	0.000252568
2	chr10:17151987:A:T	17151987	NA,T	NA,A	NA,1	NA,-inf	NA,inf	NA,0.429386	0.000122569	0.00025193
2	chr10:16971322:T:C	16971322	NA,C	NA,T	NA,1	NA,inf	NA,inf	NA,0.438379	0.000122565	0.00025237
2	chr10:16593703:C:G	16593703	NA,G	NA,C	NA,1	NA,-inf	NA,inf	NA,0.431281	0.000122473	0.000252207
2	chr10:16331606:T:A	16331606	NA,A	NA,T	NA,1	NA,-inf	NA,inf	NA,0.418471	0.000122444	0.000252101
2	chr10:16716401:T:A	16716401	NA,A	NA,T	NA,1	NA,inf	NA,inf	NA,0.478204	0.000122433	0.000252385
2	chr10:16984585:G:T	16984585	T,T	G,G	1,1	inf,inf	inf,inf	0.0529574,1.37454	0.000122325	0.000251394
2	chr10:16958618:A:G	16958618	G,G	A,A	1,1	inf,-inf	inf,inf	0.699091,1.23919	0.000122109	0.000252388
2	chr10:16934706:A:G	16934706	NA,G	NA,A	NA,1	NA,inf	NA,inf	NA,0.472687	0.000122036	0.000251357
2	chr10:17235638:T:C	17235638	NA,C	NA,T	NA,1	NA,-inf	NA,inf	NA,0.414529	0.000121965	0.000251332
2	chr10:16675920:G:A	16675920	NA,A	NA,G	NA,1	NA,inf	NA,inf	NA,0.462105	0.000121891	0.000251186
2	chr10:16718157:G:A	16718157	NA,A	NA,G	NA,1	NA,inf	NA,inf	NA,0.474246	0.000121761	0.000251001
2	chr10:16856640:T:C	16856640	NA,C	NA,T	NA,1	NA,inf	NA,inf	NA,0.433519	0.000121647	0.000250572
2	chr10:16923179:T:C	16923179	C,C	T,T	1,1	inf,-inf	inf,inf	2.00697,0.0176653	0.00012134	0.000255119
2	chr10:16786414:T:C	16786414	C,NA	T,NA	1,NA	inf,NA	inf,NA	1.18958,NA	0.00012131	0.000254291
2	chr10:16713318:C:T	16713318	NA,T	NA,C	NA,1	NA,inf	NA,inf	NA,0.442184	0.00012125	0.000249772
2	chr10:16791775:A:G	16791775	NA,G	NA,A	NA,1	NA,inf	NA,inf	NA,0.458197	0.00012123	0.00024973
2	chr10:17118689:G:A	17118689	NA,A	NA,G	NA,1	NA,inf	NA,inf	NA,0.454765	0.000121068	0.000249397
2	chr10:16716227:G:C	16716227	NA,C	NA,G	NA,1	NA,-inf	NA,inf	NA,0.382045	0.000121053	0.000249137
2	chr10:17128399:A:C	17128399	NA,C	NA,A	NA,1	NA,-inf	NA,inf	NA,0.408632	0.000121031	0.000249468
2	chr10:17049669:A:G	17049669	NA,G	NA,A	NA,1	NA,inf	NA,inf	NA,0.447845	0.000121018	0.000249338
2	chr10:16609566:C:T	16609566	NA,T	NA,C	NA,1	NA,inf	NA,inf	NA,0.445177	0.000120931	0.000249123
2	chr10:17281992:G:A	17281992	NA,A	NA,G	NA,1	NA,inf	NA,inf	NA,0.411817	0.00012091	0.00024885
2	chr10:16463058:C:T	16463058	NA,T	NA,C	NA,1	NA,inf	NA,inf	NA,0.450257	0.000120908	0.000249104
2	chr10:17069433:G:T	17069433	T,T	G,G	1,1	-inf,-inf	inf,inf	1.11318,0.711098	0.000120784	0.000245441
2	chr10:16694503:G:C	16694503	NA,C	NA,G	NA,1	NA,-inf	NA,inf	NA,0.449817	0.000120771	0.000248803
2	chr10:16798788:T:C	16798788	NA,C	NA,T	NA,1	NA,-inf	NA,inf	NA,0.438856	0.000120696	0.000248631
2	chr10:16822662:G:A	16822662	NA,A	NA,G	NA,1	NA,inf	NA,inf	NA,0.553229	0.000120608	0.000248806
2	chr10:16600972:C:G	16600972	NA,G	NA,C	NA,1	NA,inf	NA,inf	NA,0.437438	0.000120527	0.000248309
2	chr10:17053333:T:C	17053333	NA,C	NA,T	NA,1	NA,inf	NA,inf	NA,0.484022	0.000120495	0.000248168
2	chr10:16716672:T:C	16716672	NA,C	NA,T	NA,1	NA,inf	NA,inf	NA,0.464706	0.00012033	0.000248045
2	chr10:16779672:G:A	16779672	NA,A	NA,G	NA,1	NA,inf	NA,inf	NA,0.502414	0.000120284	0.000248068
2	chr10:16364006:C:T	16364006	NA,T	NA,C	NA,1	NA,-inf	NA,inf	NA,0.373213	0.000120245	0.000247491
2	chr10:16324322:C:T	16324322	NA,T	NA,C	NA,1	NA,inf	NA,inf	NA,0.440728	0.000120171	0.000247575
2	chr10:17062172:T:C	17062172	C,C	T,T	1,1	-inf,-inf	inf,inf	1.03593,0.349198	0.000120073	0.000248488
2	chr10:16429569:GCT:G	16429569	NA,G	NA,GCT	NA,1	NA,-inf	NA,inf	NA,0.390614	0.000119964	0.000246962
2	chr10:17240289:A:G	17240289	NA,G	NA,A	NA,1	NA,inf	NA,inf	NA,0.468054	0.000119955	0.000247251
2	chr10:17270691:T:C	17270691	NA,C	NA,T	NA,1	NA,inf	NA,inf	NA,0.428629	0.00011995	0.000246684
2	chr10:16503680:A:G	16503680	NA,G	NA,A	NA,1	NA,inf	NA,inf	NA,0.450138	0.000119632	0.000246456
2	chr10:17002119:C:T	17002119	NA,T	NA,C	NA,1	NA,-inf	NA,inf	NA,0.40308	0.000119585	0.000246294
2	chr10:16462156:T:C	16462156	NA,C	NA,T	NA,1	NA,inf	NA,inf	NA,0.440475	0.000119479	0.000246159
2	chr10:17106170:A:C	17106170	NA,C	NA,A	NA,1	NA,inf	NA,inf	NA,0.445118	0.000119476	0.000246121
2	chr10:16563542:AAGG:A	16563542	NA,A	NA,AAGG	NA,1	NA,-inf	NA,inf	NA,0.401735	0.000119299	0.000245705
2	chr10:17212833:C:T	17212833	T,T	C,C	1,1	-inf,-inf	inf,inf	1.84341,0.0427823	0.000119202	0.000235897
2	chr10:16913199:T:G	16913199	G,G	T,T	1,1	-inf,inf	inf,inf	1.36985,0.935406	0.00011919	0.000250975
2	chr10:16458387:TG:T	16458387	NA,T	NA,TG	NA,1	NA,inf	NA,inf	NA,0.438192	0.00011913	0.000245438
2	chr10:17225387:C:T	17225387	NA,T	NA,C	NA,1	NA,inf	NA,inf	NA,0.442979	0.000119061	0.000245471
2	chr10:16654527:G:T	16654527	NA,T	NA,G	NA,1	NA,-inf	NA,inf	NA,0.367468	0.00011906	0.000245007
2	chr10:16937057:T:C	16937057	NA,C	NA,T	NA,1	NA,-inf	NA,inf	NA,0.400599	0.000119041	0.000245054
2	chr10:16613217:A:T	16613217	NA,T	NA,A	NA,1	NA,inf	NA,inf	NA,0.437377	0.000118828	0.000244839
2	chr10:16401052:G:A	16401052	NA,A	NA,G	NA,1	NA,-inf	NA,inf	NA,0.384334	0.000118805	0.000244599
2	chr10:16887274:ATT:A	16887274	NA,A	NA,ATT	NA,1	NA,-inf	NA,inf	NA,0.397785	0.00011877	0.000244558
2	chr10:16555932:G:A	16555932	NA,A	NA,G	NA,1	NA,-inf	NA,inf	NA,0.366985	0.000118635	0.000244157
2	chr10:16534061:G:A	16534061	NA,A	NA,G	NA,1	NA,inf	NA,inf	NA,0.436783	0.000118578	0.00024433
2	chr10:16569539:T:A	16569539	NA,A	NA,T	NA,1	NA,inf	NA,inf	NA,0.456231	0.000118545	0.000244345
2	chr10:17026904:C:CA	17026904	NA,CA	NA,C	NA,1	NA,inf	NA,inf	NA,0.428926	0.000118451	0.000244083
2	chr10:16773296:G:A	16773296	NA,A	NA,G	NA,1	NA,inf	NA,inf	NA,0.436095	0.000118439	0.000244045
2	chr10:16824374:T:C	16824374	C,C	T,T	1,1	inf,-inf	inf,inf	1.90382,1.26058	0.000118438	0.00027926
2	chr10:16603483:T:A	16603483	NA,A	NA,T	NA,1	NA,inf	NA,inf	NA,0.408908	0.000118246	0.000243541
2	chr10:16929515:T:C	16929515	NA,C	NA,T	NA,1	NA,inf	NA,inf	NA,0.424201	0.000118229	0.00024357
2	chr10:16805891:A:G	16805891	NA,G	NA,A	NA,1	NA,-inf	NA,inf	NA,0.383871	0.00011816	0.000243254
2	chr10:16616864:T:C	16616864	NA,C	NA,T	NA,1	NA,-inf	NA,inf	NA,0.36928	0.000118134	0.000243133
2	chr10:16831727:G:C	16831727	NA,C	NA,G	NA,1	NA,-inf	NA,inf	NA,0.356365	0.000118005	0.000242801
2	chr10:17167529:A:T	17167529	NA,T	NA,A	NA,1	NA,-inf	NA,inf	NA,0.4111	0.000118	0.00024273
2	chr10:17059169:G:A	17059169	NA,A	NA,G	NA,1	NA,-inf	NA,inf	NA,0.402956	0.000117964	0.000243024
2	chr10:16667110:T:C	16667110	NA,C	NA,T	NA,1	NA,inf	NA,inf	NA,0.470674	0.000117861	0.000242878
2	chr10:16523737:G:T	16523737	NA,T	NA,G	NA,1	NA,inf	NA,inf	NA,0.433044	0.000117784	0.000242691
2	chr10:16417071:GTCTTAGCCTCCC:G	16417071	NA,G	NA,GTCTTAGCCTCCC	NA,1	NA,-inf	NA,inf	NA,0.396668	0.000117667	0.000242296
2	chr10:16883109:A:G	16883109	NA,G	NA,A	NA,1	NA,inf	NA,inf	NA,0.434305	0.00011762	0.000242399
2	chr10:17031441:C:T	17031441	T,T	C,C	1,1	inf,inf	inf,inf	1.42527,0.117038	0.000117565	0.000240483
2	chr10:17254578:T:C	17254578	NA,C	NA,T	NA,1	NA,-inf	NA,inf	NA,0.393244	0.000117496	0.000241758
2	chr10:16788971:A:T	16788971	NA,T	NA,A	NA,1	NA,-inf	NA,inf	NA,0.428504	0.00011749	0.000241996
2	chr10:16692515:A:G	16692515	NA,G	NA,A	NA,1	NA,-inf	NA,inf	NA,0.431713	0.000117452	0.000241975
2	chr10:16829301:C:G	16829301	NA,G	NA,C	NA,1	NA,-inf	NA,inf	NA,0.397237	0.000117427	0.000241814
2	chr10:16581527:C:T	16581527	NA,T	NA,C	NA,1	NA,-inf	NA,inf	NA,0.401491	0.000117419	0.000241799
2	chr10:16691585:C:T	16691585	NA,T	NA,C	NA,1	NA,-inf	NA,inf	NA,0.431264	0.000117385	0.000241837
2	chr10:16782914:T:A	16782914	A,NA	T,NA	1,NA	inf,NA	inf,NA	1.18026,NA	0.000117381	0.000246902
2	chr10:17187461:G:A	17187461	NA,A	NA,G	NA,1	NA,-inf	NA,inf	NA,0.39746	0.000117316	0.000241169
2	chr10:16518115:G:A	16518115	NA,A	NA,G	NA,1	NA,-inf	NA,inf	NA,0.401988	0.000117296	0.000241552
2	chr10:17157234:T:G	17157234	NA,G	NA,T	NA,1	NA,-inf	NA,inf	NA,0.395713	0.000117212	0.000240951
2	chr10:16471097:A:G	16471097	NA,G	NA,A	NA,1	NA,-inf	NA,inf	NA,0.378497	0.000117178	0.000241236
2	chr10:16494755:C:T	16494755	NA,T	NA,C	NA,1	NA,inf	NA,inf	NA,0.444587	0.000117165	0.000241461
2	chr10:16664810:C:A	16664810	A,NA	C,NA	1,NA	-inf,NA	inf,NA	0.647885,NA	0.000116969	0.000240863
2	chr10:17257499:T:A	17257499	NA,A	NA,T	NA,1	NA,-inf	NA,inf	NA,0.387609	0.000116794	0.000240331
2	chr10:17157984:A:C	17157984	NA,C	NA,A	NA,1	NA,-inf	NA,inf	NA,0.392057	0.000116655	0.000239808
2	chr10:16317280:G:A	16317280	NA,A	NA,G	NA,1	NA,-inf	NA,inf	NA,0.37198	0.000116616	0.000240069
2	chr10:16371025:T:A	16371025	NA,A	NA,T	NA,1	NA,inf	NA,inf	NA,0.441852	0.000116563	0.000240244
2	chr10:16762246:T:C	16762246	NA,C	NA,T	NA,1	NA,inf	NA,inf	NA,0.35145	0.000116485	0.000239726
2	chr10:16508642:C:G	16508642	G,NA	C,NA	1,NA	-inf,NA	inf,NA	0.689015,NA	0.000116433	0.000240155
2	chr10:16918445:A:G	16918445	NA,G	NA,A	NA,1	NA,-inf	NA,inf	NA,0.377906	0.00011631	0.000239596
2	chr10:16759233:C:T	16759233	NA,T	NA,C	NA,1	NA,-inf	NA,inf	NA,0.390962	0.000116185	0.000239273
2	chr10:16640273:T:C	16640273	NA,C	NA,T	NA,1	NA,-inf	NA,inf	NA,0.395283	0.000116094	0.000239155
2	chr10:16942310:A:G	16942310	NA,G	NA,A	NA,1	NA,-inf	NA,inf	NA,0.381288	0.000116083	0.000238969
2	chr10:16946307:T:A	16946307	NA,A	NA,T	NA,1	NA,-inf	NA,inf	NA,0.380892	0.000115985	0.00023877
2	chr10:17188540:G:C	17188540	NA,C	NA,G	NA,1	NA,-inf	NA,inf	NA,0.388403	0.000115949	0.000238366
2	chr10:16587306:G:A	16587306	NA,A	NA,G	NA,1	NA,-inf	NA,inf	NA,0.368187	0.000115883	0.000238575
2	chr10:16451211:T:TG	16451211	TG,TG	T,T	1,1	-inf,-inf	inf,inf	0.34757,1.13747	0.000115873	0.000238042
2	chr10:16600564:TTTTA:T	16600564	NA,T	NA,TTTTA	NA,1	NA,inf	NA,inf	NA,0.418185	0.00011581	0.000238614
2	chr10:16316674:C:G	16316674	NA,G	NA,C	NA,1	NA,-inf	NA,inf	NA,0.367734	0.00011577	0.000238338
2	chr10:17276750:A:T	17276750	NA,T	NA,A	NA,1	NA,inf	NA,inf	NA,0.435554	0.000115701	0.000238627
2	chr10:16556022:T:G	16556022	NA,G	NA,T	NA,1	NA,-inf	NA,inf	NA,0.348348	0.000115679	0.000238081
2	chr10:16898610:G:A	16898610	A,A	G,G	1,1	-inf,inf	inf,inf	2.04965,0.154658	0.000115619	0.000244429
2	chr10:17058248:G:A	17058248	NA,A	NA,G	NA,1	NA,-inf	NA,inf	NA,0.387438	0.000115613	0.000238179
2	chr10:16988776:C:T	16988776	T,T	C,C	1,1	inf,-inf	inf,inf	1.63877,0.151886	0.000115595	0.000236886
2	chr10:16395505:G:A	16395505	NA,A	NA,G	NA,1	NA,-inf	NA,inf	NA,0.377898	0.000115492	0.000237822
2	chr10:16833260:CATGGTGGGGG:C	16833260	NA,C	NA,CATGGTGGGGG	NA,1	NA,inf	NA,inf	NA,0.422882	0.000115433	0.000237868
2	chr10:17279585:G:T	17279585	NA,T	NA,G	NA,1	NA,inf	NA,inf	NA,0.433276	0.000115375	0.000237952
2	chr10:16970248:G:A	16970248	NA,A	NA,G	NA,1	NA,-inf	NA,inf	NA,0.366513	0.000115363	0.000237689
2	chr10:16782253:A:G	16782253	NA,G	NA,A	NA,1	NA,-inf	NA,inf	NA,0.350984	0.000115329	0.000237359
2	chr10:16969856:G:T	16969856	NA,T	NA,G	NA,1	NA,inf	NA,inf	NA,0.390915	0.000115187	0.000237186
2	chr10:16568179:C:T	16568179	NA,T	NA,C	NA,1	NA,inf	NA,inf	NA,0.410199	0.000115173	0.000237266
2	chr10:17046189:G:A	17046189	NA,A	NA,G	NA,1	NA,-inf	NA,inf	NA,0.389026	0.000115124	0.00023684
2	chr10:16658119:A:C	16658119	NA,C	NA,A	NA,1	NA,inf	NA,inf	NA,0.465292	0.000115091	0.000237359
2	chr10:16480314:C:T	16480314	NA,T	NA,C	NA,1	NA,inf	NA,inf	NA,0.401362	0.000114998	0.000236874
2	chr10:16319300:T:C	16319300	NA,C	NA,T	NA,1	NA,-inf	NA,inf	NA,0.360346	0.00011499	0.00023675
2	chr10:16411573:G:A	16411573	NA,A	NA,G	NA,1	NA,inf	NA,inf	NA,0.404189	0.000114964	0.000236816
2	chr10:16411889:T:C	16411889	NA,C	NA,T	NA,1	NA,inf	NA,inf	NA,0.404205	0.000114963	0.000236815
2	chr10:16602571:A:G	16602571	NA,G	NA,A	NA,1	NA,-inf	NA,inf	NA,0.367731	0.000114958	0.000236679
2	chr10:16702414:C:T	16702414	NA,T	NA,C	NA,1	NA,-inf	NA,inf	NA,0.406786	0.000114953	0.000236794
2	chr10:16799029:C:T	16799029	NA,T	NA,C	NA,1	NA,-inf	NA,inf	NA,0.354055	0.000114853	0.000236446
2	chr10:16411692:A:C	16411692	NA,C	NA,A	NA,1	NA,inf	NA,inf	NA,0.403416	0.000114852	0.000236586
2	chr10:16937460:T:C	16937460	NA,C	NA,T	NA,1	NA,-inf	NA,inf	NA,0.344564	0.000114752	0.000236183
2	chr10:16578204:C:A	16578204	NA,A	NA,C	NA,1	NA,-inf	NA,inf	NA,0.373316	0.000114737	0.000236279
2	chr10:16761443:G:C	16761443	NA,C	NA,G	NA,1	NA,inf	NA,inf	NA,0.401362	0.000114712	0.000236182
2	chr10:16342359:T:C	16342359	NA,C	NA,T	NA,1	NA,inf	NA,inf	NA,0.409019	0.000114704	0.000236326
2	chr10:16686620:G:A	16686620	NA,A	NA,G	NA,1	NA,-inf	NA,inf	NA,0.353997	0.000114703	0.000236124
2	chr10:17276126:T:C	17276126	NA,C	NA,T	NA,1	NA,inf	NA,inf	NA,0.42982	0.000114678	0.000236522
2	chr10:16974283:C:A	16974283	A,A	C,C	1,1	inf,-inf	inf,inf	0.786115,0.948936	0.000114662	0.000235614
2	chr10:16771945:G:C	16771945	NA,C	NA,G	NA,1	NA,inf	NA,inf	NA,0.409697	0.000114592	0.000236109
2	chr10:16548021:G:A	16548021	NA,A	NA,G	NA,1	NA,inf	NA,inf	NA,0.393124	0.000114467	0.000235776
2	chr10:16583932:C:G	16583932	NA,G	NA,C	NA,1	NA,inf	NA,inf	NA,0.413855	0.000114436	0.000235774
2	chr10:16796990:G:A	16796990	NA,A	NA,G	NA,1	NA,-inf	NA,inf	NA,0.351106	0.000114406	0.000235528
2	chr10:17242227:CT:C	17242227	NA,C	NA,CT	NA,1	NA,-inf	NA,inf	NA,0.371767	0.000114262	0.000235112
2	chr10:16685866:AT:A	16685866	NA,A	NA,AT	NA,1	NA,inf	NA,inf	NA,0.436194	0.00011423	0.000235498
2	chr10:16677417:A:ACTAAT	16677417	NA,ACTAAT	NA,A	NA,1	NA,-inf	NA,inf	NA,0.351859	0.000114178	0.000235022
2	chr10:16562154:C:T	16562154	NA,T	NA,C	NA,1	NA,-inf	NA,inf	NA,0.372595	0.000114177	0.000235098
2	chr10:16837960:T:C	16837960	NA,C	NA,T	NA,1	NA,-inf	NA,inf	NA,0.365128	0.000114127	0.000234968
2	chr10:17156306:C:G	17156306	NA,G	NA,C	NA,1	NA,-inf	NA,inf	NA,0.37239	0.000114105	0.000234606
2	chr10:16976705:C:G	16976705	NA,G	NA,C	NA,1	NA,-inf	NA,inf	NA,0.47713	0.000114097	0.000235137
2	chr10:16407110:T:C	16407110	C,C	T,T	1,1	-inf,-inf	inf,inf	1.14704,0.398676	0.000114052	0.000234743
2	chr10:17082089:A:G	17082089	NA,G	NA,A	NA,1	NA,-inf	NA,inf	NA,0.365541	0.000114045	0.000234845
2	chr10:16986755:C:T	16986755	NA,T	NA,C	NA,1	NA,-inf	NA,inf	NA,0.376327	0.000114021	0.000234773
2	chr10:16494016:A:C	16494016	C,C	A,A	1,1	-inf,-inf	inf,inf	1.14085,0.188975	0.000114007	0.000234091
2	chr10:17131462:T:C	17131462	NA,C	NA,T	NA,1	NA,-inf	NA,inf	NA,0.38086	0.000113962	0.000234351
2	chr10:17133285:T:C	17133285	NA,C	NA,T	NA,1	NA,-inf	NA,inf	NA,0.380596	0.000113897	0.000234219
2	chr10:16845199:T:C	16845199	C,NA	T,NA	1,NA	-inf,NA	inf,NA	0.326826,NA	0.000113881	0.000233272
2	chr10:16976706:C:T	16976706	NA,T	NA,C	NA,1	NA,-inf	NA,inf	NA,0.475009	0.000113814	0.000234554
2	chr10:16772476:G:A	16772476	NA,A	NA,G	NA,1	NA,inf	NA,inf	NA,0.46233	0.000113814	0.000234724
2	chr10:17271358:C:T	17271358	NA,T	NA,C	NA,1	NA,inf	NA,inf	NA,0.343486	0.000113776	0.000234034
2	chr10:16567640:ACTACAGGCACGAGC:A	16567640	NA,A	NA,ACTACAGGCACGAGC	NA,1	NA,inf	NA,inf	NA,0.401165	0.000113764	0.000234385
2	chr10:16663883:T:A	16663883	NA,A	NA,T	NA,1	NA,inf	NA,inf	NA,0.39876	0.000113724	0.000234298
2	chr10:16831468:A:G	16831468	NA,G	NA,A	NA,1	NA,inf	NA,inf	NA,0.41315	0.000113693	0.0002343
2	chr10:16977014:T:C	16977014	NA,C	NA,T	NA,1	NA,-inf	NA,inf	NA,0.4738	0.000113684	0.000234286
2	chr10:17033063:G:GT	17033063	NA,GT	NA,G	NA,1	NA,inf	NA,inf	NA,0.431346	0.000113667	0.000234207
2	chr10:17201149:G:T	17201149	NA,T	NA,G	NA,1	NA,-inf	NA,inf	NA,0.368445	0.000113565	0.000233498
2	chr10:16584789:T:C	16584789	NA,C	NA,T	NA,1	NA,-inf	NA,inf	NA,0.362964	0.000113352	0.000233425
2	chr10:16332058:G:A	16332058	NA,A	NA,G	NA,1	NA,-inf	NA,inf	NA,0.351556	0.000113342	0.000233371
2	chr10:16459802:G:A	16459802	A,A	G,G	1,1	-inf,-inf	inf,inf	0.16092,1.38571	0.000113281	0.000233407
2	chr10:17272410:T:C	17272410	NA,C	NA,T	NA,1	NA,inf	NA,inf	NA,0.419524	0.000113268	0.000233611
2	chr10:16813095:C:T	16813095	T,T	C,C	1,1	inf,inf	inf,inf	4.59715,0.294301	0.000113232	0.00258178
2	chr10:16643958:G:A	16643958	NA,A	NA,G	NA,1	NA,-inf	NA,inf	NA,0.364808	0.000113231	0.000233137
2	chr10:16482869:C:T	16482869	NA,T	NA,C	NA,1	NA,inf	NA,inf	NA,0.396324	0.000113176	0.00023317
2	chr10:16386556:T:A	16386556	NA,A	NA,T	NA,1	NA,inf	NA,inf	NA,0.394217	0.000113167	0.000233134
2	chr10:17301707:G:A	17301707	NA,A	NA,G	NA,1	NA,inf	NA,inf	NA,0.548257	0.000113165	0.000233683
2	chr10:16974882:G:A	16974882	NA,A	NA,G	NA,1	NA,inf	NA,inf	NA,0.362631	0.000113152	0.000232952
2	chr10:17280352:T:C	17280352	NA,C	NA,T	NA,1	NA,inf	NA,inf	NA,0.41884	0.000113148	0.000233359
2	chr10:16896944:T:C	16896944	C,C	T,T	1,1	-inf,inf	inf,inf	2.20652,0.107028	0.000113136	0.000243524
2	chr10:16667193:T:C	16667193	C,C	T,T	1,1	inf,-inf	inf,inf	1.26374,0.560078	0.000113088	0.000234312
2	chr10:17069377:T:C	17069377	NA,C	NA,T	NA,1	NA,-inf	NA,inf	NA,0.36958	0.000113026	0.000232849
2	chr10:16608892:G:A	16608892	NA,A	NA,G	NA,1	NA,-inf	NA,inf	NA,0.361557	0.000112985	0.000232671
2	chr10:16811350:G:C	16811350	C,C	G,G	1,1	inf,inf	inf,inf	4.65249,0.14074	0.000112946	0.00250371
2	chr10:16797503:T:C	16797503	NA,C	NA,T	NA,1	NA,-inf	NA,inf	NA,0.353852	0.000112909	0.000232488
2	chr10:16858027:G:A	16858027	NA,A	NA,G	NA,1	NA,-inf	NA,inf	NA,0.3535	0.000112851	0.000232374
2	chr10:16520158:G:C	16520158	NA,C	NA,G	NA,1	NA,inf	NA,inf	NA,0.410778	0.000112779	0.000232425
2	chr10:16410693:G:A	16410693	NA,A	NA,G	NA,1	NA,inf	NA,inf	NA,0.386769	0.000112747	0.000232249
2	chr10:17152541:C:T	17152541	NA,T	NA,C	NA,1	NA,inf	NA,inf	NA,0.369572	0.000112689	0.000232072
2	chr10:16505440:T:C	16505440	NA,C	NA,T	NA,1	NA,-inf	NA,inf	NA,0.357895	0.000112593	0.000231837
2	chr10:17277847:A:G	17277847	NA,G	NA,A	NA,1	NA,inf	NA,inf	NA,0.414708	0.000112573	0.000232171
2	chr10:17030673:C:T	17030673	NA,T	NA,C	NA,1	NA,inf	NA,inf	NA,0.401284	0.000112546	0.000231813
2	chr10:16610208:TG:T	16610208	NA,T	NA,TG	NA,1	NA,inf	NA,inf	NA,0.392236	0.000112537	0.000231821
2	chr10:16485414:CT:C	16485414	NA,C	NA,CT	NA,1	NA,inf	NA,inf	NA,0.391518	0.000112448	0.000231671
2	chr10:16943690:C:T	16943690	NA,T	NA,C	NA,1	NA,inf	NA,inf	NA,0.367565	0.000112427	0.000231498
2	chr10:16674656:C:T	16674656	NA,T	NA,C	NA,1	NA,-inf	NA,inf	NA,0.350601	0.000112411	0.000231476
2	chr10:17278660:T:TG	17278660	NA,TG	NA,T	NA,1	NA,inf	NA,inf	NA,0.412879	0.000112331	0.000231671
2	chr10:16845010:A:G	16845010	NA,G	NA,A	NA,1	NA,inf	NA,inf	NA,0.403197	0.000112329	0.000231512
2	chr10:16569052:A:G	16569052	NA,G	NA,A	NA,1	NA,inf	NA,inf	NA,0.427526	0.000112314	0.000231546
2	chr10:17051234:G:A	17051234	A,A	G,G	1,1	inf,-inf	inf,inf	1.17256,0.313238	0.000112269	0.000234223
2	chr10:17277515:G:A	17277515	NA,A	NA,G	NA,1	NA,inf	NA,inf	NA,0.411688	0.00011217	0.000231339
2	chr10:16839763:A:G	16839763	NA,G	NA,A	NA,1	NA,inf	NA,inf	NA,0.519309	0.000112165	0.00023151
2	chr10:16823302:G:A	16823302	NA,A	NA,G	NA,1	NA,inf	NA,inf	NA,0.49023	0.000112053	0.000231119
2	chr10:16674624:T:G	16674624	G,G	T,T	1,1	inf,inf	inf,inf	1.0755,0.303489	0.000112028	0.000230794
2	chr10:16989424:A:G	16989424	G,G	A,A	1,1	-inf,-inf	inf,inf	0.664123,0.681613	0.000112026	0.000228574
2	chr10:16599013:T:C	16599013	NA,C	NA,T	NA,1	NA,-inf	NA,inf	NA,0.337504	0.000111915	0.000230388
2	chr10:16320660:T:C	16320660	NA,C	NA,T	NA,1	NA,inf	NA,inf	NA,0.387185	0.000111892	0.000230525
2	chr10:17294559:A:G	17294559	NA,G	NA,A	NA,1	NA,inf	NA,inf	NA,0.404536	0.00011181	0.000230254
2	chr10:17163011:G:A	17163011	NA,A	NA,G	NA,1	NA,inf	NA,inf	NA,0.362674	0.000111769	0.000230176
2	chr10:16987575:T:G	16987575	G,NA	T,NA	1,NA	inf,NA	inf,NA	0.777317,NA	0.000111679	0.000231735
2	chr10:16873525:C:A	16873525	NA,A	NA,C	NA,1	NA,inf	NA,inf	NA,0.390831	0.000111471	0.000229576
2	chr10:16934227:G:A	16934227	A,A	G,G	1,1	-inf,-inf	inf,inf	0.746179,1.19706	0.000111363	0.000231102
2	chr10:17277881:G:C	17277881	NA,C	NA,G	NA,1	NA,inf	NA,inf	NA,0.405489	0.00011134	0.000229622
2	chr10:16778956:C:T	16778956	NA,T	NA,C	NA,1	NA,inf	NA,inf	NA,0.443691	0.000111219	0.000229366
2	chr10:16652501:C:G	16652501	G,G	C,C	1,1	-inf,inf	inf,inf	1.29364,0.271669	0.000111207	0.000229184
2	chr10:16335004:G:A	16335004	A,NA	G,NA	1,NA	-inf,NA	inf,NA	0.559527,NA	0.000111199	0.000228459
2	chr10:17281211:G:A	17281211	NA,A	NA,G	NA,1	NA,inf	NA,inf	NA,0.402776	0.000110975	0.000228868
2	chr10:16368934:C:G	16368934	NA,G	NA,C	NA,1	NA,inf	NA,inf	NA,0.376129	0.000110944	0.000228546
2	chr10:17129177:C:T	17129177	NA,T	NA,C	NA,1	NA,-inf	NA,inf	NA,0.360634	0.000110935	0.000228148
2	chr10:16829915:G:A	16829915	NA,A	NA,G	NA,1	NA,-inf	NA,inf	NA,0.352479	0.0001109	0.000228378
2	chr10:16545808:A:G	16545808	NA,G	NA,A	NA,1	NA,-inf	NA,inf	NA,0.3249	0.000110845	0.000228178
2	chr10:17133360:C:CA	17133360	NA,CA	NA,C	NA,1	NA,-inf	NA,inf	NA,0.358813	0.000110828	0.000227926
2	chr10:16695490:T:C	16695490	NA,C	NA,T	NA,1	NA,-inf	NA,inf	NA,0.330672	0.000110776	0.000228029
2	chr10:16905286:C:A	16905286	NA,A	NA,C	NA,1	NA,-inf	NA,inf	NA,0.311919	0.000110767	0.000227936
2	chr10:17283009:G:A	17283009	NA,A	NA,G	NA,1	NA,-inf	NA,inf	NA,0.349746	0.000110703	0.000227817
2	chr10:17272391:T:C	17272391	NA,C	NA,T	NA,1	NA,inf	NA,inf	NA,0.400644	0.000110702	0.000228302
2	chr10:16388180:G:A	16388180	A,NA	G,NA	1,NA	-inf,NA	inf,NA	0.631456,NA	0.000110427	0.000227765
2	chr10:16627400:T:C	16627400	NA,C	NA,T	NA,1	NA,-inf	NA,inf	NA,0.348868	0.000110419	0.000227381
2	chr10:17041288:C:T	17041288	NA,T	NA,C	NA,1	NA,-inf	NA,inf	NA,0.355714	0.000110369	0.000227079
2	chr10:16391047:C:T	16391047	NA,T	NA,C	NA,1	NA,inf	NA,inf	NA,0.373982	0.000110365	0.000227359
2	chr10:16897977:G:T	16897977	T,T	G,G	1,1	-inf,inf	inf,inf	1.95051,0.100034	0.000110354	0.00023182
2	chr10:16775171:T:C	16775171	NA,C	NA,T	NA,1	NA,inf	NA,inf	NA,0.437933	0.000110318	0.000227512
2	chr10:16743947:G:A	16743947	NA,A	NA,G	NA,1	NA,inf	NA,inf	NA,0.380584	0.00011025	0.000227134
2	chr10:16529088:C:T	16529088	NA,T	NA,C	NA,1	NA,-inf	NA,inf	NA,0.330684	0.000110236	0.000226945
2	chr10:16709588:T:C	16709588	NA,C	NA,T	NA,1	NA,inf	NA,inf	NA,0.393446	0.000110153	0.000227045
2	chr10:16482017:C:T	16482017	NA,T	NA,C	NA,1	NA,inf	NA,inf	NA,0.375082	0.000110121	0.00022688
2	chr10:16439748:A:T	16439748	NA,T	NA,A	NA,1	NA,inf	NA,inf	NA,0.401131	0.000110092	0.00022689
2	chr10:17098802:T:G	17098802	NA,G	NA,T	NA,1	NA,-inf	NA,inf	NA,0.34852	0.000110054	0.000226648
2	chr10:16870839:T:C	16870839	NA,C	NA,T	NA,1	NA,-inf	NA,inf	NA,0.326653	0.000109961	0.000226468
2	chr10:16931835:A:C	16931835	NA,C	NA,A	NA,1	NA,-inf	NA,inf	NA,0.373671	0.00010995	0.000226495
2	chr10:16637447:T:C	16637447	NA,C	NA,T	NA,1	NA,-inf	NA,inf	NA,0.336855	0.000109923	0.00022636
2	chr10:17272926:T:C	17272926	NA,C	NA,T	NA,1	NA,inf	NA,inf	NA,0.393648	0.000109918	0.000226675
2	chr10:17172601:C:A	17172601	NA,A	NA,C	NA,1	NA,-inf	NA,inf	NA,0.359953	0.000109882	0.000226068
2	chr10:16905031:G:A	16905031	NA,A	NA,G	NA,1	NA,-inf	NA,inf	NA,0.305181	0.000109847	0.000226048
2	chr10:17139607:G:A	17139607	NA,A	NA,G	NA,1	NA,inf	NA,inf	NA,0.372561	0.000109831	0.000226208
2	chr10:16612457:G:C	16612457	NA,C	NA,G	NA,1	NA,inf	NA,inf	NA,0.375343	0.000109807	0.000226247
2	chr10:16435707:G:A	16435707	A,NA	G,NA	1,NA	-inf,NA	inf,NA	0.617089,NA	0.000109769	0.000226116
2	chr10:17270333:TTC:T	17270333	NA,T	NA,TTC	NA,1	NA,-inf	NA,inf	NA,0.340157	0.000109758	0.000225889
2	chr10:16635599:T:C	16635599	C,C	T,T	1,1	-inf,inf	inf,inf	0.379909,1.16203	0.000109701	0.000225647
2	chr10:16784665:C:T	16784665	NA,T	NA,C	NA,1	NA,inf	NA,inf	NA,0.37534	0.000109681	0.000226009
2	chr10:17247116:G:T	17247116	NA,T	NA,G	NA,1	NA,-inf	NA,inf	NA,0.343898	0.000109662	0.000225684
2	chr10:16516052:A:G	16516052	NA,G	NA,A	NA,1	NA,-inf	NA,inf	NA,0.329307	0.000109648	0.000225739
2	chr10:16507585:C:T	16507585	NA,T	NA,C	NA,1	NA,inf	NA,inf	NA,0.396553	0.00010963	0.000225875
2	chr10:16498964:T:A	16498964	NA,A	NA,T	NA,1	NA,inf	NA,inf	NA,0.392262	0.000109565	0.000225801
2	chr10:17242109:T:C	17242109	NA,C	NA,T	NA,1	NA,inf	NA,inf	NA,0.403547	0.000109545	0.000225906
2	chr10:16644638:T:G	16644638	G,G	T,T	1,1	inf,inf	inf,inf	0.827097,1.24814	0.00010949	0.000228096
2	chr10:16917064:A:G	16917064	NA,G	NA,A	NA,1	NA,-inf	NA,inf	NA,0.330652	0.000109481	0.000225527
2	chr10:16423552:G:A	16423552	NA,A	NA,G	NA,1	NA,-inf	NA,inf	NA,0.336116	0.000109452	0.000225373
2	chr10:16681175:G:A	16681175	NA,A	NA,G	NA,1	NA,inf	NA,inf	NA,0.337223	0.000109432	0.000225357
2	chr10:17059953:C:T	17059953	NA,T	NA,C	NA,1	NA,inf	NA,inf	NA,0.346256	0.000109327	0.000225229
2	chr10:16658584:C:T	16658584	NA,T	NA,C	NA,1	NA,-inf	NA,inf	NA,0.304371	0.000109197	0.000224743
2	chr10:16608629:T:C	16608629	NA,C	NA,T	NA,1	NA,-inf	NA,inf	NA,0.333174	0.000109179	0.000224833
2	chr10:16332312:G:C	16332312	NA,C	NA,G	NA,1	NA,-inf	NA,inf	NA,0.323987	0.00010914	0.000224716
2	chr10:17241951:G:T	17241951	NA,T	NA,G	NA,1	NA,inf	NA,inf	NA,0.399885	0.000109097	0.00022498
2	chr10:17250506:A:G	17250506	NA,G	NA,A	NA,1	NA,inf	NA,inf	NA,0.376893	0.000109057	0.000224646
2	chr10:16329824:C:T	16329824	NA,T	NA,C	NA,1	NA,-inf	NA,inf	NA,0.325229	0.000109055	0.000224534
2	chr10:17125004:C:G	17125004	NA,G	NA,C	NA,1	NA,inf	NA,inf	NA,0.368232	0.000108975	0.000224356
2	chr10:16980348:A:C	16980348	NA,C	NA,A	NA,1	NA,-inf	NA,inf	NA,0.463816	0.000108963	0.000224609
2	chr10:17245649:G:A	17245649	NA,A	NA,G	NA,1	NA,-inf	NA,inf	NA,0.335642	0.000108951	0.000224121
2	chr10:16506607:A:G	16506607	NA,G	NA,A	NA,1	NA,-inf	NA,inf	NA,0.331795	0.000108934	0.000224312
2	chr10:16851333:T:C	16851333	NA,C	NA,T	NA,1	NA,-inf	NA,inf	NA,0.321597	0.000108887	0.000224223
2	chr10:16977653:G:A	16977653	NA,A	NA,G	NA,1	NA,-inf	NA,inf	NA,0.336219	0.000108719	0.000223797
2	chr10:17266550:G:A	17266550	NA,A	NA,G	NA,1	NA,inf	NA,inf	NA,0.328078	0.000108694	0.000223726
2	chr10:16815745:C:G	16815745	NA,G	NA,C	NA,1	NA,-inf	NA,inf	NA,0.303208	0.000108622	0.000223592
2	chr10:17232687:A:G	17232687	NA,G	NA,A	NA,1	NA,-inf	NA,inf	NA,0.337187	0.000108563	0.000223579
2	chr10:16618088:CA:C	16618088	NA,C	NA,CA	NA,1	NA,inf	NA,inf	NA,0.363902	0.000108548	0.00022364
2	chr10:16783264:A:G	16783264	NA,G	NA,A	NA,1	NA,inf	NA,inf	NA,0.37904	0.000108467	0.000223545
2	chr10:16502812:A:T	16502812	NA,T	NA,A	NA,1	NA,-inf	NA,inf	NA,0.326858	0.000108381	0.00022317
2	chr10:16550650:G:A	16550650	NA,A	NA,G	NA,1	NA,-inf	NA,inf	NA,0.32701	0.000108374	0.000223143
2	chr10:16344092:T:C	16344092	NA,C	NA,T	NA,1	NA,-inf	NA,inf	NA,0.313709	0.000108372	0.000223148
2	chr10:16437063:G:A	16437063	NA,A	NA,G	NA,1	NA,-inf	NA,inf	NA,0.340691	0.000108369	0.000223181
2	chr10:16619516:A:G	16619516	NA,G	NA,A	NA,1	NA,-inf	NA,inf	NA,0.337283	0.000108331	0.000223079
2	chr10:17243423:A:G	17243423	NA,G	NA,A	NA,1	NA,inf	NA,inf	NA,0.393354	0.000108308	0.000223349
2	chr10:17242071:C:G	17242071	NA,G	NA,C	NA,1	NA,inf	NA,inf	NA,0.392934	0.00010822	0.000223168
2	chr10:17046439:T:C	17046439	NA,C	NA,T	NA,1	NA,-inf	NA,inf	NA,0.329336	0.000108198	0.000222728
2	chr10:16407981:G:A	16407981	NA,A	NA,G	NA,1	NA,inf	NA,inf	NA,0.351731	0.000108078	0.000222628
2	chr10:17298128:A:T	17298128	NA,T	NA,A	NA,1	NA,-inf	NA,inf	NA,0.330864	0.000108035	0.000222456
2	chr10:16838954:T:C	16838954	NA,C	NA,T	NA,1	NA,-inf	NA,inf	NA,0.327302	0.000107997	0.000222394
2	chr10:16880563:T:C	16880563	NA,C	NA,T	NA,1	NA,-inf	NA,inf	NA,0.282603	0.000107988	0.000222265
2	chr10:17308467:A:C	17308467	NA,C	NA,A	NA,1	NA,inf	NA,inf	NA,0.414426	0.000107978	0.000222268
2	chr10:17218142:T:G	17218142	NA,G	NA,T	NA,1	NA,inf	NA,inf	NA,0.361711	0.000107925	0.00022248
2	chr10:17241638:A:G	17241638	NA,G	NA,A	NA,1	NA,inf	NA,inf	NA,0.390133	0.000107876	0.000222456
2	chr10:17277712:T:C	17277712	NA,C	NA,T	NA,1	NA,inf	NA,inf	NA,0.377321	0.000107867	0.000222437
2	chr10:16618360:A:T	16618360	NA,T	NA,A	NA,1	NA,inf	NA,inf	NA,0.37587	0.000107861	0.000222284
2	chr10:17015379:A:C	17015379	C,NA	A,NA	1,NA	-inf,NA	inf,NA	0.655626,NA	0.000107859	0.000221868
2	chr10:16625145:C:T	16625145	NA,T	NA,C	NA,1	NA,-inf	NA,inf	NA,0.324572	0.000107859	0.000222121
2	chr10:17163231:A:G	17163231	NA,G	NA,A	NA,1	NA,-inf	NA,inf	NA,0.337707	0.000107843	0.000221874
2	chr10:16988603:G:A	16988603	NA,A	NA,G	NA,1	NA,inf	NA,inf	NA,0.380658	0.000107836	0.000222244
2	chr10:17283484:A:G	17283484	NA,G	NA,A	NA,1	NA,inf	NA,inf	NA,0.377377	0.00010774	0.00022218
2	chr10:16899815:C:T	16899815	NA,T	NA,C	NA,1	NA,-inf	NA,inf	NA,0.318854	0.000107709	0.000221772
2	chr10:16600788:T:G	16600788	NA,G	NA,T	NA,1	NA,inf	NA,inf	NA,0.390383	0.000107591	0.000221665
2	chr10:16598479:G:A	16598479	NA,A	NA,G	NA,1	NA,inf	NA,inf	NA,0.357429	0.000107566	0.000221624
2	chr10:16629031:C:T	16629031	NA,T	NA,C	NA,1	NA,-inf	NA,inf	NA,0.327127	0.000107531	0.000221438
2	chr10:16998117:C:T	16998117	T,T	C,C	1,1	inf,-inf	inf,inf	1.08458,0.722343	0.000107487	0.000222796
2	chr10:17283374:T:G	17283374	NA,G	NA,T	NA,1	NA,-inf	NA,inf	NA,0.325384	0.000107463	0.000221157
2	chr10:17283113:T:C	17283113	NA,C	NA,T	NA,1	NA,inf	NA,inf	NA,0.373572	0.000107449	0.000221571
2	chr10:16636675:T:G	16636675	NA,G	NA,T	NA,1	NA,-inf	NA,inf	NA,0.322018	0.000107402	0.000221152
2	chr10:16990949:G:C	16990949	C,NA	G,NA	1,NA	inf,NA	inf,NA	0.7501,NA	0.000107396	0.000222804
2	chr10:16329693:G:A	16329693	NA,A	NA,G	NA,1	NA,inf	NA,inf	NA,0.361543	0.00010734	0.000221161
2	chr10:17242224:C:T	17242224	NA,T	NA,C	NA,1	NA,inf	NA,inf	NA,0.385255	0.000107272	0.000221208
2	chr10:16575499:G:A	16575499	NA,A	NA,G	NA,1	NA,-inf	NA,inf	NA,0.312252	0.000107254	0.000220821
2	chr10:17102181:C:A	17102181	NA,A	NA,C	NA,1	NA,inf	NA,inf	NA,0.358753	0.00010722	0.000220709
2	chr10:16743900:G:A	16743900	NA,A	NA,G	NA,1	NA,inf	NA,inf	NA,0.279435	0.000107195	0.000220628
2	chr10:16804808:G:A	16804808	NA,A	NA,G	NA,1	NA,-inf	NA,inf	NA,0.299306	0.000107167	0.000220636
2	chr10:16597265:G:A	16597265	NA,A	NA,G	NA,1	NA,-inf	NA,inf	NA,0.323095	0.000107137	0.000220619
2	chr10:16813162:C:T	16813162	NA,T	NA,C	NA,1	NA,-inf	NA,inf	NA,0.313273	0.000107037	0.000220439
2	chr10:17052907:T:G	17052907	NA,G	NA,T	NA,1	NA,inf	NA,inf	NA,0.385123	0.00010698	0.000220321
2	chr10:16980308:T:A	16980308	NA,A	NA,T	NA,1	NA,-inf	NA,inf	NA,0.446864	0.000106966	0.000220487
2	chr10:17243554:C:G	17243554	NA,G	NA,C	NA,1	NA,inf	NA,inf	NA,0.382481	0.000106963	0.000220569
2	chr10:16455864:C:G	16455864	NA,G	NA,C	NA,1	NA,-inf	NA,inf	NA,0.30324	0.000106926	0.000220149
2	chr10:16624132:T:C	16624132	NA,C	NA,T	NA,1	NA,-inf	NA,inf	NA,0.321512	0.000106821	0.000219973
2	chr10:16773482:C:T	16773482	NA,T	NA,C	NA,1	NA,inf	NA,inf	NA,0.285806	0.000106809	0.000219847
2	chr10:16624022:G:C	16624022	NA,C	NA,G	NA,1	NA,-inf	NA,inf	NA,0.321137	0.000106755	0.00021984
2	chr10:16833360:G:A	16833360	NA,A	NA,G	NA,1	NA,inf	NA,inf	NA,0.357672	0.000106723	0.000219908
2	chr10:16416375:C:T	16416375	NA,T	NA,C	NA,1	NA,inf	NA,inf	NA,0.342465	0.000106711	0.000219815
2	chr10:17301309:C:T	17301309	NA,T	NA,C	NA,1	NA,inf	NA,inf	NA,0.346645	0.000106679	0.000219785
2	chr10:17234868:T:C	17234868	NA,C	NA,T	NA,1	NA,-inf	NA,inf	NA,0.306456	0.000106622	0.000219672
2	chr10:17241517:A:T	17241517	NA,T	NA,A	NA,1	NA,inf	NA,inf	NA,0.379621	0.000106584	0.000219786
2	chr10:16451800:G:A	16451800	NA,A	NA,G	NA,1	NA,inf	NA,inf	NA,0.348089	0.000106563	0.000219539
2	chr10:16893605:T:C	16893605	C,NA	T,NA	1,NA	inf,NA	inf,NA	0.992695,NA	0.000106505	0.000222221
2	chr10:16510489:T:G	16510489	NA,G	NA,T	NA,1	NA,-inf	NA,inf	NA,0.29763	0.000106464	0.000219184
2	chr10:16812357:G:A	16812357	NA,A	NA,G	NA,1	NA,inf	NA,inf	NA,0.351451	0.000106463	0.000219321
2	chr10:17242513:A:G	17242513	NA,G	NA,A	NA,1	NA,inf	NA,inf	NA,0.37781	0.000106384	0.000219371
2	chr10:16910501:A:G	16910501	G,G	A,A	1,1	-inf,inf	inf,inf	1.92512,0.225174	0.000106327	0.000224441
2	chr10:16476315:C:T	16476315	NA,T	NA,C	NA,1	NA,-inf	NA,inf	NA,0.295633	0.000106294	0.000218824
2	chr10:17038813:C:T	17038813	NA,T	NA,C	NA,1	NA,inf	NA,inf	NA,0.402545	0.000106259	0.000218788
2	chr10:17243334:T:A	17243334	NA,A	NA,T	NA,1	NA,inf	NA,inf	NA,0.375932	0.000106183	0.000218956
2	chr10:16903038:T:C	16903038	C,NA	T,NA	1,NA	-inf,NA	inf,NA	0.631212,NA	0.000106168	0.000218876
2	chr10:16877694:T:G	16877694	NA,G	NA,T	NA,1	NA,inf	NA,inf	NA,0.378788	0.000106167	0.00021876
2	chr10:16594104:G:GTAAT	16594104	NA,GTAAT	NA,G	NA,1	NA,-inf	NA,inf	NA,0.316982	0.000106141	0.000218576
2	chr10:17282487:C:T	17282487	NA,T	NA,C	NA,1	NA,inf	NA,inf	NA,0.362823	0.000106134	0.000218853
2	chr10:16838208:T:A	16838208	NA,A	NA,T	NA,1	NA,inf	NA,inf	NA,0.439966	0.00010613	0.000218989
2	chr10:16895071:A:C	16895071	NA,C	NA,A	NA,1	NA,-inf	NA,inf	NA,0.341703	0.000106092	0.000218599
2	chr10:16811196:CA:C	16811196	NA,C	NA,CA	NA,1	NA,-inf	NA,inf	NA,0.293784	0.000106065	0.000218377
2	chr10:16451852:G:A	16451852	NA,A	NA,G	NA,1	NA,inf	NA,inf	NA,0.344001	0.000106061	0.000218504
2	chr10:17254975:G:A	17254975	A,NA	G,NA	1,NA	inf,NA	inf,NA	0.557328,NA	0.000106037	0.000219573
2	chr10:16459049:C:G	16459049	NA,G	NA,C	NA,1	NA,inf	NA,inf	NA,0.350909	0.000105996	0.0002184
2	chr10:17312089:A:G	17312089	NA,G	NA,A	NA,1	NA,inf	NA,inf	NA,0.346384	0.000105949	0.000218301
2	chr10:16516549:C:G	16516549	NA,G	NA,C	NA,1	NA,-inf	NA,inf	NA,0.301285	0.000105947	0.000218125
2	chr10:16388991:C:T	16388991	T,T	C,C	1,1	-inf,inf	inf,inf	0.67381,0.825446	0.000105924	0.0002174
2	chr10:17092561:C:T	17092561	NA,T	NA,C	NA,1	NA,inf	NA,inf	NA,0.34323	0.000105909	0.000218009
2	chr10:17196644:T:C	17196644	NA,C	NA,T	NA,1	NA,-inf	NA,inf	NA,0.312249	0.000105902	0.00021779
2	chr10:16717507:A:C	16717507	NA,C	NA,A	NA,1	NA,-inf	NA,inf	NA,0.299009	0.000105881	0.000217984
2	chr10:17122515:G:C	17122515	NA,C	NA,G	NA,1	NA,inf	NA,inf	NA,0.348785	0.000105865	0.000218019
2	chr10:16793036:A:G	16793036	G,NA	A,NA	1,NA	inf,NA	inf,NA	1.07736,NA	0.00010585	0.000221468
2	chr10:17304446:C:A	17304446	NA,A	NA,C	NA,1	NA,inf	NA,inf	NA,0.332155	0.000105846	0.000218012
2	chr10:16627095:A:T	16627095	NA,T	NA,A	NA,1	NA,-inf	NA,inf	NA,0.313748	0.00010581	0.000217895
2	chr10:16358354:A:T	16358354	NA,T	NA,A	NA,1	NA,-inf	NA,inf	NA,0.303621	0.000105806	0.000217876
2	chr10:16821778:G:A	16821778	A,NA	G,NA	1,NA	inf,NA	inf,NA	1.22048,NA	0.000105798	0.000223218
2	chr10:16467057:T:C	16467057	NA,C	NA,T	NA,1	NA,-inf	NA,inf	NA,0.319495	0.00010577	0.000217828
2	chr10:16334965:G:C	16334965	NA,C	NA,G	NA,1	NA,-inf	NA,inf	NA,0.291567	0.000105728	0.000217672
2	chr10:17222534:G:A	17222534	NA,A	NA,G	NA,1	NA,inf	NA,inf	NA,0.344206	0.000105707	0.000217901
2	chr10:16830092:C:T	16830092	NA,T	NA,C	NA,1	NA,-inf	NA,inf	NA,0.277907	0.000105611	0.000217395
2	chr10:16463478:C:T	16463478	NA,T	NA,C	NA,1	NA,inf	NA,inf	NA,0.350738	0.000105605	0.000217609
2	chr10:16731940:A:G	16731940	G,NA	A,NA	1,NA	inf,NA	inf,NA	0.884156,NA	0.0001056	0.000219701
2	chr10:16937989:T:C	16937989	NA,C	NA,T	NA,1	NA,inf	NA,inf	NA,0.379972	0.0001056	0.000217702
2	chr10:16316284:G:A	16316284	NA,A	NA,G	NA,1	NA,-inf	NA,inf	NA,0.299972	0.00010559	0.000217414
2	chr10:16845923:T:C	16845923	NA,C	NA,T	NA,1	NA,inf	NA,inf	NA,0.39198	0.000105547	0.000217616
2	chr10:16323654:T:C	16323654	NA,C	NA,T	NA,1	NA,inf	NA,inf	NA,0.3353	0.000105494	0.00021732
2	chr10:17289253:A:G	17289253	NA,G	NA,A	NA,1	NA,inf	NA,inf	NA,0.366421	0.00010547	0.000217054
2	chr10:16619008:C:T	16619008	NA,T	NA,C	NA,1	NA,inf	NA,inf	NA,0.338645	0.000105408	0.000217168
2	chr10:16388068:G:A	16388068	NA,A	NA,G	NA,1	NA,inf	NA,inf	NA,0.334347	0.000105385	0.000217096
2	chr10:16784689:T:A	16784689	NA,A	NA,T	NA,1	NA,inf	NA,inf	NA,0.340482	0.000105313	0.000217002
2	chr10:16821321:G:C	16821321	NA,C	NA,G	NA,1	NA,-inf	NA,inf	NA,0.301744	0.000105284	0.000216782
2	chr10:17283570:A:G	17283570	NA,G	NA,A	NA,1	NA,inf	NA,inf	NA,0.357054	0.000105279	0.000217095
2	chr10:16717607:A:C	16717607	NA,C	NA,A	NA,1	NA,-inf	NA,inf	NA,0.273202	0.000105229	0.000216625
2	chr10:17202751:G:C	17202751	NA,C	NA,G	NA,1	NA,inf	NA,inf	NA,0.338845	0.000105187	0.000216864
2	chr10:16420731:C:G	16420731	G,G	C,C	1,1	-inf,-inf	inf,inf	0.0603365,1.39307	0.000105116	0.000216626
2	chr10:16410027:T:A	16410027	NA,A	NA,T	NA,1	NA,-inf	NA,inf	NA,0.306723	0.000105102	0.000216434
2	chr10:17152598:C:T	17152598	NA,T	NA,C	NA,1	NA,-inf	NA,inf	NA,0.312186	0.000105086	0.000216235
2	chr10:17302979:G:A	17302979	NA,A	NA,G	NA,1	NA,-inf	NA,inf	NA,0.302591	0.000105015	0.000216243
2	chr10:16941450:G:A	16941450	NA,A	NA,G	NA,1	NA,inf	NA,inf	NA,0.337827	0.000104945	0.000216257
2	chr10:16571973:G:T	16571973	NA,T	NA,G	NA,1	NA,inf	NA,inf	NA,0.32423	0.000104919	0.000216145
2	chr10:17242179:A:C	17242179	NA,C	NA,A	NA,1	NA,inf	NA,inf	NA,0.365329	0.000104913	0.000216332
2	chr10:16593131:G:A	16593131	NA,A	NA,G	NA,1	NA,inf	NA,inf	NA,0.330135	0.000104889	0.000216087
2	chr10:16749810:C:T	16749810	NA,T	NA,C	NA,1	NA,inf	NA,inf	NA,0.255236	0.00010482	0.000215722
2	chr10:16578903:A:T	16578903	NA,T	NA,A	NA,1	NA,-inf	NA,inf	NA,0.300212	0.000104814	0.000215851
2	chr10:16375925:G:C	16375925	NA,C	NA,G	NA,1	NA,inf	NA,inf	NA,0.34826	0.000104811	0.000215984
2	chr10:16980461:G:A	16980461	NA,A	NA,G	NA,1	NA,-inf	NA,inf	NA,0.427617	0.00010481	0.000216037
2	chr10:16738663:G:A	16738663	NA,A	NA,G	NA,1	NA,inf	NA,inf	NA,0.347506	0.000104791	0.000215915
2	chr10:16373690:G:A	16373690	NA,A	NA,G	NA,1	NA,-inf	NA,inf	NA,0.303736	0.000104773	0.000215757
2	chr10:16577874:C:G	16577874	NA,G	NA,C	NA,1	NA,-inf	NA,inf	NA,0.299847	0.00010477	0.00021576
2	chr10:16926045:A:G	16926045	G,NA	A,NA	1,NA	-inf,NA	inf,NA	0.402443,NA	0.000104731	0.00021499
2	chr10:17067527:A:G	17067527	NA,G	NA,A	NA,1	NA,inf	NA,inf	NA,0.331427	0.00010473	0.000215752
2	chr10:16386572:A:AC	16386572	NA,AC	NA,A	NA,1	NA,inf	NA,inf	NA,0.322368	0.000104531	0.000215317
2	chr10:16980381:G:C	16980381	NA,C	NA,G	NA,1	NA,-inf	NA,inf	NA,0.4249	0.000104517	0.000215431
2	chr10:16822788:C:T	16822788	NA,T	NA,C	NA,1	NA,-inf	NA,inf	NA,0.295355	0.000104479	0.000215128
2	chr10:16674750:T:C	16674750	NA,C	NA,T	NA,1	NA,-inf	NA,inf	NA,0.295097	0.000104451	0.000215098
2	chr10:17036844:C:A	17036844	NA,A	NA,C	NA,1	NA,-inf	NA,inf	NA,0.293312	0.000104451	0.000214923
2	chr10:16820330:G:A	16820330	NA,A	NA,G	NA,1	NA,-inf	NA,inf	NA,0.294746	0.000104404	0.000214975
2	chr10:16553851:T:C	16553851	NA,C	NA,T	NA,1	NA,inf	NA,inf	NA,0.292099	0.000104375	0.000214914
2	chr10:16531437:C:T	16531437	NA,T	NA,C	NA,1	NA,-inf	NA,inf	NA,0.279805	0.000104359	0.00021485
2	chr10:16663226:C:G	16663226	NA,G	NA,C	NA,1	NA,-inf	NA,inf	NA,0.30567	0.000104328	0.000214902
2	chr10:16748384:A:ACCTCTGACCCTCCTT	16748384	NA,ACCTCTGACCCTCCTT	NA,A	NA,1	NA,inf	NA,inf	NA,0.35079	0.000104298	0.000214929
2	chr10:17163465:G:C	17163465	NA,C	NA,G	NA,1	NA,inf	NA,inf	NA,0.33015	0.000104272	0.000214591
2	chr10:16900008:T:C	16900008	NA,C	NA,T	NA,1	NA,inf	NA,inf	NA,0.323929	0.00010427	0.000214819
2	chr10:16829972:G:A	16829972	NA,A	NA,G	NA,1	NA,-inf	NA,inf	NA,0.267126	0.000104267	0.000214631
2	chr10:17169776:A:G	17169776	NA,G	NA,A	NA,1	NA,-inf	NA,inf	NA,0.301221	0.000104257	0.000214483
2	chr10:16517631:A:G	16517631	NA,G	NA,A	NA,1	NA,-inf	NA,inf	NA,0.287654	0.000104221	0.000214576
2	chr10:16738222:G:A	16738222	NA,A	NA,G	NA,1	NA,inf	NA,inf	NA,0.341533	0.0001042	0.000214694
2	chr10:16568306:A:G	16568306	NA,G	NA,A	NA,1	NA,inf	NA,inf	NA,0.362465	0.000104183	0.000214759
2	chr10:16637520:C:T	16637520	NA,T	NA,C	NA,1	NA,inf	NA,inf	NA,0.362097	0.000104182	0.000214741
2	chr10:16988108:G:A	16988108	NA,A	NA,G	NA,1	NA,inf	NA,inf	NA,0.345641	0.000104154	0.000214668
2	chr10:16344936:C:T	16344936	T,NA	C,NA	1,NA	inf,NA	inf,NA	0.478758,NA	0.000104147	0.000214254
2	chr10:16747392:T:TCA	16747392	NA,TCA	NA,T	NA,1	NA,-inf	NA,inf	NA,0.307941	0.000104114	0.000214393
2	chr10:16775132:C:G	16775132	NA,G	NA,C	NA,1	NA,-inf	NA,inf	NA,0.370937	0.000104083	0.000214633
2	chr10:16864170:G:A	16864170	NA,A	NA,G	NA,1	NA,inf	NA,inf	NA,0.290091	0.000104071	0.000214324
2	chr10:16634657:CAG:C	16634657	NA,C	NA,CAG	NA,1	NA,-inf	NA,inf	NA,0.292931	0.000104027	0.000214228
2	chr10:16787687:C:T	16787687	T,NA	C,NA	1,NA	inf,NA	inf,NA	1.0577,NA	0.000104001	0.000217502
2	chr10:16425674:G:A	16425674	NA,A	NA,G	NA,1	NA,inf	NA,inf	NA,0.331031	0.000103939	0.000214151
2	chr10:16994177:A:G	16994177	NA,G	NA,A	NA,1	NA,-inf	NA,inf	NA,0.369966	0.000103931	0.000214117
2	chr10:17224032:C:T	17224032	NA,T	NA,C	NA,1	NA,inf	NA,inf	NA,0.329279	0.000103897	0.000214165
2	chr10:16889256:A:G	16889256	NA,G	NA,A	NA,1	NA,inf	NA,inf	NA,0.294956	0.000103877	0.000213964
2	chr10:17281026:G:A	17281026	A,NA	G,NA	1,NA	-inf,NA	inf,NA	0.598242,NA	0.000103866	0.000212975
2	chr10:16315465:C:T	16315465	NA,T	NA,C	NA,1	NA,-inf	NA,inf	NA,0.285962	0.000103848	0.000213828
2	chr10:17279252:A:C	17279252	NA,C	NA,A	NA,1	NA,inf	NA,inf	NA,0.343222	0.000103792	0.000214014
2	chr10:16789263:C:T	16789263	NA,T	NA,C	NA,1	NA,inf	NA,inf	NA,0.221416	0.000103784	0.000213522
2	chr10:17052676:C:A	17052676	NA,A	NA,C	NA,1	NA,inf	NA,inf	NA,0.356582	0.000103779	0.000213738
2	chr10:16873769:G:C	16873769	NA,C	NA,G	NA,1	NA,inf	NA,inf	NA,0.330614	0.000103739	0.000213667
2	chr10:16803314:T:C	16803314	NA,C	NA,T	NA,1	NA,-inf	NA,inf	NA,0.418157	0.000103737	0.000214071
2	chr10:16698585:T:C	16698585	NA,C	NA,T	NA,1	NA,inf	NA,inf	NA,0.327176	0.000103721	0.000213706
2	chr10:16778230:A:G	16778230	NA,G	NA,A	NA,1	NA,-inf	NA,inf	NA,0.220947	0.000103694	0.000213364
2	chr10:16936430:G:A	16936430	A,A	G,G	1,1	inf,-inf	inf,inf	1.93121,0.0832391	0.000103631	0.000216499
2	chr10:16680801:G:C	16680801	NA,C	NA,G	NA,1	NA,-inf	NA,inf	NA,0.274159	0.00010361	0.00021329
2	chr10:16836978:G:A	16836978	A,NA	G,NA	1,NA	-inf,NA	inf,NA	1.1092,NA	0.000103595	0.000217017
2	chr10:17271286:CAAAT:C	17271286	NA,C	NA,CAAAT	NA,1	NA,inf	NA,inf	NA,0.340521	0.000103576	0.000213565
2	chr10:17015848:C:A	17015848	NA,A	NA,C	NA,1	NA,-inf	NA,inf	NA,0.293108	0.000103562	0.000213247
2	chr10:16549623:T:TA	16549623	NA,TA	NA,T	NA,1	NA,-inf	NA,inf	NA,0.289001	0.000103552	0.000213222
2	chr10:16918698:T:A	16918698	NA,A	NA,T	NA,1	NA,inf	NA,inf	NA,0.313562	0.00010355	0.000213316
2	chr10:16866608:G:A	16866608	NA,A	NA,G	NA,1	NA,inf	NA,inf	NA,0.333912	0.00010353	0.000213363
2	chr10:17055091:G:C	17055091	NA,C	NA,G	NA,1	NA,-inf	NA,inf	NA,0.301759	0.000103524	0.000213025
2	chr10:16810516:C:T	16810516	T,NA	C,NA	1,NA	inf,NA	inf,NA	1.20249,NA	0.00010352	0.000218319
2	chr10:16649946:G:C	16649946	NA,C	NA,G	NA,1	NA,inf	NA,inf	NA,0.32235	0.000103514	0.000213234
2	chr10:16920599:G:C	16920599	C,C	G,G	1,1	inf,-inf	inf,inf	1.91867,0.0563988	0.000103501	0.000217557
2	chr10:17246371:A:G	17246371	NA,G	NA,A	NA,1	NA,inf	NA,inf	NA,0.325559	0.000103436	0.000212943
2	chr10:16737155:G:A	16737155	NA,A	NA,G	NA,1	NA,inf	NA,inf	NA,0.334834	0.000103384	0.000213015
2	chr10:16828709:C:T	16828709	NA,T	NA,C	NA,1	NA,-inf	NA,inf	NA,0.332753	0.000103383	0.000213036
2	chr10:16412675:G:A	16412675	NA,A	NA,G	NA,1	NA,-inf	NA,inf	NA,0.282467	0.000103359	0.00021282
2	chr10:16835860:A:G	16835860	NA,G	NA,A	NA,1	NA,-inf	NA,inf	NA,0.277269	0.00010333	0.000212777
2	chr10:17216123:T:C	17216123	NA,C	NA,T	NA,1	NA,inf	NA,inf	NA,0.323302	0.000103291	0.000212913
2	chr10:17218749:T:C	17218749	NA,C	NA,T	NA,1	NA,-inf	NA,inf	NA,0.290754	0.000103284	0.000212521
2	chr10:17016036:C:T	17016036	NA,T	NA,C	NA,1	NA,-inf	NA,inf	NA,0.27327	0.000103274	0.000212724
2	chr10:16878159:G:A	16878159	A,A	G,G	1,1	inf,inf	inf,inf	0.86471,1.03609	0.000103267	0.000213162
2	chr10:16824555:G:A	16824555	NA,A	NA,G	NA,1	NA,-inf	NA,inf	NA,0.2854	0.000103224	0.000212546
2	chr10:16874914:G:T	16874914	NA,T	NA,G	NA,1	NA,inf	NA,inf	NA,0.323263	0.000103207	0.000212676
2	chr10:17129496:C:A	17129496	NA,A	NA,C	NA,1	NA,-inf	NA,inf	NA,0.295732	0.000103175	0.000212308
2	chr10:16598649:A:C	16598649	NA,C	NA,A	NA,1	NA,inf	NA,inf	NA,0.317107	0.000103094	0.000212386
2	chr10:16556840:C:G	16556840	NA,G	NA,C	NA,1	NA,-inf	NA,inf	NA,0.284572	0.000103083	0.000212257
2	chr10:16917384:G:T	16917384	T,T	G,G	1,1	inf,inf	inf,inf	1.9077,0.148815	0.000103077	0.000216914
2	chr10:16725696:C:T	16725696	NA,T	NA,C	NA,1	NA,inf	NA,inf	NA,0.32686	0.000103061	0.000212357
2	chr10:16883849:T:C	16883849	NA,C	NA,T	NA,1	NA,-inf	NA,inf	NA,0.262866	0.000103034	0.000212135
2	chr10:16668906:T:C	16668906	NA,C	NA,T	NA,1	NA,inf	NA,inf	NA,0.318458	0.000103033	0.000212276
2	chr10:16611479:C:T	16611479	NA,T	NA,C	NA,1	NA,-inf	NA,inf	NA,0.286502	0.000103004	0.000212104
2	chr10:16473767:T:C	16473767	NA,C	NA,T	NA,1	NA,-inf	NA,inf	NA,0.282459	0.000102924	0.000211944
2	chr10:17220639:A:C	17220639	NA,C	NA,A	NA,1	NA,inf	NA,inf	NA,0.319503	0.000102908	0.00021212
2	chr10:16649144:A:G	16649144	NA,G	NA,A	NA,1	NA,inf	NA,inf	NA,0.31057	0.000102877	0.000211941
2	chr10:17293261:C:T	17293261	NA,T	NA,C	NA,1	NA,-inf	NA,inf	NA,0.280911	0.000102841	0.000211642
2	chr10:16814672:A:C	16814672	C,NA	A,NA	1,NA	inf,NA	inf,NA	1.20085,NA	0.000102827	0.000216869
2	chr10:16866295:GAA:G	16866295	NA,G	NA,GAA	NA,1	NA,inf	NA,inf	NA,0.326279	0.000102803	0.000211841
2	chr10:16518048:A:G	16518048	G,G	A,A	1,1	-inf,-inf	inf,inf	0.731303,0.959515	0.000102797	0.000212115
2	chr10:17245327:A:G	17245327	NA,G	NA,A	NA,1	NA,-inf	NA,inf	NA,0.284904	0.000102785	0.000211534
2	chr10:17157781:G:A	17157781	NA,A	NA,G	NA,1	NA,inf	NA,inf	NA,0.31705	0.000102768	0.000211501
2	chr10:16855781:T:C	16855781	NA,C	NA,T	NA,1	NA,-inf	NA,inf	NA,0.282375	0.000102738	0.000211511
2	chr10:16485351:T:C	16485351	NA,C	NA,T	NA,1	NA,-inf	NA,inf	NA,0.291049	0.000102691	0.000211492
2	chr10:16674820:C:G	16674820	G,G	C,C	1,1	-inf,-inf	inf,inf	1.34849,0.164399	0.000102614	0.000211626
2	chr10:16380984:A:T	16380984	NA,T	NA,A	NA,1	NA,inf	NA,inf	NA,0.305922	0.00010257	0.000211277
2	chr10:16769652:C:T	16769652	NA,T	NA,C	NA,1	NA,-inf	NA,inf	NA,0.260355	0.000102528	0.000211076
2	chr10:17148402:T:C	17148402	NA,C	NA,T	NA,1	NA,-inf	NA,inf	NA,0.276348	0.00010244	0.000210556
2	chr10:17070676:T:C	17070676	NA,C	NA,T	NA,1	NA,-inf	NA,inf	NA,0.288221	0.000102364	0.000210876
2	chr10:17172976:C:A	17172976	NA,A	NA,C	NA,1	NA,-inf	NA,inf	NA,0.28473	0.000102289	0.000210451
2	chr10:16868033:T:C	16868033	NA,C	NA,T	NA,1	NA,inf	NA,inf	NA,0.342109	0.000102281	0.000210735
2	chr10:17278727:C:T	17278727	T,NA	C,NA	1,NA	inf,NA	inf,NA	0.513169,NA	0.000102276	0.000211379
2	chr10:17284137:C:G	17284137	NA,G	NA,C	NA,1	NA,inf	NA,inf	NA,0.330866	0.000102237	0.000210806
2	chr10:16835868:T:C	16835868	NA,C	NA,T	NA,1	NA,-inf	NA,inf	NA,0.274881	0.000102231	0.0002105
2	chr10:16529383:C:A	16529383	NA,A	NA,C	NA,1	NA,-inf	NA,inf	NA,0.269205	0.0001021	0.000210213
2	chr10:16437218:A:C	16437218	NA,C	NA,A	NA,1	NA,-inf	NA,inf	NA,0.267945	0.000102093	0.00021022
2	chr10:16737162:A:T	16737162	NA,T	NA,A	NA,1	NA,inf	NA,inf	NA,0.323244	0.000102088	0.00021034
2	chr10:16333313:T:C	16333313	NA,C	NA,T	NA,1	NA,-inf	NA,inf	NA,0.269546	0.000102066	0.000210164
2	chr10:16669422:C:T	16669422	NA,T	NA,C	NA,1	NA,inf	NA,inf	NA,0.306324	0.000102058	0.000210233
2	chr10:16873760:A:C	16873760	C,C	A,A	1,1	inf,-inf	inf,inf	1.61668,0.19019	0.000102048	0.000211173
2	chr10:17280703:G:A	17280703	NA,A	NA,G	NA,1	NA,inf	NA,inf	NA,0.356603	0.000102038	0.000210068
2	chr10:16643474:A:G	16643474	NA,G	NA,A	NA,1	NA,-inf	NA,inf	NA,0.290311	0.000102036	0.000210186
2	chr10:16824563:C:T	16824563	NA,T	NA,C	NA,1	NA,-inf	NA,inf	NA,0.274833	0.000102031	0.000210091
2	chr10:16599705:T:C	16599705	NA,C	NA,T	NA,1	NA,-inf	NA,inf	NA,0.281915	0.000102027	0.000210103
2	chr10:16648482:C:T	16648482	NA,T	NA,C	NA,1	NA,-inf	NA,inf	NA,0.247558	0.000101919	0.00020979
2	chr10:16701248:T:C	16701248	NA,C	NA,T	NA,1	NA,inf	NA,inf	NA,0.326358	0.000101824	0.000209871
2	chr10:16950204:G:C	16950204	NA,C	NA,G	NA,1	NA,-inf	NA,inf	NA,0.28525	0.000101724	0.000209416
2	chr10:16370581:G:T	16370581	NA,T	NA,G	NA,1	NA,inf	NA,inf	NA,0.299646	0.000101702	0.000209501
2	chr10:17058433:C:T	17058433	NA,T	NA,C	NA,1	NA,inf	NA,inf	NA,0.296663	0.000101687	0.000209583
2	chr10:17255053:G:A	17255053	A,NA	G,NA	1,NA	inf,NA	inf,NA	0.507245,NA	0.00010166	0.000210132
2	chr10:16548551:A:G	16548551	NA,G	NA,A	NA,1	NA,-inf	NA,inf	NA,0.26763	0.000101603	0.000209208
2	chr10:16385592:G:A	16385592	NA,A	NA,G	NA,1	NA,inf	NA,inf	NA,0.30244	0.000101592	0.000209283
2	chr10:16570259:G:A	16570259	NA,A	NA,G	NA,1	NA,inf	NA,inf	NA,0.303229	0.000101586	0.000209267
2	chr10:16330902:T:G	16330902	NA,G	NA,T	NA,1	NA,inf	NA,inf	NA,0.296844	0.000101532	0.000209143
2	chr10:17015627:T:C	17015627	C,C	T,T	1,1	-inf,-inf	inf,inf	1.35548,0.212215	0.000101518	0.000211415
2	chr10:17051851:A:G	17051851	NA,G	NA,A	NA,1	NA,inf	NA,inf	NA,0.337076	0.000101472	0.000208982
2	chr10:17120493:C:T	17120493	NA,T	NA,C	NA,1	NA,inf	NA,inf	NA,0.302567	0.000101393	0.000208876
2	chr10:16719340:T:G	16719340	NA,G	NA,T	NA,1	NA,inf	NA,inf	NA,0.326047	0.000101384	0.000208964
2	chr10:16519614:T:G	16519614	G,G	T,T	1,1	-inf,inf	inf,inf	0.555307,0.919355	0.000101352	0.000208385
2	chr10:16483588:C:T	16483588	NA,T	NA,C	NA,1	NA,inf	NA,inf	NA,0.305217	0.000101295	0.000208671
2	chr10:16630657:C:T	16630657	NA,T	NA,C	NA,1	NA,-inf	NA,inf	NA,0.273351	0.000101287	0.00020859
2	chr10:16646644:A:G	16646644	G,NA	A,NA	1,NA	inf,NA	inf,NA	0.569532,NA	0.000101285	0.000208533
2	chr10:16651786:T:A	16651786	NA,A	NA,T	NA,1	NA,-inf	NA,inf	NA,0.283154	0.000101246	0.000208559
2	chr10:16726455:C:T	16726455	NA,T	NA,C	NA,1	NA,inf	NA,inf	NA,0.322871	0.000101232	0.000208644
2	chr10:17105271:A:G	17105271	G,NA	A,NA	1,NA	-inf,NA	inf,NA	0.480159,NA	0.000101146	0.000209436
3	chr10:16555836:G:A	16555836	A,NA	G,NA	1,NA	-inf,NA	inf,NA	3.52641,NA	0.0159015	0.0314779
3	chr10:17236172:C:G	17236172	G,G	C,C	1,1	-inf,-inf	inf,inf	2.88275,1.80343	0.011037	0.0229776
3	chr10:17012599:A:G	17012599	NA,G	NA,A	NA,1	NA,inf	NA,inf	NA,3.10219	0.010408	0.0205352
3	chr10:17232298:G:A	17232298	A,A	G,G	1,1	-inf,inf	inf,inf	3.63152,1.01909	0.00840758	0.0172749
3	chr10:17097719:AAATC:A	17097719	NA,A	NA,AAATC	NA,1	NA,inf	NA,inf	NA,2.92254	0.0077617	0.0153425
3	chr10:17162188:G:A	17162188	A,A	G,G	1,1	inf,inf	inf,inf	3.65592,0.910348	0.00676046	0.0151643
3	chr10:17167193:C:A	17167193	A,A	C,C	1,1	inf,inf	inf,inf	3.49715,1.03554	0.00620822	0.0138908
3	chr10:16629200:T:C	16629200	C,C	T,T	1,1	-inf,inf	inf,inf	0.445521,3.50869	0.00595482	0.0118224
3	chr10:17150363:T:C	17150363	C,C	T,T	1,1	inf,inf	inf,inf	3.45011,0.879639	0.00457111	0.010217
3	chr10:17155009:CAG:C	17155009	C,C	CAG,CAG	1,1	inf,inf	inf,inf	3.51323,0.798258	0.00452535	0.0101239
3	chr10:16981351:C:T	16981351	T,T	C,C	1,1	inf,-inf	inf,inf	1.6637,2.51955	0.00436289	0.00876464
3	chr10:17174804:A:G	17174804	G,G	A,A	1,1	inf,inf	inf,inf	3.4757,0.801344	0.00421732	0.00942872
3	chr10:16941299:T:G	16941299	NA,G	NA,T	NA,1	NA,inf	NA,inf	NA,2.50508	0.0040996	0.00812386
3	chr10:17296992:T:C	17296992	NA,C	NA,T	NA,1	NA,-inf	NA,inf	NA,2.35946	0.00399036	0.00788511
3	chr10:16941435:T:G	16941435	NA,G	NA,T	NA,1	NA,inf	NA,inf	NA,2.47437	0.00386946	0.00766884
3	chr10:17174557:C:T	17174557	T,T	C,C	1,1	inf,inf	inf,inf	3.41047,0.810239	0.00379435	0.00847293
3	chr10:16952373:G:A	16952373	NA,A	NA,G	NA,1	NA,inf	NA,inf	NA,2.44862	0.00368907	0.00731244
3	chr10:16974963:C:A	16974963	A,A	C,C	1,1	inf,-inf	inf,inf	1.66681,2.41798	0.00359512	0.0072268
3	chr10:16798871:A:G	16798871	NA,G	NA,A	NA,1	NA,inf	NA,inf	NA,2.42191	0.00352673	0.00701704
3	chr10:17258229:T:G	17258229	G,G	T,T	1,1	-inf,-inf	inf,inf	3.46397,0.957122	0.00336814	0.0071127
3	chr10:17272875:C:T	17272875	NA,T	NA,C	NA,1	NA,-inf	NA,inf	NA,2.32423	0.00335	0.0066529
3	chr10:17138330:C:T	17138330	NA,T	NA,C	NA,1	NA,inf	NA,inf	NA,2.32962	0.00308752	0.00614123
3	chr10:17106224:G:A	17106224	A,A	G,G	1,1	inf,-inf	inf,inf	3.24023,0.255443	0.00303809	0.00626941
3	chr10:16637864:G:C	16637864	NA,C	NA,G	NA,1	NA,-inf	NA,inf	NA,2.22895	0.0030043	0.00595273
3	chr10:16416637:G:T	16416637	T,T	G,G	1,1	-inf,inf	inf,inf	2.73039,0.307459	0.00291823	0.00574328
3	chr10:17290917:T:A	17290917	A,A	T,T	1,1	inf,-inf	inf,inf	3.77766,0.204186	0.00284934	0.00600679
3	chr10:17156675:A:T	17156675	NA,T	NA,A	NA,1	NA,inf	NA,inf	NA,2.27265	0.00268644	0.00534715
3	chr10:17286608:A:G	17286608	G,G	A,A	1,1	inf,-inf	inf,inf	2.8159,0.662333	0.00264915	0.00548349
3	chr10:17078653:G:C	17078653	NA,C	NA,G	NA,1	NA,inf	NA,inf	NA,2.33956	0.00263306	0.00522113
3	chr10:16416963:TG:T	16416963	T,T	TG,TG	1,1	-inf,inf	inf,inf	2.63966,0.363169	0.00253865	0.00499784
3	chr10:17166181:C:T	17166181	NA,T	NA,C	NA,1	NA,inf	NA,inf	NA,2.23826	0.00250568	0.00498772
3	chr10:16953103:C:T	16953103	NA,T	NA,C	NA,1	NA,inf	NA,inf	NA,2.22227	0.00249676	0.00495379
3	chr10:17289454:C:G	17289454	NA,G	NA,C	NA,1	NA,-inf	NA,inf	NA,2.14068	0.00248477	0.00492021
3	chr10:17138676:A:C	17138676	C,C	A,A	1,1	-inf,-inf	inf,inf	3.8745,0.413691	0.00242782	0.00540627
3	chr10:17026028:C:T	17026028	T,T	C,C	1,1	inf,-inf	inf,inf	0.227246,2.87696	0.00239455	0.00474478
3	chr10:17299722:T:C	17299722	NA,C	NA,T	NA,1	NA,inf	NA,inf	NA,2.37928	0.00239254	0.00476841
3	chr10:17139178:C:T	17139178	T,T	C,C	1,1	inf,-inf	inf,inf	3.15029,0.566685	0.00235471	0.00509355
3	chr10:17174420:T:C	17174420	C,C	T,T	1,1	inf,inf	inf,inf	3.42432,0.508016	0.00234946	0.00523255
3	chr10:17303269:A:C	17303269	NA,C	NA,A	NA,1	NA,inf	NA,inf	NA,2.32477	0.00230622	0.00459298
3	chr10:16944160:A:G	16944160	NA,G	NA,A	NA,1	NA,inf	NA,inf	NA,2.19727	0.00230322	0.00456984
3	chr10:16647223:C:T	16647223	NA,T	NA,C	NA,1	NA,inf	NA,inf	NA,2.12856	0.00224395	0.00445824
3	chr10:17148138:A:G	17148138	NA,G	NA,A	NA,1	NA,inf	NA,inf	NA,2.16368	0.00221243	0.00440444
3	chr10:17182427:A:T	17182427	T,T	A,A	1,1	inf,inf	inf,inf	3.34149,0.578503	0.00215459	0.00479079
3	chr10:17284199:C:T	17284199	NA,T	NA,C	NA,1	NA,inf	NA,inf	NA,2.08808	0.00211164	0.0041996
3	chr10:17289766:CTCGTT:C	17289766	C,C	CTCGTT,CTCGTT	1,1	inf,-inf	inf,inf	3.64382,0.101604	0.00205328	0.00432556
3	chr10:16601816:T:C	16601816	C,C	T,T	1,1	inf,inf	inf,inf	2.51147,1.07968	0.00203867	0.00409423
3	chr10:17289116:G:A	17289116	A,A	G,G	1,1	inf,-inf	inf,inf	3.62825,0.100491	0.00200196	0.00421696
3	chr10:17299565:A:G	17299565	NA,G	NA,A	NA,1	NA,inf	NA,inf	NA,2.2757	0.00198593	0.00395856
3	chr10:17181626:T:C	17181626	C,C	T,T	1,1	-inf,-inf	inf,inf	3.6782,0.74603	0.00195749	0.00435071
3	chr10:17138829:G:A	17138829	A,A	G,G	1,1	inf,-inf	inf,inf	3.00157,0.626581	0.00195651	0.00421971
3	chr10:17138170:A:C	17138170	C,C	A,A	1,1	-inf,-inf	inf,inf	3.64714,0.632544	0.00192199	0.00426956
3	chr10:17083603:A:G	17083603	G,NA	A,NA	1,NA	inf,NA	inf,NA	2.48812,NA	0.0019156	0.00387731
3	chr10:16421311:G:A	16421311	A,A	G,G	1,1	-inf,inf	inf,inf	2.41527,0.67522	0.00190571	0.00376318
3	chr10:17138650:G:A	17138650	A,A	G,G	1,1	inf,-inf	inf,inf	3.04863,0.539704	0.0018763	0.00405248
3	chr10:17082042:T:C	17082042	NA,C	NA,T	NA,1	NA,inf	NA,inf	NA,2.14949	0.00186461	0.00369922
3	chr10:16415861:C:CT	16415861	CT,CT	C,C	1,1	-inf,inf	inf,inf	2.39846,0.46363	0.00177809	0.00350265
3	chr10:17289683:G:A	17289683	A,A	G,G	1,1	inf,-inf	inf,inf	3.54239,0.128566	0.00175779	0.00369927
3	chr10:17068596:G:A	17068596	A,A	G,G	1,1	-inf,-inf	inf,inf	1.09864,2.2408	0.00174825	0.0035082
3	chr10:17160533:A:G	17160533	G,G	A,A	1,1	inf,inf	inf,inf	3.36115,0.378888	0.00172704	0.00383447
3	chr10:16620031:C:T	16620031	NA,T	NA,C	NA,1	NA,-inf	NA,inf	NA,1.93139	0.00171317	0.00339717
3	chr10:17288889:C:T	17288889	T,T	C,C	1,1	inf,inf	inf,inf	2.66149,0.572636	0.00169977	0.00352687
3	chr10:17294206:T:C	17294206	C,C	T,T	1,1	inf,-inf	inf,inf	2.92035,0.138088	0.00169729	0.00352303
3	chr10:16409258:T:C	16409258	C,C	T,T	1,1	-inf,inf	inf,inf	2.64619,0.134327	0.00162804	0.00321545
3	chr10:16615302:G:A	16615302	NA,A	NA,G	NA,1	NA,-inf	NA,inf	NA,1.90421	0.00161515	0.00320343
3	chr10:17134322:GC:G	17134322	G,G	GC,GC	1,1	inf,-inf	inf,inf	2.94739,0.546196	0.00158434	0.00341461
3	chr10:17265481:T:C	17265481	NA,C	NA,T	NA,1	NA,-inf	NA,inf	NA,1.93702	0.00157852	0.00313803
3	chr10:17287442:T:A	17287442	A,A	T,T	1,1	inf,-inf	inf,inf	2.59901,0.597714	0.00157289	0.00325242
3	chr10:17167571:C:G	17167571	G,G	C,C	1,1	inf,inf	inf,inf	3.28021,0.368385	0.00157049	0.00348317
3	chr10:17107847:C:T	17107847	T,T	C,C	1,1	inf,-inf	inf,inf	2.89625,0.0905547	0.00154873	0.0031828
3	chr10:16934874:C:T	16934874	NA,T	NA,C	NA,1	NA,inf	NA,inf	NA,1.98048	0.00154204	0.00306132
3	chr10:17137196:T:C	17137196	C,C	T,T	1,1	-inf,-inf	inf,inf	3.48427,0.663315	0.00154005	0.00340955
3	chr10:17191917:C:T	17191917	T,T	C,C	1,1	inf,-inf	inf,inf	2.95254,0.526028	0.00153893	0.00332043
3	chr10:16438743:C:T	16438743	T,T	C,C	1,1	-inf,inf	inf,inf	2.42985,0.0895534	0.00152688	0.00300838
3	chr10:17074496:T:G	17074496	NA,G	NA,T	NA,1	NA,inf	NA,inf	NA,2.05854	0.00151742	0.00301046
3	chr10:16443432:C:T	16443432	T,NA	C,NA	1,NA	inf,NA	inf,NA	1.98427,NA	0.00143886	0.00286204
3	chr10:16419826:A:G	16419826	G,G	A,A	1,1	-inf,inf	inf,inf	2.39672,0.45568	0.00143761	0.00283769
3	chr10:17300303:G:A	17300303	NA,A	NA,G	NA,1	NA,inf	NA,inf	NA,1.94024	0.00140212	0.00278934
3	chr10:17293974:C:G	17293974	G,G	C,C	1,1	inf,inf	inf,inf	3.3407,0.276572	0.00138977	0.00291801
3	chr10:17185409:G:C	17185409	NA,C	NA,G	NA,1	NA,inf	NA,inf	NA,1.92382	0.00138491	0.00275854
3	chr10:17162945:T:C	17162945	C,C	T,T	1,1	-inf,-inf	inf,inf	3.5037,0.68866	0.00137401	0.00303701
3	chr10:17181717:T:A	17181717	A,A	T,T	1,1	inf,-inf	inf,inf	2.89949,0.505355	0.00135596	0.00292299
3	chr10:16954628:G:A	16954628	NA,A	NA,G	NA,1	NA,inf	NA,inf	NA,2.00209	0.00135129	0.00268677
3	chr10:17285792:A:T	17285792	T,T	A,A	1,1	inf,inf	inf,inf	3.28961,0.327577	0.00133645	0.00280459
3	chr10:17302240:TTTAC:T	17302240	NA,T	NA,TTTAC	NA,1	NA,inf	NA,inf	NA,1.91707	0.00132636	0.00263908
3	chr10:17283282:G:A	17283282	A,A	G,G	1,1	inf,inf	inf,inf	3.38149,0.113864	0.0013212	0.00278061
3	chr10:16422963:G:A	16422963	A,A	G,G	1,1	-inf,inf	inf,inf	2.23473,0.669566	0.0013081	0.00258471
3	chr10:17188837:A:T	17188837	T,T	A,A	1,1	-inf,-inf	inf,inf	3.70556,0.445511	0.00129849	0.00288287
3	chr10:17153429:G:C	17153429	C,C	G,G	1,1	-inf,-inf	inf,inf	3.85672,0.0658931	0.00128361	0.00284669
3	chr10:17277708:C:T	17277708	T,T	C,C	1,1	inf,inf	inf,inf	2.1367,0.991546	0.00127091	0.00263124
3	chr10:17227763:A:G	17227763	G,NA	A,NA	1,NA	-inf,NA	inf,NA	1.52847,NA	0.00126804	0.00253042
3	chr10:17028458:C:T	17028458	T,T	C,C	1,1	inf,-inf	inf,inf	2.85941,0.270307	0.00126289	0.00259775
3	chr10:17295621:G:A	17295621	A,NA	G,NA	1,NA	-inf,NA	inf,NA	2.31974,NA	0.00123884	0.00250934
3	chr10:17159646:T:C	17159646	C,C	T,T	1,1	-inf,-inf	inf,inf	3.69239,0.421724	0.00123696	0.00274488
3	chr10:17292936:A:G	17292936	G,G	A,A	1,1	inf,inf	inf,inf	3.31587,0.21206	0.00122453	0.00257045
3	chr10:16849276:C:A	16849276	NA,A	NA,C	NA,1	NA,inf	NA,inf	NA,1.9562	0.00121715	0.00242951
3	chr10:17294207:G:A	17294207	A,NA	G,NA	1,NA	-inf,NA	inf,NA	1.65943,NA	0.00121523	0.00241973
3	chr10:17161935:A:T	17161935	T,T	A,A	1,1	inf,-inf	inf,inf	2.99039,0.269139	0.00119024	0.00257421
3	chr10:17195618:T:C	17195618	C,C	T,T	1,1	-inf,-inf	inf,inf	3.55078,0.319009	0.00118872	0.00263104
3	chr10:17285718:A:G	17285718	G,G	A,A	1,1	inf,inf	inf,inf	3.38731,0.181749	0.0011886	0.00250605
3	chr10:17149693:A:G	17149693	G,G	A,A	1,1	inf,inf	inf,inf	3.10588,0.452912	0.00117769	0.00259844
3	chr10:17030893:C:T	17030893	NA,T	NA,C	NA,1	NA,inf	NA,inf	NA,1.91792	0.00115979	0.00230143
3	chr10:16393031:A:G	16393031	NA,G	NA,A	NA,1	NA,-inf	NA,inf	NA,1.73367	0.0011586	0.00230247
3	chr10:16967620:C:G	16967620	G,NA	C,NA	1,NA	-inf,NA	inf,NA	2.06191,NA	0.00113584	0.00227364
3	chr10:17189000:G:A	17189000	A,A	G,G	1,1	-inf,-inf	inf,inf	3.78792,0.0767128	0.00113568	0.00251562
3	chr10:17239525:G:A	17239525	NA,A	NA,G	NA,1	NA,-inf	NA,inf	NA,1.72899	0.00113007	0.00224741
3	chr10:16962818:A:C	16962818	C,C	A,A	1,1	inf,-inf	inf,inf	1.66927,1.75823	0.00111244	0.00224085
3	chr10:17177398:C:G	17177398	G,G	C,C	1,1	inf,-inf	inf,inf	2.82637,0.284668	0.00110305	0.00231342
3	chr10:17292177:G:A	17292177	A,A	G,G	1,1	inf,inf	inf,inf	3.20989,0.30515	0.00109408	0.00229488
3	chr10:17162140:G:A	17162140	A,A	G,G	1,1	inf,-inf	inf,inf	2.92994,0.289072	0.00109269	0.00236028
3	chr10:16599457:A:C	16599457	C,C	A,A	1,1	inf,inf	inf,inf	2.3352,0.846585	0.0010824	0.00217059
3	chr10:17171316:A:T	17171316	T,T	A,A	1,1	inf,-inf	inf,inf	2.91569,0.298307	0.00107717	0.0023259
3	chr10:17159702:A:G	17159702	G,G	A,A	1,1	-inf,-inf	inf,inf	3.60857,0.413766	0.00107564	0.0023827
3	chr10:17153133:G:A	17153133	A,A	G,G	1,1	-inf,-inf	inf,inf	3.58843,0.440423	0.00106804	0.00236529
3	chr10:17040154:T:G	17040154	G,G	T,T	1,1	inf,-inf	inf,inf	2.71776,0.206403	0.00106718	0.00219434
3	chr10:17180674:T:C	17180674	C,C	T,T	1,1	-inf,-inf	inf,inf	3.59948,0.415902	0.0010595	0.00234661
3	chr10:17208231:C:G	17208231	G,G	C,C	1,1	-inf,-inf	inf,inf	3.64112,0.421869	0.00105909	0.00234368
3	chr10:17218420:T:A	17218420	A,NA	T,NA	1,NA	-inf,NA	inf,NA	2.25935,NA	0.00105893	0.0021439
3	chr10:17055599:C:T	17055599	NA,T	NA,C	NA,1	NA,inf	NA,inf	NA,1.84785	0.00105768	0.00210017
3	chr10:16865833:T:C	16865833	NA,C	NA,T	NA,1	NA,-inf	NA,inf	NA,1.66245	0.00105727	0.0021033
3	chr10:17013459:G:T	17013459	NA,T	NA,G	NA,1	NA,-inf	NA,inf	NA,1.69116	0.0010568	0.00210047
3	chr10:16625900:T:A	16625900	NA,A	NA,T	NA,1	NA,inf	NA,inf	NA,1.82746	0.00105391	0.00209748
3	chr10:17044899:G:A	17044899	NA,A	NA,G	NA,1	NA,inf	NA,inf	NA,1.86025	0.00104495	0.00207402
3	chr10:16629913:A:T	16629913	NA,T	NA,A	NA,1	NA,-inf	NA,inf	NA,1.68662	0.00104026	0.00206583
3	chr10:16996260:C:T	16996260	NA,T	NA,C	NA,1	NA,inf	NA,inf	NA,1.73103	0.00103386	0.00205885
3	chr10:17025229:A:G	17025229	NA,G	NA,A	NA,1	NA,inf	NA,inf	NA,1.73492	0.00102838	0.00204349
3	chr10:16624922:T:C	16624922	NA,C	NA,T	NA,1	NA,inf	NA,inf	NA,1.81107	0.00102636	0.00204262
3	chr10:17157872:A:T	17157872	T,T	A,A	1,1	-inf,-inf	inf,inf	3.56589,0.436628	0.00102552	0.00227004
3	chr10:17145635:G:C	17145635	C,C	G,G	1,1	inf,-inf	inf,inf	2.99587,0.0844666	0.00101849	0.0022049
3	chr10:17292379:G:A	17292379	A,A	G,G	1,1	inf,inf	inf,inf	3.21679,0.198527	0.00101746	0.00213367
3	chr10:17197949:G:A	17197949	A,A	G,G	1,1	-inf,-inf	inf,inf	3.59937,0.358297	0.00101298	0.00224217
3	chr10:17177657:T:C	17177657	C,C	T,T	1,1	-inf,-inf	inf,inf	3.55635,0.435003	0.0010071	0.00222882
3	chr10:17176555:T:C	17176555	C,C	T,T	1,1	-inf,-inf	inf,inf	3.58024,0.384008	0.000995791	0.00220412
3	chr10:17138101:T:C	17138101	C,C	T,T	1,1	-inf,-inf	inf,inf	3.59252,0.33242	0.000976255	0.00215961
3	chr10:17206145:A:T	17206145	T,T	A,A	1,1	-inf,-inf	inf,inf	3.5207,0.4858	0.000965719	0.00213372
3	chr10:16860623:C:T	16860623	NA,T	NA,C	NA,1	NA,inf	NA,inf	NA,1.70227	0.00096383	0.00192111
3	chr10:16627350:G:A	16627350	NA,A	NA,G	NA,1	NA,inf	NA,inf	NA,1.77826	0.000963786	0.00191826
3	chr10:17300529:A:G	17300529	NA,G	NA,A	NA,1	NA,-inf	NA,inf	NA,1.58575	0.000962136	0.00190545
3	chr10:17221141:T:C	17221141	C,C	T,T	1,1	-inf,-inf	inf,inf	2.8714,0.53846	0.000960232	0.0020114
3	chr10:17191451:C:T	17191451	T,T	C,C	1,1	inf,-inf	inf,inf	2.96508,0.0399742	0.000954396	0.00206672
3	chr10:17091692:G:A	17091692	A,NA	G,NA	1,NA	-inf,NA	inf,NA	2.20894,NA	0.000953576	0.00193298
3	chr10:17305437:C:T	17305437	T,NA	C,NA	1,NA	-inf,NA	inf,NA	2.14832,NA	0.000951729	0.00192355
3	chr10:16973406:G:A	16973406	A,A	G,G	1,1	inf,-inf	inf,inf	1.68626,1.61677	0.000947383	0.00190602
3	chr10:17187005:A:G	17187005	G,G	A,A	1,1	inf,-inf	inf,inf	2.90798,0.202745	0.000944756	0.0020403
3	chr10:16903502:A:T	16903502	T,T	A,A	1,1	inf,inf	inf,inf	0.741072,1.85254	0.000942611	0.00187073
3	chr10:17188151:A:G	17188151	G,G	A,A	1,1	-inf,-inf	inf,inf	3.5166,0.428347	0.000938183	0.00207442
3	chr10:16904724:A:ATGAT	16904724	ATGAT,ATGAT	A,A	1,1	inf,inf	inf,inf	0.7451,1.81957	0.000931571	0.00184823
3	chr10:17162527:C:T	17162527	T,T	C,C	1,1	inf,-inf	inf,inf	2.9629,0.0858096	0.000927916	0.00200777
3	chr10:17277116:G:A	17277116	A,A	G,G	1,1	inf,inf	inf,inf	1.83669,1.133	0.000925784	0.00190843
3	chr10:17198135:A:G	17198135	G,G	A,A	1,1	inf,-inf	inf,inf	2.8626,0.296429	0.000918459	0.00197896
3	chr10:16868152:G:A	16868152	NA,A	NA,G	NA,1	NA,inf	NA,inf	NA,1.77387	0.000916516	0.0018202
3	chr10:16890745:G:A	16890745	NA,A	NA,G	NA,1	NA,inf	NA,inf	NA,1.72879	0.000907778	0.00180261
3	chr10:17157831:A:C	17157831	C,C	A,A	1,1	inf,-inf	inf,inf	2.83969,0.280352	0.000901991	0.00194402
3	chr10:17142229:C:T	17142229	T,T	C,C	1,1	inf,-inf	inf,inf	2.88383,0.207952	0.000900381	0.00194164
3	chr10:17023711:T:C	17023711	NA,C	NA,T	NA,1	NA,inf	NA,inf	NA,1.66661	0.000898617	0.0017858
3	chr10:17256169:C:T	17256169	NA,T	NA,C	NA,1	NA,-inf	NA,inf	NA,1.65371	0.000897454	0.00178667
3	chr10:17160866:T:C	17160866	C,C	T,T	1,1	-inf,-inf	inf,inf	3.55219,0.27058	0.00089568	0.00197941
3	chr10:16941422:G:A	16941422	NA,A	NA,G	NA,1	NA,-inf	NA,inf	NA,1.59455	0.000894831	0.00177932
3	chr10:17184768:T:C	17184768	C,C	T,T	1,1	inf,-inf	inf,inf	2.87449,0.190556	0.000879795	0.00189899
3	chr10:17158364:A:G	17158364	G,G	A,A	1,1	-inf,-inf	inf,inf	3.4817,0.41466	0.000877315	0.00193812
3	chr10:17193234:A:G	17193234	G,G	A,A	1,1	inf,-inf	inf,inf	2.80813,0.30182	0.00087634	0.00188715
3	chr10:17253998:A:C	17253998	NA,C	NA,A	NA,1	NA,-inf	NA,inf	NA,1.63908	0.000874048	0.00174008
3	chr10:16969778:G:A	16969778	NA,A	NA,G	NA,1	NA,-inf	NA,inf	NA,1.6403	0.000873549	0.00173843
3	chr10:17300201:C:G	17300201	NA,G	NA,C	NA,1	NA,-inf	NA,inf	NA,1.53066	0.00086779	0.00171886
3	chr10:17051879:G:A	17051879	A,A	G,G	1,1	inf,-inf	inf,inf	0.646574,1.95028	0.000867188	0.0017217
3	chr10:16744911:C:G	16744911	NA,G	NA,C	NA,1	NA,-inf	NA,inf	NA,1.50199	0.000862077	0.00171048
3	chr10:16849138:G:T	16849138	T,NA	G,NA	1,NA	-inf,NA	inf,NA	2.30549,NA	0.000849539	0.00173473
3	chr10:17138174:T:C	17138174	NA,C	NA,T	NA,1	NA,inf	NA,inf	NA,1.64267	0.000843799	0.00168158
3	chr10:16934038:G:A	16934038	A,NA	G,NA	1,NA	-inf,NA	inf,NA	1.85746,NA	0.000842425	0.00168047
3	chr10:17182997:CT:C	17182997	C,NA	CT,NA	1,NA	-inf,NA	inf,NA	2.16753,NA	0.000836191	0.0016991
3	chr10:16551316:G:T	16551316	NA,T	NA,G	NA,1	NA,inf	NA,inf	NA,1.62428	0.000827415	0.00164785
3	chr10:16411095:C:T	16411095	T,T	C,C	1,1	-inf,inf	inf,inf	2.06497,0.234893	0.000826408	0.00163134
3	chr10:17165016:C:A	17165016	A,A	C,C	1,1	inf,-inf	inf,inf	2.78024,0.365841	0.000824384	0.00177238
3	chr10:16519066:T:A	16519066	NA,A	NA,T	NA,1	NA,inf	NA,inf	NA,1.64127	0.000812876	0.00161758
3	chr10:16827204:A:T	16827204	NA,T	NA,A	NA,1	NA,-inf	NA,inf	NA,1.49236	0.000803746	0.00159552
3	chr10:16444288:C:T	16444288	T,T	C,C	1,1	-inf,inf	inf,inf	2.13248,0.117924	0.000803059	0.00158413
3	chr10:17146642:T:C	17146642	C,C	T,T	1,1	-inf,-inf	inf,inf	3.47805,0.297817	0.000799067	0.00176253
3	chr10:17198919:C:A	17198919	A,A	C,C	1,1	inf,-inf	inf,inf	2.86491,0.0480973	0.000795811	0.00171963
3	chr10:16400311:G:C	16400311	NA,C	NA,G	NA,1	NA,-inf	NA,inf	NA,1.51817	0.000781213	0.00155289
3	chr10:16605185:G:A	16605185	A,A	G,G	1,1	inf,inf	inf,inf	2.21388,0.796151	0.000780324	0.00156622
3	chr10:16683452:T:C	16683452	C,NA	T,NA	1,NA	-inf,NA	inf,NA	1.37993,NA	0.000774756	0.00153481
3	chr10:17162543:C:T	17162543	T,T	C,C	1,1	inf,-inf	inf,inf	2.86443,0.0762772	0.00077342	0.00167049
3	chr10:16737922:G:C	16737922	NA,C	NA,G	NA,1	NA,-inf	NA,inf	NA,1.4283	0.000748504	0.00148541
3	chr10:17185991:A:T	17185991	T,T	A,A	1,1	inf,-inf	inf,inf	2.8105,0.173471	0.000748388	0.00161314
3	chr10:17299847:A:C	17299847	NA,C	NA,A	NA,1	NA,-inf	NA,inf	NA,1.455	0.000747855	0.00148147
3	chr10:17168592:C:G	17168592	G,G	C,C	1,1	inf,-inf	inf,inf	2.80918,0.166877	0.00074621	0.00160858
3	chr10:17228633:T:G	17228633	NA,G	NA,T	NA,1	NA,-inf	NA,inf	NA,1.53395	0.000744468	0.0014815
3	chr10:17028190:T:C	17028190	NA,C	NA,T	NA,1	NA,inf	NA,inf	NA,1.65608	0.00074191	0.0014776
3	chr10:17151633:T:A	17151633	A,A	T,T	1,1	inf,-inf	inf,inf	2.827,0.120489	0.000741848	0.00160028
3	chr10:17230511:C:T	17230511	NA,T	NA,C	NA,1	NA,-inf	NA,inf	NA,1.46376	0.000736897	0.00145954
3	chr10:17160841:T:A	17160841	A,A	T,T	1,1	inf,-inf	inf,inf	2.75708,0.219457	0.000730567	0.00157272
3	chr10:16703812:T:C	16703812	NA,C	NA,T	NA,1	NA,-inf	NA,inf	NA,1.44076	0.00073038	0.0014523
3	chr10:16644486:G:A	16644486	NA,A	NA,G	NA,1	NA,inf	NA,inf	NA,1.59502	0.000726946	0.00144747
3	chr10:17141452:G:A	17141452	A,A	G,G	1,1	inf,-inf	inf,inf	2.81114,0.114225	0.000723544	0.00155919
3	chr10:17166919:G:A	17166919	A,A	G,G	1,1	inf,-inf	inf,inf	2.82712,0.0813855	0.000723386	0.00156111
3	chr10:17225070:G:T	17225070	T,T	G,G	1,1	-inf,-inf	inf,inf	2.95649,0.344628	0.000721867	0.0015154
3	chr10:16977005:A:C	16977005	NA,C	NA,A	NA,1	NA,inf	NA,inf	NA,1.5678	0.000721841	0.00143434
3	chr10:16659617:C:T	16659617	T,T	C,C	1,1	-inf,inf	inf,inf	0.219261,2.39115	0.000720826	0.00143231
3	chr10:16603913:T:C	16603913	C,C	T,T	1,1	inf,inf	inf,inf	2.01844,0.992599	0.000720485	0.00144577
3	chr10:17167465:T:C	17167465	C,C	T,T	1,1	inf,-inf	inf,inf	2.76906,0.182034	0.000719431	0.0015496
3	chr10:16515870:C:A	16515870	A,NA	C,NA	1,NA	inf,NA	inf,NA	1.70167,NA	0.000718428	0.00143192
3	chr10:17185721:G:A	17185721	A,A	G,G	1,1	-inf,-inf	inf,inf	3.3808,0.374033	0.00071597	0.00157533
3	chr10:17160870:A:C	17160870	C,C	A,A	1,1	inf,-inf	inf,inf	2.72929,0.242431	0.000711603	0.00153073
3	chr10:16868051:A:G	16868051	NA,G	NA,A	NA,1	NA,-inf	NA,inf	NA,1.44525	0.000709252	0.00141054
3	chr10:16634552:T:C	16634552	C,C	T,T	1,1	-inf,inf	inf,inf	0.0930064,2.60193	0.000705722	0.00140744
3	chr10:16496803:G:A	16496803	NA,A	NA,G	NA,1	NA,-inf	NA,inf	NA,1.4807	0.000700798	0.00139449
3	chr10:17181245:A:G	17181245	G,G	A,A	1,1	inf,-inf	inf,inf	2.74378,0.30849	0.000700045	0.00150418
3	chr10:16315680:G:A	16315680	NA,A	NA,G	NA,1	NA,inf	NA,inf	NA,1.50792	0.000697576	0.00138956
3	chr10:16468578:G:A	16468578	NA,A	NA,G	NA,1	NA,-inf	NA,inf	NA,1.47372	0.000695349	0.00138379
3	chr10:17178528:T:A	17178528	A,A	T,T	1,1	inf,-inf	inf,inf	2.7481,0.213698	0.00069266	0.00149065
3	chr10:16807465:T:C	16807465	NA,C	NA,T	NA,1	NA,-inf	NA,inf	NA,1.41037	0.000691075	0.00137203
3	chr10:17202254:T:C	17202254	C,C	T,T	1,1	-inf,-inf	inf,inf	3.23074,0.422643	0.000687838	0.00151031
3	chr10:16745239:A:G	16745239	NA,G	NA,A	NA,1	NA,inf	NA,inf	NA,1.4836	0.000682733	0.00135926
3	chr10:16968548:G:C	16968548	C,C	G,G	1,1	inf,-inf	inf,inf	1.49969,1.58126	0.000673233	0.00135362
3	chr10:17204334:C:T	17204334	T,T	C,C	1,1	-inf,-inf	inf,inf	3.40379,0.264145	0.000672875	0.00147976
3	chr10:17223448:T:C	17223448	C,C	T,T	1,1	-inf,-inf	inf,inf	2.73102,0.462025	0.000672733	0.00140614
3	chr10:17265100:T:C	17265100	C,C	T,T	1,1	inf,-inf	inf,inf	2.31313,0.346593	0.000671535	0.00138779
3	chr10:17189956:C:T	17189956	NA,T	NA,C	NA,1	NA,-inf	NA,inf	NA,1.3993	0.000668545	0.0013237
3	chr10:17202125:C:T	17202125	T,T	C,C	1,1	-inf,-inf	inf,inf	3.24001,0.378756	0.000665916	0.00146208
3	chr10:16868747:C:G	16868747	NA,G	NA,C	NA,1	NA,-inf	NA,inf	NA,1.33578	0.000658934	0.00130876
3	chr10:17175804:A:G	17175804	G,G	A,A	1,1	inf,-inf	inf,inf	2.77606,0.155735	0.000656474	0.00141373
3	chr10:16968406:T:C	16968406	C,C	T,T	1,1	inf,-inf	inf,inf	1.4174,1.6406	0.000654759	0.00131591
3	chr10:17141073:G:A	17141073	A,A	G,G	1,1	-inf,-inf	inf,inf	3.3478,0.319107	0.000654154	0.0014371
3	chr10:16874485:T:C	16874485	NA,C	NA,T	NA,1	NA,-inf	NA,inf	NA,1.41821	0.000653984	0.0013019
3	chr10:17090081:T:C	17090081	NA,C	NA,T	NA,1	NA,inf	NA,inf	NA,1.5566	0.000653763	0.00129927
3	chr10:17148766:T:C	17148766	C,C	T,T	1,1	inf,inf	inf,inf	0.39605,2.34688	0.000653179	0.00131509
3	chr10:17064130:C:T	17064130	NA,T	NA,C	NA,1	NA,inf	NA,inf	NA,1.59263	0.000652958	0.0012966
3	chr10:17146630:C:T	17146630	T,T	C,C	1,1	inf,inf	inf,inf	0.400515,2.3382	0.000649307	0.00130738
3	chr10:17143811:A:G	17143811	G,G	A,A	1,1	inf,inf	inf,inf	0.374256,2.35647	0.000648852	0.00130593
3	chr10:16475693:A:G	16475693	NA,G	NA,A	NA,1	NA,inf	NA,inf	NA,1.46919	0.00064828	0.00129038
3	chr10:16644968:G:T	16644968	NA,T	NA,G	NA,1	NA,inf	NA,inf	NA,1.52992	0.000648209	0.00129073
3	chr10:17265987:G:A	17265987	NA,A	NA,G	NA,1	NA,-inf	NA,inf	NA,1.46159	0.000647056	0.00128712
3	chr10:16510473:G:A	16510473	A,A	G,G	1,1	-inf,inf	inf,inf	1.96357,0.571458	0.000646902	0.00128303
3	chr10:16956048:G:A	16956048	A,A	G,G	1,1	inf,-inf	inf,inf	1.55495,1.60747	0.000646552	0.00130394
3	chr10:16466054:A:G	16466054	NA,G	NA,A	NA,1	NA,-inf	NA,inf	NA,1.40068	0.000645494	0.0012841
3	chr10:17143913:AATTTG:A	17143913	A,A	AATTTG,AATTTG	1,1	inf,inf	inf,inf	0.37973,2.35011	0.000645276	0.00129884
3	chr10:17296426:T:C	17296426	C,C	T,T	1,1	inf,inf	inf,inf	2.38753,0.01621	0.000637406	0.00129549
3	chr10:16827725:C:T	16827725	NA,T	NA,C	NA,1	NA,inf	NA,inf	NA,1.64903	0.000635344	0.00127517
3	chr10:16579972:CCT:C	16579972	NA,C	NA,CCT	NA,1	NA,-inf	NA,inf	NA,1.41228	0.000630807	0.00125276
3	chr10:17087722:A:G	17087722	G,G	A,A	1,1	-inf,-inf	inf,inf	0.809482,1.62412	0.000627642	0.00123756
3	chr10:17255749:G:A	17255749	A,A	G,G	1,1	inf,inf	inf,inf	2.34542,0.101367	0.000625356	0.00129317
3	chr10:16972299:C:T	16972299	T,T	C,C	1,1	inf,-inf	inf,inf	1.67405,1.36509	0.000618781	0.00124216
3	chr10:16673826:A:C	16673826	NA,C	NA,A	NA,1	NA,inf	NA,inf	NA,1.44352	0.000616782	0.00122715
3	chr10:16972600:G:A	16972600	A,A	G,G	1,1	inf,-inf	inf,inf	1.24673,1.7954	0.000615127	0.00123209
3	chr10:16887130:G:A	16887130	NA,A	NA,G	NA,1	NA,-inf	NA,inf	NA,1.40315	0.000614355	0.00122237
3	chr10:17231338:AT:A	17231338	A,A	AT,AT	1,1	inf,-inf	inf,inf	2.3283,0.233962	0.00061396	0.00127043
3	chr10:16446057:G:A	16446057	A,A	G,G	1,1	-inf,inf	inf,inf	2.00666,0.056989	0.000613015	0.00120948
3	chr10:17306989:TC:T	17306989	T,NA	TC,NA	1,NA	-inf,NA	inf,NA	1.89591,NA	0.000612988	0.00123718
3	chr10:16359515:T:TA	16359515	NA,TA	NA,T	NA,1	NA,-inf	NA,inf	NA,1.38963	0.000612765	0.00121832
3	chr10:17162859:C:T	17162859	T,NA	C,NA	1,NA	-inf,NA	inf,NA	1.90364,NA	0.000612732	0.00124224
3	chr10:16442043:C:T	16442043	T,T	C,C	1,1	-inf,inf	inf,inf	1.89064,0.333074	0.000608357	0.00120047
3	chr10:16972557:C:T	16972557	T,T	C,C	1,1	inf,-inf	inf,inf	1.19245,1.82722	0.000607924	0.00121698
3	chr10:17287936:T:A	17287936	NA,A	NA,T	NA,1	NA,inf	NA,inf	NA,1.40741	0.000602227	0.00119866
3	chr10:16541656:A:G	16541656	NA,G	NA,A	NA,1	NA,-inf	NA,inf	NA,1.35336	0.000592995	0.00117949
3	chr10:16743203:C:A	16743203	NA,A	NA,C	NA,1	NA,inf	NA,inf	NA,1.43593	0.000589667	0.00117373
3	chr10:16972985:G:A	16972985	A,A	G,G	1,1	inf,-inf	inf,inf	1.1582,1.83556	0.000588721	0.00117823
3	chr10:17218291:A:G	17218291	G,G	A,A	1,1	-inf,-inf	inf,inf	2.86971,0.203927	0.000586367	0.00122788
3	chr10:17144626:T:C	17144626	C,C	T,T	1,1	inf,inf	inf,inf	0.401608,2.28447	0.000585237	0.00117837
3	chr10:16830744:T:C	16830744	NA,C	NA,T	NA,1	NA,-inf	NA,inf	NA,1.32183	0.000585107	0.00116186
3	chr10:17146897:G:GT	17146897	GT,GT	G,G	1,1	inf,inf	inf,inf	0.372814,2.29956	0.000584407	0.00117614
3	chr10:17213096:G:A	17213096	A,A	G,G	1,1	-inf,-inf	inf,inf	2.31255,0.801736	0.00058416	0.00121572
3	chr10:17071828:G:A	17071828	NA,A	NA,G	NA,1	NA,inf	NA,inf	NA,1.40253	0.000583966	0.00116168
3	chr10:16318172:G:A	16318172	NA,A	NA,G	NA,1	NA,-inf	NA,inf	NA,1.32169	0.00058005	0.00115298
3	chr10:16513863:T:A	16513863	A,A	T,T	1,1	-inf,inf	inf,inf	2.07864,0.0976575	0.000579105	0.00114717
3	chr10:16436393:A:G	16436393	G,G	A,A	1,1	-inf,inf	inf,inf	1.94671,0.215737	0.000577657	0.00114025
3	chr10:16673786:C:T	16673786	T,T	C,C	1,1	-inf,inf	inf,inf	1.70426,0.538501	0.000576948	0.0011434
3	chr10:16359233:T:C	16359233	NA,C	NA,T	NA,1	NA,-inf	NA,inf	NA,1.35518	0.000575594	0.00114446
3	chr10:16359257:A:G	16359257	NA,G	NA,A	NA,1	NA,-inf	NA,inf	NA,1.35518	0.000575594	0.00114446
3	chr10:16599826:C:A	16599826	A,A	C,C	1,1	inf,inf	inf,inf	2.05006,0.7511	0.000574945	0.00115177
3	chr10:16651594:C:T	16651594	NA,T	NA,C	NA,1	NA,inf	NA,inf	NA,1.45711	0.00057415	0.0011432
3	chr10:16771404:G:C	16771404	NA,C	NA,G	NA,1	NA,inf	NA,inf	NA,1.48898	0.000573788	0.00114106
3	chr10:17149469:T:C	17149469	C,C	T,T	1,1	inf,inf	inf,inf	0.360677,2.29676	0.000572092	0.00115115
3	chr10:16520388:G:C	16520388	NA,C	NA,G	NA,1	NA,inf	NA,inf	NA,1.44096	0.000571935	0.00113831
3	chr10:16972691:G:A	16972691	A,A	G,G	1,1	inf,-inf	inf,inf	1.14855,1.82547	0.00057141	0.00114351
3	chr10:17286121:C:T	17286121	NA,T	NA,C	NA,1	NA,-inf	NA,inf	NA,1.39507	0.000569082	0.00113289
3	chr10:16684889:C:T	16684889	NA,T	NA,C	NA,1	NA,-inf	NA,inf	NA,1.32209	0.000568439	0.00113109
3	chr10:16608661:T:C	16608661	C,C	T,T	1,1	inf,inf	inf,inf	2.18644,0.614455	0.000566855	0.00113735
3	chr10:16743557:G:T	16743557	NA,T	NA,G	NA,1	NA,inf	NA,inf	NA,1.40006	0.000566643	0.00112761
3	chr10:16743145:T:C	16743145	NA,C	NA,T	NA,1	NA,inf	NA,inf	NA,1.41202	0.000565105	0.00112487
3	chr10:17185075:A:G	17185075	G,G	A,A	1,1	inf,inf	inf,inf	0.530808,2.17908	0.000562065	0.00113374
3	chr10:17208201:GATCATGA:G	17208201	G,G	GATCATGA,GATCATGA	1,1	inf,-inf	inf,inf	2.70606,0.0558402	0.000560954	0.00120568
3	chr10:17206829:G:C	17206829	C,C	G,G	1,1	-inf,-inf	inf,inf	3.19927,0.274161	0.000558657	0.00122441
3	chr10:17192176:A:G	17192176	G,G	A,A	1,1	inf,inf	inf,inf	0.519627,2.18427	0.000557698	0.00112468
3	chr10:17260458:G:A	17260458	NA,A	NA,G	NA,1	NA,-inf	NA,inf	NA,1.30823	0.000557403	0.00110987
3	chr10:17148562:T:C	17148562	C,C	T,T	1,1	inf,inf	inf,inf	0.368002,2.27775	0.000556668	0.0011202
3	chr10:17145599:G:A	17145599	A,A	G,G	1,1	inf,inf	inf,inf	0.402437,2.25542	0.000554968	0.0011174
3	chr10:17118994:C:G	17118994	G,NA	C,NA	1,NA	-inf,NA	inf,NA	1.8911,NA	0.000554493	0.00112184
3	chr10:17185412:AG:A	17185412	A,A	AG,AG	1,1	inf,inf	inf,inf	0.489092,2.2002	0.000553896	0.0011166
3	chr10:16743553:CA:C	16743553	NA,C	NA,CA	NA,1	NA,-inf	NA,inf	NA,1.33835	0.00055264	0.0011001
3	chr10:17224390:C:A	17224390	A,A	C,C	1,1	inf,inf	inf,inf	2.71703,0.0642591	0.000552578	0.00115292
3	chr10:17058791:C:T	17058791	NA,T	NA,C	NA,1	NA,inf	NA,inf	NA,1.48286	0.000551248	0.00109527
3	chr10:16408789:C:T	16408789	NA,T	NA,C	NA,1	NA,inf	NA,inf	NA,1.37786	0.00055011	0.00109515
3	chr10:17275646:T:C	17275646	NA,C	NA,T	NA,1	NA,-inf	NA,inf	NA,1.3745	0.000548871	0.00109267
3	chr10:16692632:T:C	16692632	NA,C	NA,T	NA,1	NA,-inf	NA,inf	NA,1.3487	0.000547309	0.00108978
3	chr10:16827994:C:A	16827994	NA,A	NA,C	NA,1	NA,-inf	NA,inf	NA,1.28551	0.000547242	0.00108676
3	chr10:16513488:AG:A	16513488	A,A	AG,AG	1,1	-inf,-inf	inf,inf	2.15241,0.128055	0.000545601	0.0010832
3	chr10:16688637:A:G	16688637	NA,G	NA,A	NA,1	NA,-inf	NA,inf	NA,1.31914	0.000542611	0.0010802
3	chr10:17218744:G:C	17218744	C,C	G,G	1,1	-inf,-inf	inf,inf	2.82406,0.202953	0.000541981	0.0011343
3	chr10:16861844:A:G	16861844	NA,G	NA,A	NA,1	NA,inf	NA,inf	NA,1.38597	0.000541648	0.00107976
3	chr10:16500842:G:A	16500842	NA,A	NA,G	NA,1	NA,inf	NA,inf	NA,1.36007	0.000539955	0.00107516
3	chr10:16994322:CAT:C	16994322	NA,C	NA,CAT	NA,1	NA,-inf	NA,inf	NA,1.3017	0.000539032	0.00107267
3	chr10:17183121:T:A	17183121	A,A	T,T	1,1	inf,inf	inf,inf	0.509154,2.17091	0.000538382	0.00108562
3	chr10:17154094:T:C	17154094	C,C	T,T	1,1	inf,inf	inf,inf	0.449468,2.20924	0.00053678	0.00108151
3	chr10:16743213:C:T	16743213	NA,T	NA,C	NA,1	NA,inf	NA,inf	NA,1.38269	0.000536711	0.00106836
3	chr10:17147591:T:C	17147591	C,C	T,T	1,1	inf,inf	inf,inf	0.399709,2.23764	0.000535234	0.00107763
3	chr10:16835226:C:T	16835226	NA,T	NA,C	NA,1	NA,-inf	NA,inf	NA,1.30845	0.000534481	0.00106389
3	chr10:17146579:C:G	17146579	G,G	C,C	1,1	inf,inf	inf,inf	0.43321,2.21453	0.000534024	0.00107572
3	chr10:17184358:T:C	17184358	C,C	T,T	1,1	inf,inf	inf,inf	0.52857,2.15014	0.000531633	0.00107229
3	chr10:16743087:T:A	16743087	NA,A	NA,T	NA,1	NA,inf	NA,inf	NA,1.37382	0.000528714	0.00105245
3	chr10:17216800:C:T	17216800	T,T	C,C	1,1	inf,inf	inf,inf	2.65461,0.179114	0.000527924	0.00110133
3	chr10:16479406:G:A	16479406	NA,A	NA,G	NA,1	NA,inf	NA,inf	NA,1.35239	0.000526587	0.00104824
3	chr10:16995404:T:C	16995404	NA,C	NA,T	NA,1	NA,-inf	NA,inf	NA,1.298	0.000525677	0.0010463
3	chr10:17141514:AT:A	17141514	A,A	AT,AT	1,1	-inf,-inf	inf,inf	3.18838,0.372711	0.000525237	0.00115127
3	chr10:16512255:T:C	16512255	C,C	T,T	1,1	-inf,inf	inf,inf	1.99514,0.261348	0.000522582	0.00103599
3	chr10:16391459:C:G	16391459	NA,G	NA,C	NA,1	NA,-inf	NA,inf	NA,1.29912	0.000521715	0.0010374
3	chr10:17260677:G:A	17260677	A,A	G,G	1,1	inf,-inf	inf,inf	2.32716,0.173002	0.000521325	0.00107818
3	chr10:16895331:A:G	16895331	G,NA	A,NA	1,NA	-inf,NA	inf,NA	1.59398,NA	0.000518284	0.00103351
3	chr10:16967524:T:C	16967524	C,C	T,T	1,1	inf,-inf	inf,inf	1.42725,1.49998	0.000518213	0.00104163
3	chr10:17251282:G:A	17251282	NA,A	NA,G	NA,1	NA,-inf	NA,inf	NA,1.33936	0.000517183	0.00102937
3	chr10:17179431:G:A	17179431	A,A	G,G	1,1	inf,inf	inf,inf	0.496782,2.15716	0.000516809	0.00104192
3	chr10:17148668:TTTAA:T	17148668	T,T	TTTAA,TTTAA	1,1	inf,inf	inf,inf	0.362056,2.24066	0.000516517	0.00103928
3	chr10:17185710:C:T	17185710	T,T	C,C	1,1	inf,inf	inf,inf	0.489398,2.1601	0.000514768	0.00103769
3	chr10:17184164:A:G	17184164	G,G	A,A	1,1	inf,inf	inf,inf	0.540631,2.12322	0.00051383	0.00103653
3	chr10:16516291:C:T	16516291	T,T	C,C	1,1	-inf,inf	inf,inf	1.9283,0.358295	0.000512166	0.00101548
3	chr10:17181079:TCACTGTGGCAATG:T	17181079	T,T	TCACTGTGGCAATG,TCACTGTGGCAATG	1,1	inf,inf	inf,inf	0.479302,2.16336	0.000511362	0.00103068
3	chr10:16348033:T:C	16348033	NA,C	NA,T	NA,1	NA,-inf	NA,inf	NA,1.28583	0.000511287	0.0010167
3	chr10:16416884:C:G	16416884	NA,G	NA,C	NA,1	NA,-inf	NA,inf	NA,1.26336	0.000509189	0.00101312
3	chr10:17208979:C:T	17208979	T,T	C,C	1,1	inf,-inf	inf,inf	2.64655,0.094438	0.000507899	0.00109017
3	chr10:17156016:T:C	17156016	C,C	T,T	1,1	inf,inf	inf,inf	0.466218,2.16513	0.000505571	0.00101884
3	chr10:17141132:G:A	17141132	A,A	G,G	1,1	inf,inf	inf,inf	0.397917,2.20647	0.000504051	0.00101481
3	chr10:16574606:A:C	16574606	NA,C	NA,A	NA,1	NA,-inf	NA,inf	NA,1.29983	0.000501247	0.000996333
3	chr10:16769206:A:G	16769206	NA,G	NA,A	NA,1	NA,inf	NA,inf	NA,1.4108	0.00050091	0.000996196
3	chr10:17260892:G:A	17260892	A,A	G,G	1,1	inf,-inf	inf,inf	2.30241,0.178612	0.000500685	0.00103516
3	chr10:16771118:G:A	16771118	NA,A	NA,G	NA,1	NA,inf	NA,inf	NA,1.41023	0.000500421	0.000995223
3	chr10:17187018:T:C	17187018	C,C	T,T	1,1	inf,inf	inf,inf	0.468119,2.15593	0.000497801	0.00100317
3	chr10:16764317:C:A	16764317	NA,A	NA,C	NA,1	NA,inf	NA,inf	NA,1.30121	0.000497664	0.000989369
3	chr10:17078857:T:C	17078857	NA,C	NA,T	NA,1	NA,-inf	NA,inf	NA,1.26344	0.000494312	0.000983684
3	chr10:16920791:T:C	16920791	C,C	T,T	1,1	inf,inf	inf,inf	0.410464,1.75715	0.000493306	0.000978966
3	chr10:16555944:A:T	16555944	NA,T	NA,A	NA,1	NA,-inf	NA,inf	NA,1.20741	0.000491614	0.000976469
3	chr10:17152027:A:G	17152027	G,G	A,A	1,1	inf,inf	inf,inf	0.47007,2.14735	0.000490961	0.000989446
3	chr10:16448753:G:C	16448753	NA,C	NA,G	NA,1	NA,-inf	NA,inf	NA,1.26129	0.000490366	0.00097537
3	chr10:17192706:T:C	17192706	C,C	T,T	1,1	inf,inf	inf,inf	0.524617,2.10718	0.000489551	0.000987288
3	chr10:16631254:G:A	16631254	A,A	G,G	1,1	inf,-inf	inf,inf	1.71951,0.782576	0.000489522	0.000974897
3	chr10:16827975:A:AT	16827975	NA,AT	NA,A	NA,1	NA,-inf	NA,inf	NA,1.22688	0.000488914	0.000971146
3	chr10:17178451:A:G	17178451	G,G	A,A	1,1	inf,inf	inf,inf	0.477067,2.13931	0.000487876	0.000983287
3	chr10:17205574:A:G	17205574	G,G	A,A	1,1	inf,-inf	inf,inf	2.60499,0.0776752	0.000487647	0.00104587
3	chr10:16390334:C:T	16390334	NA,T	NA,C	NA,1	NA,-inf	NA,inf	NA,1.26149	0.000487209	0.000968842
3	chr10:17122329:G:A	17122329	A,A	G,G	1,1	inf,-inf	inf,inf	0.489488,2.02243	0.000486447	0.000967514
3	chr10:17189570:T:C	17189570	C,C	T,T	1,1	inf,inf	inf,inf	0.402295,2.1862	0.000485571	0.000977541
3	chr10:17160910:G:C	17160910	C,C	G,G	1,1	inf,inf	inf,inf	0.434451,2.16165	0.000484617	0.000976098
3	chr10:17160227:T:C	17160227	C,C	T,T	1,1	inf,inf	inf,inf	0.460926,2.14361	0.000482855	0.000972966
3	chr10:17279576:C:T	17279576	NA,T	NA,C	NA,1	NA,-inf	NA,inf	NA,1.30208	0.000482482	0.000960548
3	chr10:16800618:A:G	16800618	G,G	A,A	1,1	inf,inf	inf,inf	3.49869,0.718146	0.000482266	0.00140571
3	chr10:17207546:C:T	17207546	T,T	C,C	1,1	inf,-inf	inf,inf	2.62034,0.0757751	0.000481742	0.00103364
3	chr10:16551402:G:A	16551402	NA,A	NA,G	NA,1	NA,-inf	NA,inf	NA,1.18714	0.000477795	0.000949067
3	chr10:17201352:C:T	17201352	T,T	C,C	1,1	-inf,-inf	inf,inf	2.9981,0.466024	0.000477301	0.00104306
3	chr10:17203121:A:G	17203121	G,G	A,A	1,1	inf,-inf	inf,inf	2.56574,0.116642	0.000476975	0.00102124
3	chr10:16993066:C:T	16993066	NA,T	NA,C	NA,1	NA,-inf	NA,inf	NA,1.21837	0.000475385	0.000946067
3	chr10:17084624:G:T	17084624	NA,T	NA,G	NA,1	NA,inf	NA,inf	NA,1.40669	0.000475272	0.000944058
3	chr10:17187014:T:C	17187014	C,C	T,T	1,1	inf,inf	inf,inf	0.456152,2.13351	0.000470952	0.00094887
3	chr10:16761218:T:C	16761218	NA,C	NA,T	NA,1	NA,inf	NA,inf	NA,1.37279	0.000469518	0.000933798
3	chr10:17293055:T:A	17293055	A,A	T,T	1,1	inf,-inf	inf,inf	1.95348,0.632745	0.000469244	0.000963559
3	chr10:16987126:T:C	16987126	C,NA	T,NA	1,NA	inf,NA	inf,NA	1.32016,NA	0.000469197	0.000934179
3	chr10:17145954:C:G	17145954	G,G	C,C	1,1	inf,inf	inf,inf	0.383152,2.17539	0.000468921	0.000943793
3	chr10:17171002:A:AT	17171002	AT,AT	A,A	1,1	inf,inf	inf,inf	0.478371,2.11026	0.000468644	0.000944389
3	chr10:16834847:T:A	16834847	NA,A	NA,T	NA,1	NA,-inf	NA,inf	NA,1.20469	0.000468399	0.000930476
3	chr10:16791521:T:C	16791521	C,C	T,T	1,1	inf,inf	inf,inf	3.49519,0.149438	0.000467078	0.00111959
3	chr10:16423815:G:A	16423815	NA,A	NA,G	NA,1	NA,-inf	NA,inf	NA,1.21238	0.00046692	0.000929004
3	chr10:16762804:A:G	16762804	NA,G	NA,A	NA,1	NA,inf	NA,inf	NA,1.3691	0.000466591	0.000927981
3	chr10:17263124:G:C	17263124	NA,C	NA,G	NA,1	NA,-inf	NA,inf	NA,1.20972	0.000466294	0.000928488
3	chr10:17202308:G:T	17202308	T,T	G,G	1,1	inf,-inf	inf,inf	2.58959,0.0753912	0.000465952	0.000999292
3	chr10:16818322:A:G	16818322	NA,G	NA,A	NA,1	NA,-inf	NA,inf	NA,1.19244	0.000462683	0.000918964
3	chr10:17210159:T:C	17210159	C,C	T,T	1,1	inf,-inf	inf,inf	2.56889,0.0999188	0.000462168	0.000989412
3	chr10:17160973:G:GC	17160973	GC,GC	G,G	1,1	inf,inf	inf,inf	0.475577,2.11011	0.000461836	0.000930774
3	chr10:16452339:C:T	16452339	NA,T	NA,C	NA,1	NA,-inf	NA,inf	NA,1.25663	0.000461675	0.000918715
3	chr10:16610718:T:C	16610718	C,C	T,T	1,1	-inf,inf	inf,inf	0.0416705,2.02886	0.000460526	0.000915164
3	chr10:17164844:C:A	17164844	A,A	C,C	1,1	inf,inf	inf,inf	0.472355,2.10963	0.000459711	0.000926413
3	chr10:17189647:T:C	17189647	C,C	T,T	1,1	inf,inf	inf,inf	0.392037,2.16255	0.000459675	0.000925241
3	chr10:17208901:G:T	17208901	T,T	G,G	1,1	inf,-inf	inf,inf	2.59145,0.0879769	0.000459208	0.000984617
3	chr10:17250737:A:G	17250737	NA,G	NA,A	NA,1	NA,-inf	NA,inf	NA,1.27349	0.000458309	0.000912468
3	chr10:17217773:C:T	17217773	T,T	C,C	1,1	-inf,-inf	inf,inf	2.76628,0.0484529	0.000457732	0.000957105
3	chr10:17217568:C:T	17217568	T,T	C,C	1,1	-inf,-inf	inf,inf	2.76351,0.0551521	0.000456897	0.000955335
3	chr10:17155299:A:C	17155299	C,C	A,A	1,1	inf,inf	inf,inf	0.465968,2.10771	0.000455075	0.000917027
3	chr10:16747984:T:C	16747984	NA,C	NA,T	NA,1	NA,-inf	NA,inf	NA,1.15872	0.000454311	0.000902022
3	chr10:17249776:G:A	17249776	A,A	G,G	1,1	inf,inf	inf,inf	2.21906,0.0542432	0.000453753	0.000938001
3	chr10:17167591:G:A	17167591	A,A	G,G	1,1	inf,inf	inf,inf	0.500284,2.08368	0.000453644	0.000914559
3	chr10:17189613:A:T	17189613	T,T	A,A	1,1	inf,inf	inf,inf	0.402692,2.14698	0.000452192	0.000910323
3	chr10:16892482:T:C	16892482	NA,C	NA,T	NA,1	NA,inf	NA,inf	NA,1.3487	0.000450416	0.00089578
3	chr10:17133485:A:C	17133485	C,C	A,A	1,1	-inf,inf	inf,inf	2.59409,0.64485	0.000448117	0.000951523
3	chr10:17217767:T:A	17217767	A,A	T,T	1,1	-inf,-inf	inf,inf	2.74966,0.0537225	0.000445943	0.000932279
3	chr10:16949074:A:C	16949074	NA,C	NA,A	NA,1	NA,inf	NA,inf	NA,1.32061	0.000445902	0.00088797
3	chr10:17267905:C:T	17267905	T,T	C,C	1,1	inf,-inf	inf,inf	2.19468,0.229992	0.000445612	0.000919793
3	chr10:17217643:C:G	17217643	G,G	C,C	1,1	-inf,-inf	inf,inf	2.74713,0.0566083	0.000445043	0.000930351
3	chr10:17170234:T:C	17170234	C,C	T,T	1,1	inf,inf	inf,inf	0.48074,2.087	0.000445006	0.000896898
3	chr10:16755292:T:A	16755292	NA,A	NA,T	NA,1	NA,-inf	NA,inf	NA,1.14684	0.000444415	0.000882449
3	chr10:16824930:G:A	16824930	NA,A	NA,G	NA,1	NA,-inf	NA,inf	NA,1.23256	0.000444035	0.000884106
3	chr10:17035649:C:T	17035649	T,T	C,C	1,1	-inf,-inf	inf,inf	0.562506,1.7311	0.000443496	0.000874052
3	chr10:16609748:C:T	16609748	NA,T	NA,C	NA,1	NA,inf	NA,inf	NA,1.27628	0.000442499	0.00088088
3	chr10:17193129:T:C	17193129	C,C	T,T	1,1	inf,inf	inf,inf	0.479848,2.08146	0.000442017	0.00089072
3	chr10:16347857:C:T	16347857	T,NA	C,NA	1,NA	inf,NA	inf,NA	1.30405,NA	0.000441903	0.000879152
3	chr10:16756311:C:T	16756311	NA,T	NA,C	NA,1	NA,-inf	NA,inf	NA,1.14295	0.000441161	0.000875998
3	chr10:17011522:C:A	17011522	NA,A	NA,C	NA,1	NA,-inf	NA,inf	NA,1.17084	0.000439595	0.000874914
3	chr10:17117193:T:G	17117193	G,G	T,T	1,1	inf,-inf	inf,inf	2.32622,0.163003	0.000439572	0.000895442
3	chr10:16755641:A:G	16755641	NA,G	NA,A	NA,1	NA,-inf	NA,inf	NA,1.14116	0.000439048	0.000871815
3	chr10:16749667:G:A	16749667	NA,A	NA,G	NA,1	NA,-inf	NA,inf	NA,1.20474	0.000438654	0.000873204
3	chr10:16510058:A:G	16510058	G,G	A,A	1,1	-inf,inf	inf,inf	2.01382,0.163652	0.000437697	0.000868817
3	chr10:17190141:T:G	17190141	G,G	T,T	1,1	inf,inf	inf,inf	0.400408,2.12913	0.000436332	0.000878341
3	chr10:16475015:G:C	16475015	C,C	G,G	1,1	-inf,-inf	inf,inf	1.56302,0.48187	0.000435858	0.00085996
3	chr10:17263185:C:T	17263185	NA,T	NA,C	NA,1	NA,inf	NA,inf	NA,1.3019	0.000435475	0.000868379
3	chr10:16810180:A:C	16810180	NA,C	NA,A	NA,1	NA,-inf	NA,inf	NA,1.64148	0.000435327	0.000879781
3	chr10:17202049:T:C	17202049	C,C	T,T	1,1	inf,-inf	inf,inf	2.54934,0.0747292	0.000434256	0.00093056
3	chr10:17159248:A:G	17159248	G,G	A,A	1,1	inf,inf	inf,inf	0.455805,2.08783	0.000433223	0.000872841
3	chr10:17217864:T:C	17217864	C,C	T,T	1,1	-inf,-inf	inf,inf	2.72946,0.0605563	0.00043241	0.000903773
3	chr10:17159467:A:G	17159467	G,G	A,A	1,1	inf,inf	inf,inf	0.469727,2.0765	0.000431812	0.000870169
3	chr10:16755810:T:C	16755810	NA,C	NA,T	NA,1	NA,-inf	NA,inf	NA,1.13009	0.000431006	0.000855853
3	chr10:16749738:T:G	16749738	NA,G	NA,T	NA,1	NA,-inf	NA,inf	NA,1.19482	0.000430419	0.00085683
3	chr10:16475274:A:G	16475274	G,G	A,A	1,1	-inf,-inf	inf,inf	1.30995,0.762701	0.000429462	0.000847455
3	chr10:17160835:T:G	17160835	G,G	T,T	1,1	inf,inf	inf,inf	0.45575,2.08266	0.000429128	0.000864587
3	chr10:16455150:G:A	16455150	A,NA	G,NA	1,NA	-inf,NA	inf,NA	1.5484,NA	0.000428799	0.000857378
3	chr10:16633921:C:T	16633921	T,T	C,C	1,1	inf,-inf	inf,inf	1.48006,0.98126	0.000428511	0.000853264
3	chr10:16796593:G:T	16796593	NA,T	NA,G	NA,1	NA,-inf	NA,inf	NA,1.19803	0.000428342	0.000852889
3	chr10:17172646:T:C	17172646	C,C	T,T	1,1	inf,inf	inf,inf	0.451595,2.08533	0.000427985	0.000862219
3	chr10:17270625:G:A	17270625	NA,A	NA,G	NA,1	NA,-inf	NA,inf	NA,1.23276	0.000426785	0.000849643
3	chr10:17285080:CT:C	17285080	NA,C	NA,CT	NA,1	NA,inf	NA,inf	NA,1.28479	0.000423973	0.000845414
3	chr10:16764955:T:G	16764955	G,G	T,T	1,1	-inf,-inf	inf,inf	0.0280638,1.97271	0.000423039	0.000840032
3	chr10:17210297:G:A	17210297	A,A	G,G	1,1	inf,-inf	inf,inf	2.56845,0.0393321	0.000422686	0.000905472
3	chr10:17313489:A:G	17313489	G,NA	A,NA	1,NA	-inf,NA	inf,NA	1.65108,NA	0.000422452	0.000850815
3	chr10:17210242:T:C	17210242	C,C	T,T	1,1	inf,-inf	inf,inf	2.52078,0.111663	0.000422436	0.000903565
3	chr10:17207488:C:A	17207488	A,A	C,C	1,1	inf,-inf	inf,inf	2.54553,0.0767255	0.000422349	0.000904807
3	chr10:17304267:A:G	17304267	NA,G	NA,A	NA,1	NA,inf	NA,inf	NA,1.28635	0.000421541	0.000840114
3	chr10:16483562:T:C	16483562	C,NA	T,NA	1,NA	inf,NA	inf,NA	1.31238,NA	0.000420083	0.000835448
3	chr10:17105109:T:C	17105109	NA,C	NA,T	NA,1	NA,inf	NA,inf	NA,1.22327	0.000420024	0.000835925
3	chr10:17172074:G:A	17172074	NA,A	NA,G	NA,1	NA,inf	NA,inf	NA,1.2406	0.000419919	0.000837376
3	chr10:17250553:T:C	17250553	NA,C	NA,T	NA,1	NA,inf	NA,inf	NA,1.27784	0.000418632	0.000834762
3	chr10:17190145:C:T	17190145	T,T	C,C	1,1	inf,inf	inf,inf	0.410853,2.09857	0.000417614	0.000840779
3	chr10:17167343:A:G	17167343	G,G	A,A	1,1	inf,inf	inf,inf	0.473403,2.05592	0.000416754	0.000839839
3	chr10:17031560:C:T	17031560	T,T	C,C	1,1	inf,-inf	inf,inf	0.513141,1.77296	0.000416135	0.000828243
3	chr10:17203330:T:C	17203330	C,C	T,T	1,1	inf,-inf	inf,inf	2.48364,0.122253	0.000414869	0.000886709
3	chr10:17202916:T:C	17202916	C,C	T,T	1,1	inf,-inf	inf,inf	2.51046,0.0997581	0.000413953	0.000885922
3	chr10:16756204:T:C	16756204	NA,C	NA,T	NA,1	NA,-inf	NA,inf	NA,1.10558	0.000412255	0.000818658
3	chr10:17194651:A:G	17194651	G,G	A,A	1,1	-inf,inf	inf,inf	2.81781,0.255175	0.000411398	0.000880447
3	chr10:17060441:A:C	17060441	NA,C	NA,A	NA,1	NA,-inf	NA,inf	NA,1.15579	0.000407022	0.000809853
3	chr10:16527186:T:C	16527186	C,NA	T,NA	1,NA	inf,NA	inf,NA	1.34683,NA	0.000404632	0.000805924
3	chr10:17167615:T:C	17167615	C,C	T,T	1,1	inf,inf	inf,inf	0.484314,2.03045	0.000403393	0.000813028
3	chr10:17270837:ATCT:A	17270837	NA,A	NA,ATCT	NA,1	NA,inf	NA,inf	NA,1.25548	0.000403384	0.000804343
3	chr10:16403222:C:T	16403222	T,T	C,C	1,1	inf,inf	inf,inf	0.864,1.50999	0.000401609	0.000799448
3	chr10:16749582:G:A	16749582	NA,A	NA,G	NA,1	NA,-inf	NA,inf	NA,1.15414	0.000400602	0.00079749
3	chr10:17174266:G:A	17174266	NA,A	NA,G	NA,1	NA,inf	NA,inf	NA,1.21131	0.000399314	0.000796272
3	chr10:16615494:G:A	16615494	NA,A	NA,G	NA,1	NA,inf	NA,inf	NA,1.22261	0.000398929	0.000794302
3	chr10:17288251:C:T	17288251	NA,T	NA,C	NA,1	NA,inf	NA,inf	NA,1.24511	0.000397923	0.000793467
3	chr10:17105049:C:T	17105049	T,NA	C,NA	1,NA	-inf,NA	inf,NA	1.6952,NA	0.00039758	0.000803467
3	chr10:17051771:C:T	17051771	NA,T	NA,C	NA,1	NA,-inf	NA,inf	NA,1.14042	0.000395525	0.00078699
3	chr10:17192271:T:C	17192271	NA,C	NA,T	NA,1	NA,inf	NA,inf	NA,1.2931	0.000394708	0.000784937
3	chr10:16385871:T:C	16385871	NA,C	NA,T	NA,1	NA,inf	NA,inf	NA,1.17155	0.000393569	0.000783665
3	chr10:17193261:G:T	17193261	NA,T	NA,G	NA,1	NA,-inf	NA,inf	NA,1.19551	0.000393516	0.000783914
3	chr10:16624536:T:TA	16624536	NA,TA	NA,T	NA,1	NA,inf	NA,inf	NA,1.20021	0.00039206	0.00078083
3	chr10:16475163:T:C	16475163	C,C	T,T	1,1	-inf,-inf	inf,inf	1.28268,0.742127	0.000391363	0.00077238
3	chr10:17193624:G:A	17193624	A,A	G,G	1,1	inf,inf	inf,inf	0.509721,1.99318	0.000389633	0.000785527
3	chr10:17192766:G:A	17192766	A,A	G,G	1,1	inf,inf	inf,inf	0.542256,1.9682	0.000388428	0.000783437
3	chr10:17281389:ATAGT:A	17281389	NA,A	NA,ATAGT	NA,1	NA,inf	NA,inf	NA,1.22635	0.000386999	0.000771484
3	chr10:17215306:GC:G	17215306	G,G	GC,GC	1,1	inf,inf	inf,inf	2.51719,0.102325	0.000386537	0.000805038
3	chr10:17038634:C:T	17038634	T,T	C,C	1,1	inf,-inf	inf,inf	0.563642,1.60492	0.000385455	0.000765702
3	chr10:17268553:A:G	17268553	NA,G	NA,A	NA,1	NA,-inf	NA,inf	NA,1.17193	0.000385365	0.000767191
3	chr10:16693199:C:T	16693199	NA,T	NA,C	NA,1	NA,-inf	NA,inf	NA,1.09836	0.000384327	0.000764758
3	chr10:16592913:T:C	16592913	NA,C	NA,T	NA,1	NA,inf	NA,inf	NA,1.19373	0.000382791	0.00076211
3	chr10:16758556:C:G	16758556	NA,G	NA,C	NA,1	NA,-inf	NA,inf	NA,1.06451	0.000382318	0.000759283
3	chr10:16752777:G:A	16752777	NA,A	NA,G	NA,1	NA,-inf	NA,inf	NA,1.0637	0.000382016	0.000758662
3	chr10:16773603:T:G	16773603	NA,G	NA,T	NA,1	NA,inf	NA,inf	NA,1.23896	0.000381637	0.000761369
3	chr10:17181314:C:T	17181314	T,T	C,C	1,1	inf,inf	inf,inf	0.475684,2.00479	0.000381593	0.000768963
3	chr10:16483462:T:C	16483462	NA,C	NA,T	NA,1	NA,-inf	NA,inf	NA,1.13787	0.000380955	0.000758192
3	chr10:16997984:C:T	16997984	NA,T	NA,C	NA,1	NA,-inf	NA,inf	NA,1.10197	0.000379528	0.000755101
3	chr10:17181277:G:A	17181277	A,A	G,G	1,1	inf,inf	inf,inf	0.470206,2.00111	0.000379293	0.000764284
3	chr10:16634856:T:C	16634856	NA,C	NA,T	NA,1	NA,inf	NA,inf	NA,1.17886	0.000378853	0.00075412
3	chr10:16832931:C:T	16832931	T,T	C,C	1,1	inf,inf	inf,inf	4.11765,0.98535	0.000377219	0.00321692
3	chr10:17193630:T:C	17193630	C,C	T,T	1,1	inf,inf	inf,inf	0.516555,1.96958	0.000376666	0.000759441
3	chr10:17007619:C:G	17007619	NA,G	NA,C	NA,1	NA,-inf	NA,inf	NA,1.08617	0.00037576	0.000747925
3	chr10:17297863:A:C	17297863	NA,C	NA,A	NA,1	NA,inf	NA,inf	NA,1.12462	0.000375499	0.000747539
3	chr10:16614088:C:T	16614088	NA,T	NA,C	NA,1	NA,inf	NA,inf	NA,1.16041	0.000374737	0.000745671
3	chr10:17093756:C:T	17093756	T,T	C,C	1,1	inf,-inf	inf,inf	0.442555,1.90403	0.000374369	0.000744504
3	chr10:17185000:C:T	17185000	T,T	C,C	1,1	inf,inf	inf,inf	0.460032,2.00546	0.000373953	0.000752855
3	chr10:16932467:T:C	16932467	C,NA	T,NA	1,NA	inf,NA	inf,NA	1.22454,NA	0.000373469	0.000745483
3	chr10:16326041:A:T	16326041	NA,T	NA,A	NA,1	NA,-inf	NA,inf	NA,1.09568	0.000372141	0.00074057
3	chr10:16385004:G:A	16385004	NA,A	NA,G	NA,1	NA,inf	NA,inf	NA,1.16121	0.00037162	0.000740351
3	chr10:16924016:G:A	16924016	NA,A	NA,G	NA,1	NA,inf	NA,inf	NA,1.23026	0.00037113	0.000738183
3	chr10:17193832:T:C	17193832	C,C	T,T	1,1	inf,inf	inf,inf	0.505622,1.96858	0.000370401	0.000746688
3	chr10:16476408:T:C	16476408	C,C	T,T	1,1	-inf,-inf	inf,inf	1.21321,0.78875	0.000370159	0.000730621
3	chr10:16944811:C:T	16944811	T,T	C,C	1,1	-inf,-inf	inf,inf	1.26185,0.864849	0.000368723	0.000733251
3	chr10:17011548:T:C	17011548	NA,C	NA,T	NA,1	NA,inf	NA,inf	NA,1.12935	0.000366551	0.000729958
3	chr10:16419199:G:A	16419199	NA,A	NA,G	NA,1	NA,-inf	NA,inf	NA,1.0619	0.000364572	0.000725302
3	chr10:17172155:C:A	17172155	A,A	C,C	1,1	-inf,inf	inf,inf	2.79874,0.179273	0.000362052	0.000774804
3	chr10:17243290:T:C	17243290	C,C	T,T	1,1	inf,inf	inf,inf	2.64788,0.304367	0.000360963	0.000751971
3	chr10:17193131:G:A	17193131	A,A	G,G	1,1	inf,inf	inf,inf	0.487467,1.96591	0.000360356	0.000726247
3	chr10:16920539:G:A	16920539	A,A	G,G	1,1	inf,inf	inf,inf	0.409027,1.59476	0.000360276	0.000715095
3	chr10:16991505:G:A	16991505	A,NA	G,NA	1,NA	-inf,NA	inf,NA	1.31916,NA	0.000360273	0.000717918
3	chr10:16696533:C:T	16696533	NA,T	NA,C	NA,1	NA,-inf	NA,inf	NA,1.07606	0.000360062	0.000716664
3	chr10:16757935:C:T	16757935	NA,T	NA,C	NA,1	NA,-inf	NA,inf	NA,1.03023	0.000359515	0.000714059
3	chr10:17242772:G:T	17242772	NA,T	NA,G	NA,1	NA,inf	NA,inf	NA,1.18632	0.00035884	0.000715489
3	chr10:17287682:G:A	17287682	NA,A	NA,G	NA,1	NA,inf	NA,inf	NA,1.14423	0.000357793	0.000712637
3	chr10:16593616:A:C	16593616	NA,C	NA,A	NA,1	NA,inf	NA,inf	NA,1.14607	0.000357639	0.000712335
3	chr10:17288536:G:A	17288536	NA,A	NA,G	NA,1	NA,inf	NA,inf	NA,1.14305	0.000357047	0.000711151
3	chr10:16751070:T:C	16751070	NA,C	NA,T	NA,1	NA,-inf	NA,inf	NA,1.09291	0.000356529	0.000709821
3	chr10:16542146:C:G	16542146	NA,G	NA,C	NA,1	NA,-inf	NA,inf	NA,1.04734	0.000355681	0.00070746
3	chr10:17280389:G:A	17280389	NA,A	NA,G	NA,1	NA,inf	NA,inf	NA,1.15651	0.000355441	0.000708462
3	chr10:17192613:A:G	17192613	G,G	A,A	1,1	inf,inf	inf,inf	0.177315,2.11365	0.000354328	0.000710687
3	chr10:16947698:T:C	16947698	NA,C	NA,T	NA,1	NA,-inf	NA,inf	NA,1.10027	0.000353976	0.000704449
3	chr10:17054058:C:T	17054058	NA,T	NA,C	NA,1	NA,-inf	NA,inf	NA,1.04986	0.000353385	0.000701244
3	chr10:16987688:A:G	16987688	NA,G	NA,A	NA,1	NA,inf	NA,inf	NA,1.1091	0.000353197	0.000703426
3	chr10:17287629:G:C	17287629	NA,C	NA,G	NA,1	NA,inf	NA,inf	NA,1.13651	0.000353123	0.000703336
3	chr10:16380718:T:C	16380718	NA,C	NA,T	NA,1	NA,inf	NA,inf	NA,1.10859	0.000352806	0.000702526
3	chr10:16711721:T:C	16711721	C,NA	T,NA	1,NA	inf,NA	inf,NA	1.40094,NA	0.000352282	0.000702874
3	chr10:16774584:A:C	16774584	NA,C	NA,A	NA,1	NA,inf	NA,inf	NA,1.17851	0.000352202	0.000702906
3	chr10:16483490:A:C	16483490	NA,C	NA,A	NA,1	NA,-inf	NA,inf	NA,1.09038	0.000351884	0.00070033
3	chr10:17242734:G:A	17242734	NA,A	NA,G	NA,1	NA,inf	NA,inf	NA,1.11309	0.000351377	0.000699719
3	chr10:17242461:G:A	17242461	NA,A	NA,G	NA,1	NA,-inf	NA,inf	NA,1.11302	0.000349235	0.000695184
3	chr10:17258322:A:T	17258322	NA,T	NA,A	NA,1	NA,inf	NA,inf	NA,1.20028	0.000348563	0.000693236
3	chr10:16423047:A:G	16423047	NA,G	NA,A	NA,1	NA,inf	NA,inf	NA,1.11551	0.000348021	0.000692915
3	chr10:17226840:T:C	17226840	C,C	T,T	1,1	-inf,-inf	inf,inf	2.67465,0.120872	0.000347646	0.000726726
3	chr10:16508359:C:T	16508359	NA,T	NA,C	NA,1	NA,-inf	NA,inf	NA,1.08909	0.000347394	0.000691543
3	chr10:17279836:G:A	17279836	A,A	G,G	1,1	inf,inf	inf,inf	1.93701,0.994947	0.000346486	0.000712393
3	chr10:17055818:G:A	17055818	NA,A	NA,G	NA,1	NA,-inf	NA,inf	NA,1.06321	0.00034555	0.000687594
3	chr10:17268878:T:C	17268878	NA,C	NA,T	NA,1	NA,inf	NA,inf	NA,1.08986	0.000345497	0.000687834
3	chr10:17274268:G:A	17274268	NA,A	NA,G	NA,1	NA,inf	NA,inf	NA,1.16189	0.000344332	0.000686572
3	chr10:16408048:T:C	16408048	NA,C	NA,T	NA,1	NA,-inf	NA,inf	NA,1.05118	0.000344173	0.000684983
3	chr10:16481662:A:G	16481662	NA,G	NA,A	NA,1	NA,-inf	NA,inf	NA,1.05614	0.000343785	0.000684129
3	chr10:16968616:G:A	16968616	NA,A	NA,G	NA,1	NA,inf	NA,inf	NA,1.09373	0.000343345	0.000683818
3	chr10:16620090:T:C	16620090	C,C	T,T	1,1	inf,inf	inf,inf	1.93039,0.618099	0.000342539	0.000687601
3	chr10:16758283:G:A	16758283	NA,A	NA,G	NA,1	NA,-inf	NA,inf	NA,1.04018	0.000342187	0.000681079
3	chr10:16898847:C:G	16898847	G,G	C,C	1,1	inf,-inf	inf,inf	1.90259,0.494501	0.000342048	0.000684284
3	chr10:16737172:A:T	16737172	NA,T	NA,A	NA,1	NA,-inf	NA,inf	NA,0.998415	0.000341591	0.000678442
3	chr10:16406590:G:T	16406590	NA,T	NA,G	NA,1	NA,inf	NA,inf	NA,1.11004	0.000340594	0.000678269
3	chr10:16405362:C:T	16405362	NA,T	NA,C	NA,1	NA,inf	NA,inf	NA,1.11434	0.000340091	0.000677838
3	chr10:17251669:T:C	17251669	NA,C	NA,T	NA,1	NA,inf	NA,inf	NA,1.14701	0.000338711	0.000675339
3	chr10:16575970:A:T	16575970	NA,T	NA,A	NA,1	NA,-inf	NA,inf	NA,1.06052	0.000338014	0.000671711
3	chr10:17278430:A:C	17278430	NA,C	NA,A	NA,1	NA,-inf	NA,inf	NA,1.08865	0.000337346	0.000671614
3	chr10:16868865:C:A	16868865	NA,A	NA,C	NA,1	NA,inf	NA,inf	NA,1.1787	0.000337247	0.000670559
3	chr10:16412255:G:A	16412255	NA,A	NA,G	NA,1	NA,inf	NA,inf	NA,1.09548	0.000336998	0.000670962
3	chr10:16507950:T:C	16507950	NA,C	NA,T	NA,1	NA,-inf	NA,inf	NA,1.07722	0.000336592	0.000670039
3	chr10:17215959:C:T	17215959	NA,T	NA,C	NA,1	NA,-inf	NA,inf	NA,1.0273	0.000336548	0.000667985
3	chr10:16749482:G:A	16749482	NA,A	NA,G	NA,1	NA,-inf	NA,inf	NA,0.992589	0.000336175	0.000667726
3	chr10:17093212:A:G	17093212	NA,G	NA,A	NA,1	NA,inf	NA,inf	NA,1.16813	0.000335697	0.000667516
3	chr10:16560610:A:G	16560610	G,NA	A,NA	1,NA	inf,NA	inf,NA	1.11806,NA	0.000335613	0.000666493
3	chr10:17274232:A:C	17274232	NA,C	NA,A	NA,1	NA,inf	NA,inf	NA,1.12129	0.000335317	0.000667678
3	chr10:16600956:G:A	16600956	A,A	G,G	1,1	inf,inf	inf,inf	1.88267,0.589219	0.00033412	0.000669227
3	chr10:17104591:A:G	17104591	G,G	A,A	1,1	inf,-inf	inf,inf	0.611935,1.75842	0.000332875	0.000663003
3	chr10:16568938:A:G	16568938	NA,G	NA,A	NA,1	NA,-inf	NA,inf	NA,1.02661	0.000331682	0.000660091
3	chr10:17034131:C:T	17034131	T,T	C,C	1,1	inf,-inf	inf,inf	0.573084,1.51319	0.000331215	0.000658075
3	chr10:16512410:G:A	16512410	A,A	G,G	1,1	-inf,inf	inf,inf	1.87765,0.131544	0.000329673	0.000654395
3	chr10:16692339:A:T	16692339	NA,T	NA,A	NA,1	NA,-inf	NA,inf	NA,1.04242	0.000329644	0.000656319
3	chr10:16593755:T:C	16593755	NA,C	NA,T	NA,1	NA,inf	NA,inf	NA,1.12054	0.000329369	0.000656291
3	chr10:16472216:T:C	16472216	C,C	T,T	1,1	-inf,-inf	inf,inf	1.39186,0.48741	0.000329357	0.000649902
3	chr10:16833163:A:G	16833163	G,G	A,A	1,1	inf,inf	inf,inf	4.96726,0.798042	0.000328785	0.011378
3	chr10:16595918:A:G	16595918	NA,G	NA,A	NA,1	NA,inf	NA,inf	NA,1.11635	0.000327727	0.000653064
3	chr10:16383896:T:C	16383896	NA,C	NA,T	NA,1	NA,-inf	NA,inf	NA,1.03404	0.000327046	0.00065049
3	chr10:17212302:T:C	17212302	NA,C	NA,T	NA,1	NA,-inf	NA,inf	NA,1.12371	0.000326291	0.000650428
3	chr10:16834821:G:A	16834821	A,A	G,G	1,1	inf,inf	inf,inf	4.60375,0.0438048	0.000326139	0.00262013
3	chr10:16670127:T:C	16670127	C,C	T,T	1,1	-inf,inf	inf,inf	1.43134,0.773304	0.000326018	0.000648594
3	chr10:17108986:G:A	17108986	A,A	G,G	1,1	inf,-inf	inf,inf	2.02803,0.0756608	0.000325468	0.000658649
3	chr10:16364691:A:C	16364691	C,NA	A,NA	1,NA	-inf,NA	inf,NA	1.24093,NA	0.00032526	0.000648117
3	chr10:17258249:C:T	17258249	NA,T	NA,C	NA,1	NA,-inf	NA,inf	NA,1.07387	0.000324892	0.000646871
3	chr10:16446714:T:G	16446714	NA,G	NA,T	NA,1	NA,-inf	NA,inf	NA,1.07313	0.000324889	0.000646989
3	chr10:17283556:T:C	17283556	NA,C	NA,T	NA,1	NA,inf	NA,inf	NA,1.10227	0.000324628	0.000647035
3	chr10:17147902:C:T	17147902	T,NA	C,NA	1,NA	inf,NA	inf,NA	1.21991,NA	0.000324515	0.000642169
3	chr10:16444145:G:A	16444145	A,A	G,G	1,1	-inf,-inf	inf,inf	1.68652,0.122301	0.000324215	0.000641591
3	chr10:17283557:C:T	17283557	NA,T	NA,C	NA,1	NA,-inf	NA,inf	NA,1.06433	0.000323763	0.000644577
3	chr10:16814231:G:C	16814231	NA,C	NA,G	NA,1	NA,inf	NA,inf	NA,1.0818	0.000323721	0.000644896
3	chr10:16459179:C:T	16459179	NA,T	NA,C	NA,1	NA,inf	NA,inf	NA,1.05202	0.000323629	0.000644561
3	chr10:16689773:A:G	16689773	NA,G	NA,A	NA,1	NA,inf	NA,inf	NA,1.09797	0.000323597	0.000644814
3	chr10:17036845:A:T	17036845	T,T	A,A	1,1	-inf,-inf	inf,inf	0.483317,1.632	0.000323146	0.000637363
3	chr10:16587259:T:C	16587259	NA,C	NA,T	NA,1	NA,inf	NA,inf	NA,1.13845	0.000322609	0.000642474
3	chr10:17206668:G:C	17206668	C,C	G,G	1,1	inf,-inf	inf,inf	2.38347,0.0809423	0.000322594	0.00068843
3	chr10:16508553:A:G	16508553	NA,G	NA,A	NA,1	NA,-inf	NA,inf	NA,1.03858	0.000321995	0.000640982
3	chr10:16384739:T:C	16384739	NA,C	NA,T	NA,1	NA,-inf	NA,inf	NA,1.02481	0.000321687	0.000639843
3	chr10:16434221:C:A	16434221	NA,A	NA,C	NA,1	NA,inf	NA,inf	NA,1.06022	0.000321254	0.000639807
3	chr10:16368192:C:T	16368192	NA,T	NA,C	NA,1	NA,inf	NA,inf	NA,1.05106	0.000319859	0.000636932
3	chr10:16319653:G:A	16319653	NA,A	NA,G	NA,1	NA,-inf	NA,inf	NA,0.983864	0.000319578	0.000635468
3	chr10:17101001:C:T	17101001	T,T	C,C	1,1	inf,-inf	inf,inf	2.00492,0.404201	0.000319331	0.000648965
3	chr10:17038983:T:A	17038983	NA,A	NA,T	NA,1	NA,-inf	NA,inf	NA,1.01853	0.000318959	0.000634699
3	chr10:16412958:G:T	16412958	NA,T	NA,G	NA,1	NA,inf	NA,inf	NA,1.05437	0.000317108	0.000631695
3	chr10:16916654:G:A	16916654	A,A	G,G	1,1	inf,-inf	inf,inf	1.77985,0.665481	0.000316611	0.000634649
3	chr10:16484249:T:A	16484249	NA,A	NA,T	NA,1	NA,-inf	NA,inf	NA,1.02735	0.00031532	0.000627612
3	chr10:17035006:T:C	17035006	NA,C	NA,T	NA,1	NA,-inf	NA,inf	NA,0.980244	0.00031511	0.000625341
3	chr10:17238244:T:A	17238244	NA,A	NA,T	NA,1	NA,-inf	NA,inf	NA,0.987579	0.00031419	0.000623575
3	chr10:16808215:C:T	16808215	T,T	C,C	1,1	inf,inf	inf,inf	5.1837,1.14887	0.000314003	0.0283218
3	chr10:16608844:T:C	16608844	NA,C	NA,T	NA,1	NA,inf	NA,inf	NA,1.06798	0.000313558	0.000624529
3	chr10:16605170:G:A	16605170	A,A	G,G	1,1	inf,inf	inf,inf	1.88799,0.539543	0.000313435	0.000627903
3	chr10:17035456:G:C	17035456	C,C	G,G	1,1	-inf,-inf	inf,inf	0.497871,1.5939	0.000311841	0.000614984
3	chr10:16873195:C:T	16873195	NA,T	NA,C	NA,1	NA,inf	NA,inf	NA,1.1239	0.000311338	0.000619002
3	chr10:16503692:C:T	16503692	T,T	C,C	1,1	-inf,inf	inf,inf	1.43279,0.687429	0.0003109	0.000616686
3	chr10:16953834:G:A	16953834	NA,A	NA,G	NA,1	NA,-inf	NA,inf	NA,0.962387	0.000307956	0.000611419
3	chr10:17264527:A:T	17264527	NA,T	NA,A	NA,1	NA,inf	NA,inf	NA,1.04054	0.000307902	0.000613868
3	chr10:16606551:G:A	16606551	NA,A	NA,G	NA,1	NA,inf	NA,inf	NA,1.0488	0.000305763	0.000608617
3	chr10:16746180:A:C	16746180	NA,C	NA,A	NA,1	NA,-inf	NA,inf	NA,0.939537	0.000305675	0.000607214
3	chr10:16872078:T:C	16872078	NA,C	NA,T	NA,1	NA,-inf	NA,inf	NA,0.962851	0.000305433	0.000607424
3	chr10:17076527:G:A	17076527	A,NA	G,NA	1,NA	-inf,NA	inf,NA	1.0058,NA	0.000305362	0.000602627
3	chr10:17034509:T:C	17034509	C,C	T,T	1,1	-inf,-inf	inf,inf	0.476241,1.59988	0.00030412	0.000599859
3	chr10:17150713:A:C	17150713	C,C	A,A	1,1	-inf,inf	inf,inf	2.67579,0.166457	0.000303882	0.000648817
3	chr10:16698407:A:G	16698407	NA,G	NA,A	NA,1	NA,inf	NA,inf	NA,1.05904	0.000303744	0.000605239
3	chr10:16450854:T:A	16450854	NA,A	NA,T	NA,1	NA,-inf	NA,inf	NA,1.03163	0.000302806	0.00060302
3	chr10:16997193:A:G	16997193	G,G	A,A	1,1	-inf,-inf	inf,inf	0.953006,0.922011	0.000302036	0.000599955
3	chr10:16547343:T:A	16547343	NA,A	NA,T	NA,1	NA,inf	NA,inf	NA,1.06482	0.000301829	0.000601474
3	chr10:16965174:G:C	16965174	NA,C	NA,G	NA,1	NA,-inf	NA,inf	NA,1.05952	0.000301802	0.000601042
3	chr10:16404972:G:C	16404972	NA,C	NA,G	NA,1	NA,-inf	NA,inf	NA,0.951834	0.000300709	0.000598163
3	chr10:16891547:T:C	16891547	NA,C	NA,T	NA,1	NA,-inf	NA,inf	NA,1.02652	0.000300588	0.000598886
3	chr10:16661452:G:T	16661452	NA,T	NA,G	NA,1	NA,-inf	NA,inf	NA,0.977878	0.000300366	0.000597705
3	chr10:16755459:A:T	16755459	NA,T	NA,A	NA,1	NA,-inf	NA,inf	NA,0.93971	0.000300303	0.000597197
3	chr10:16418763:G:A	16418763	A,NA	G,NA	1,NA	-inf,NA	inf,NA	1.27296,NA	0.000299874	0.000599166
3	chr10:16319688:T:A	16319688	NA,A	NA,T	NA,1	NA,-inf	NA,inf	NA,0.947039	0.000299639	0.000595846
3	chr10:16446212:C:T	16446212	NA,T	NA,C	NA,1	NA,inf	NA,inf	NA,1.01911	0.00029858	0.000594699
3	chr10:16486105:A:C	16486105	NA,C	NA,A	NA,1	NA,-inf	NA,inf	NA,0.987017	0.000297889	0.000592855
3	chr10:17167706:T:C	17167706	NA,C	NA,T	NA,1	NA,inf	NA,inf	NA,1.03973	0.000297779	0.000593777
3	chr10:17062558:C:A	17062558	NA,A	NA,C	NA,1	NA,-inf	NA,inf	NA,0.975951	0.000296568	0.000590174
3	chr10:16876780:T:C	16876780	NA,C	NA,T	NA,1	NA,inf	NA,inf	NA,1.01239	0.000296271	0.000590338
3	chr10:16581687:G:A	16581687	NA,A	NA,G	NA,1	NA,-inf	NA,inf	NA,0.983054	0.000295821	0.000587938
3	chr10:16889198:A:T	16889198	NA,T	NA,A	NA,1	NA,-inf	NA,inf	NA,0.925159	0.000294898	0.000586161
3	chr10:16507586:G:A	16507586	A,A	G,G	1,1	-inf,-inf	inf,inf	1.69329,0.122915	0.000294862	0.000583988
3	chr10:16807210:T:G	16807210	NA,G	NA,T	NA,1	NA,inf	NA,inf	NA,1.13166	0.000294105	0.000586658
3	chr10:17303384:A:T	17303384	NA,T	NA,A	NA,1	NA,inf	NA,inf	NA,1.0095	0.000293901	0.000585543
3	chr10:17305738:G:A	17305738	A,A	G,G	1,1	-inf,inf	inf,inf	2.15972,0.0587945	0.000293895	0.000592979
3	chr10:16664442:A:G	16664442	G,NA	A,NA	1,NA	inf,NA	inf,NA	1.22859,NA	0.000293889	0.000585814
3	chr10:16609048:A:AT	16609048	NA,AT	NA,A	NA,1	NA,inf	NA,inf	NA,1.02463	0.000293569	0.000584347
3	chr10:17296010:C:T	17296010	T,T	C,C	1,1	inf,-inf	inf,inf	1.64506,0.666358	0.00029354	0.000595128
3	chr10:16436037:C:A	16436037	A,A	C,C	1,1	-inf,inf	inf,inf	1.68124,0.246764	0.000293081	0.000579385
3	chr10:16318245:G:C	16318245	NA,C	NA,G	NA,1	NA,-inf	NA,inf	NA,0.943208	0.000292745	0.000582273
3	chr10:16621647:A:G	16621647	NA,G	NA,A	NA,1	NA,inf	NA,inf	NA,1.02595	0.000292401	0.000582391
3	chr10:16352148:C:G	16352148	G,G	C,C	1,1	inf,inf	inf,inf	0.0438778,1.78365	0.0002924	0.000580915
3	chr10:16319946:T:C	16319946	NA,C	NA,T	NA,1	NA,-inf	NA,inf	NA,0.931698	0.000291858	0.000580382
3	chr10:16514711:T:C	16514711	C,C	T,T	1,1	-inf,-inf	inf,inf	1.74329,0.114441	0.000291001	0.000577054
3	chr10:16810842:C:T	16810842	T,NA	C,NA	1,NA	inf,NA	inf,NA	1.75899,NA	0.000290613	0.000593389
3	chr10:16776687:T:C	16776687	NA,C	NA,T	NA,1	NA,inf	NA,inf	NA,1.05902	0.00028991	0.000578517
3	chr10:17030875:C:T	17030875	T,T	C,C	1,1	-inf,-inf	inf,inf	0.427585,1.49388	0.000289906	0.000571716
3	chr10:16627227:T:C	16627227	NA,C	NA,T	NA,1	NA,inf	NA,inf	NA,1.02163	0.000289049	0.000575446
3	chr10:17026113:T:C	17026113	C,C	T,T	1,1	-inf,-inf	inf,inf	1.92001,0.343807	0.000288717	0.000578
3	chr10:16483388:T:C	16483388	NA,C	NA,T	NA,1	NA,-inf	NA,inf	NA,0.973412	0.00028849	0.000574198
3	chr10:16819471:T:C	16819471	NA,C	NA,T	NA,1	NA,inf	NA,inf	NA,0.989508	0.000288463	0.000574445
3	chr10:17263115:C:T	17263115	NA,T	NA,C	NA,1	NA,-inf	NA,inf	NA,1.00281	0.000288208	0.000573832
3	chr10:16533993:C:T	16533993	NA,T	NA,C	NA,1	NA,inf	NA,inf	NA,0.990421	0.000287603	0.000572676
3	chr10:16729642:T:C	16729642	NA,C	NA,T	NA,1	NA,-inf	NA,inf	NA,0.993116	0.000287595	0.000572859
3	chr10:16697688:T:C	16697688	NA,C	NA,T	NA,1	NA,inf	NA,inf	NA,1.02354	0.000287012	0.000571875
3	chr10:16701681:C:A	16701681	NA,A	NA,C	NA,1	NA,inf	NA,inf	NA,1.01306	0.000286738	0.000570922
3	chr10:16824238:A:G	16824238	NA,G	NA,A	NA,1	NA,inf	NA,inf	NA,0.984246	0.000286715	0.000570921
3	chr10:16404136:T:G	16404136	NA,G	NA,T	NA,1	NA,inf	NA,inf	NA,0.98223	0.000286696	0.000570962
3	chr10:16319329:C:T	16319329	NA,T	NA,C	NA,1	NA,-inf	NA,inf	NA,0.921539	0.000286636	0.000570009
3	chr10:17268482:C:G	17268482	NA,G	NA,C	NA,1	NA,-inf	NA,inf	NA,0.960633	0.000285772	0.000568634
3	chr10:16777334:A:C	16777334	NA,C	NA,A	NA,1	NA,inf	NA,inf	NA,1.01097	0.000285502	0.000568944
3	chr10:17309448:ATTGTT:A	17309448	NA,A	NA,ATTGTT	NA,1	NA,inf	NA,inf	NA,0.997977	0.000284995	0.000567441
3	chr10:16773111:G:A	16773111	NA,A	NA,G	NA,1	NA,inf	NA,inf	NA,1.04548	0.000283436	0.00056557
3	chr10:17297726:T:C	17297726	C,C	T,T	1,1	-inf,inf	inf,inf	1.93771,0.350023	0.000283176	0.000570231
3	chr10:17007783:T:C	17007783	NA,C	NA,T	NA,1	NA,inf	NA,inf	NA,0.965836	0.000282957	0.000563387
3	chr10:16743088:T:G	16743088	NA,G	NA,T	NA,1	NA,-inf	NA,inf	NA,0.96997	0.000282889	0.000563383
3	chr10:16879371:T:C	16879371	C,C	T,T	1,1	-inf,inf	inf,inf	2.25438,0.64149	0.000282439	0.000585166
3	chr10:16927688:C:T	16927688	T,T	C,C	1,1	-inf,inf	inf,inf	2.06425,0.274456	0.000282318	0.000568126
3	chr10:16543496:G:C	16543496	NA,C	NA,G	NA,1	NA,inf	NA,inf	NA,0.989207	0.000281529	0.000560514
3	chr10:16922094:G:A	16922094	A,A	G,G	1,1	inf,inf	inf,inf	0.381893,1.48827	0.000281481	0.000558797
3	chr10:16962000:T:C	16962000	NA,C	NA,T	NA,1	NA,inf	NA,inf	NA,0.927664	0.000281261	0.000559682
3	chr10:16702532:G:C	16702532	NA,C	NA,G	NA,1	NA,inf	NA,inf	NA,1.01002	0.000280939	0.000559787
3	chr10:16922444:A:G	16922444	G,G	A,A	1,1	inf,-inf	inf,inf	1.77812,0.821099	0.00028089	0.00056739
3	chr10:16990835:A:G	16990835	G,G	A,A	1,1	inf,-inf	inf,inf	1.89,0.606939	0.00028065	0.000565009
3	chr10:17072431:A:G	17072431	NA,G	NA,A	NA,1	NA,-inf	NA,inf	NA,0.909386	0.000280363	0.000556437
3	chr10:16534644:G:C	16534644	NA,C	NA,G	NA,1	NA,inf	NA,inf	NA,0.982708	0.000279533	0.000556447
3	chr10:16917923:G:A	16917923	A,A	G,G	1,1	inf,inf	inf,inf	0.318616,1.53982	0.000279251	0.000554379
3	chr10:16576298:A:G	16576298	NA,G	NA,A	NA,1	NA,inf	NA,inf	NA,0.999013	0.000279038	0.000555787
3	chr10:16399888:G:C	16399888	NA,C	NA,G	NA,1	NA,-inf	NA,inf	NA,0.939941	0.000278025	0.000553547
3	chr10:16664275:C:T	16664275	T,NA	C,NA	1,NA	inf,NA	inf,NA	1.1923,NA	0.000277198	0.0005525
3	chr10:16684739:C:G	16684739	NA,G	NA,C	NA,1	NA,inf	NA,inf	NA,0.991962	0.000277092	0.000551708
3	chr10:17240737:A:G	17240737	NA,G	NA,A	NA,1	NA,-inf	NA,inf	NA,0.914861	0.000276869	0.000549612
3	chr10:17073777:G:A	17073777	NA,A	NA,G	NA,1	NA,inf	NA,inf	NA,0.991761	0.000276826	0.000551482
3	chr10:17255595:A:C	17255595	NA,C	NA,A	NA,1	NA,-inf	NA,inf	NA,0.982125	0.000276774	0.00055098
3	chr10:16613097:A:G	16613097	NA,G	NA,A	NA,1	NA,inf	NA,inf	NA,0.988753	0.000276711	0.000550803
3	chr10:16512724:A:T	16512724	T,T	A,A	1,1	-inf,inf	inf,inf	1.68847,0.213878	0.000276465	0.000548272
3	chr10:16356685:T:C	16356685	NA,C	NA,T	NA,1	NA,inf	NA,inf	NA,0.965328	0.00027608	0.000549862
3	chr10:16567575:C:T	16567575	NA,T	NA,C	NA,1	NA,inf	NA,inf	NA,0.976801	0.000275693	0.00054864
3	chr10:16373388:T:C	16373388	NA,C	NA,T	NA,1	NA,-inf	NA,inf	NA,0.933666	0.000275618	0.000548243
3	chr10:16816599:T:C	16816599	NA,C	NA,T	NA,1	NA,inf	NA,inf	NA,0.907	0.000274337	0.000545535
3	chr10:16634251:T:C	16634251	NA,C	NA,T	NA,1	NA,inf	NA,inf	NA,0.984792	0.000273512	0.000544765
3	chr10:16835762:C:T	16835762	T,NA	C,NA	1,NA	inf,NA	inf,NA	1.7985,NA	0.000273045	0.000559512
3	chr10:17251156:A:G	17251156	G,NA	A,NA	1,NA	-inf,NA	inf,NA	1.49088,NA	0.000272378	0.000550174
3	chr10:17035107:G:A	17035107	NA,A	NA,G	NA,1	NA,-inf	NA,inf	NA,0.919257	0.000271653	0.000540573
3	chr10:16741915:A:T	16741915	NA,T	NA,A	NA,1	NA,inf	NA,inf	NA,0.992004	0.000271631	0.00054104
3	chr10:17053768:A:G	17053768	NA,G	NA,A	NA,1	NA,inf	NA,inf	NA,0.978484	0.000271212	0.000540093
3	chr10:16377464:A:G	16377464	NA,G	NA,A	NA,1	NA,-inf	NA,inf	NA,0.923697	0.000271006	0.000539077
3	chr10:17074580:G:A	17074580	NA,A	NA,G	NA,1	NA,inf	NA,inf	NA,0.978967	0.000270984	0.000539846
3	chr10:16406374:T:A	16406374	NA,A	NA,T	NA,1	NA,inf	NA,inf	NA,1.00368	0.000270952	0.00054015
3	chr10:16710827:C:T	16710827	NA,T	NA,C	NA,1	NA,-inf	NA,inf	NA,0.90905	0.000270822	0.000539111
3	chr10:16716889:G:A	16716889	NA,A	NA,G	NA,1	NA,inf	NA,inf	NA,0.977543	0.000270698	0.000538982
3	chr10:16971850:T:C	16971850	NA,C	NA,T	NA,1	NA,-inf	NA,inf	NA,0.880348	0.000270465	0.000536797
3	chr10:16453821:T:G	16453821	NA,G	NA,T	NA,1	NA,inf	NA,inf	NA,0.957566	0.000270322	0.000538448
3	chr10:16648115:AT:A	16648115	NA,A	NA,AT	NA,1	NA,inf	NA,inf	NA,0.976175	0.000270319	0.00053837
3	chr10:17224971:C:T	17224971	T,NA	C,NA	1,NA	-inf,NA	inf,NA	1.21112,NA	0.000269976	0.000542027
3	chr10:16318212:T:C	16318212	NA,C	NA,T	NA,1	NA,-inf	NA,inf	NA,0.886279	0.000269925	0.000536806
3	chr10:16564925:C:T	16564925	NA,T	NA,C	NA,1	NA,inf	NA,inf	NA,1.00991	0.000269919	0.000537701
3	chr10:17076711:C:A	17076711	NA,A	NA,C	NA,1	NA,-inf	NA,inf	NA,0.89313	0.000269793	0.000535559
3	chr10:16731000:T:C	16731000	NA,C	NA,T	NA,1	NA,inf	NA,inf	NA,0.976108	0.000269721	0.000537032
3	chr10:16972034:C:T	16972034	NA,T	NA,C	NA,1	NA,-inf	NA,inf	NA,0.875939	0.000268509	0.000532918
3	chr10:16487200:A:G	16487200	NA,G	NA,A	NA,1	NA,-inf	NA,inf	NA,0.925118	0.000268305	0.000533995
3	chr10:16374652:G:C	16374652	NA,C	NA,G	NA,1	NA,-inf	NA,inf	NA,0.915512	0.000267354	0.000531816
3	chr10:17119078:T:C	17119078	NA,C	NA,T	NA,1	NA,inf	NA,inf	NA,0.956598	0.000267224	0.000531933
3	chr10:16326991:A:G	16326991	NA,G	NA,A	NA,1	NA,-inf	NA,inf	NA,0.909938	0.000267104	0.00053182
3	chr10:16457392:T:C	16457392	C,C	T,T	1,1	-inf,inf	inf,inf	1.62416,0.167691	0.000266256	0.000526207
3	chr10:16828247:A:G	16828247	G,G	A,A	1,1	inf,inf	inf,inf	4.70672,0.664972	0.000265353	0.0054151
3	chr10:16633288:G:C	16633288	NA,C	NA,G	NA,1	NA,inf	NA,inf	NA,0.974163	0.000264723	0.00052704
3	chr10:16978965:A:C	16978965	NA,C	NA,A	NA,1	NA,-inf	NA,inf	NA,0.897617	0.000264231	0.000526008
3	chr10:16951578:A:G	16951578	NA,G	NA,A	NA,1	NA,inf	NA,inf	NA,1.00409	0.000264012	0.000525766
3	chr10:16633394:T:C	16633394	NA,C	NA,T	NA,1	NA,inf	NA,inf	NA,0.971831	0.000263506	0.000524622
3	chr10:16513697:C:T	16513697	NA,T	NA,C	NA,1	NA,-inf	NA,inf	NA,0.88293	0.000261782	0.000520958
3	chr10:17275312:C:G	17275312	NA,G	NA,C	NA,1	NA,inf	NA,inf	NA,1.02058	0.000261311	0.000519778
3	chr10:16554401:C:T	16554401	NA,T	NA,C	NA,1	NA,inf	NA,inf	NA,0.943318	0.00026113	0.000519798
3	chr10:17218047:A:G	17218047	NA,G	NA,A	NA,1	NA,inf	NA,inf	NA,0.936707	0.000260702	0.000519311
3	chr10:16977229:T:C	16977229	NA,C	NA,T	NA,1	NA,-inf	NA,inf	NA,0.88903	0.000259661	0.000516881
3	chr10:16977172:C:T	16977172	NA,T	NA,C	NA,1	NA,-inf	NA,inf	NA,0.887821	0.000259129	0.000515824
3	chr10:16961991:C:T	16961991	NA,T	NA,C	NA,1	NA,-inf	NA,inf	NA,0.965145	0.000258874	0.000515535
3	chr10:16548722:C:T	16548722	NA,T	NA,C	NA,1	NA,-inf	NA,inf	NA,0.889311	0.000258658	0.000514721
3	chr10:16456900:A:G	16456900	NA,G	NA,A	NA,1	NA,-inf	NA,inf	NA,0.928998	0.000258643	0.000515027
3	chr10:17070634:G:A	17070634	A,NA	G,NA	1,NA	-inf,NA	inf,NA	0.92081,NA	0.000258002	0.000509419
3	chr10:16922699:T:C	16922699	C,C	T,T	1,1	inf,-inf	inf,inf	1.71748,0.829945	0.000257955	0.000520837
3	chr10:16687602:T:C	16687602	NA,C	NA,T	NA,1	NA,inf	NA,inf	NA,0.948228	0.000257542	0.00051282
3	chr10:17243407:T:C	17243407	NA,C	NA,T	NA,1	NA,-inf	NA,inf	NA,0.871385	0.000257349	0.000510914
3	chr10:16488305:A:T	16488305	NA,T	NA,A	NA,1	NA,-inf	NA,inf	NA,0.90535	0.000257065	0.000511684
3	chr10:16543819:G:A	16543819	NA,A	NA,G	NA,1	NA,inf	NA,inf	NA,0.934004	0.000256808	0.000511313
3	chr10:16488301:TTG:T	16488301	NA,T	NA,TTG	NA,1	NA,-inf	NA,inf	NA,0.904145	0.000256554	0.000510667
3	chr10:16484555:A:G	16484555	NA,G	NA,A	NA,1	NA,-inf	NA,inf	NA,0.898627	0.000256426	0.000510427
3	chr10:16766847:C:T	16766847	NA,T	NA,C	NA,1	NA,inf	NA,inf	NA,0.98109	0.000255972	0.000510716
3	chr10:16956817:T:C	16956817	NA,C	NA,T	NA,1	NA,-inf	NA,inf	NA,0.95759	0.000255586	0.000509005
3	chr10:16581305:T:TCACTCTG	16581305	NA,TCACTCTG	NA,T	NA,1	NA,inf	NA,inf	NA,0.944884	0.000255192	0.000508309
3	chr10:16588507:G:T	16588507	NA,T	NA,G	NA,1	NA,-inf	NA,inf	NA,0.885514	0.000255109	0.000507552
3	chr10:16974098:T:C	16974098	NA,C	NA,T	NA,1	NA,-inf	NA,inf	NA,0.878145	0.000254774	0.000507151
3	chr10:17210911:C:T	17210911	T,T	C,C	1,1	inf,-inf	inf,inf	2.27716,0.0820582	0.00025441	0.000541266
3	chr10:17245359:T:C	17245359	NA,C	NA,T	NA,1	NA,-inf	NA,inf	NA,0.860297	0.000253859	0.000503984
3	chr10:16422135:G:T	16422135	NA,T	NA,G	NA,1	NA,inf	NA,inf	NA,0.92145	0.000253426	0.000504822
3	chr10:16631216:C:G	16631216	NA,G	NA,C	NA,1	NA,inf	NA,inf	NA,0.974011	0.000253348	0.00050458
3	chr10:16457509:G:A	16457509	A,A	G,G	1,1	-inf,inf	inf,inf	1.59521,0.191171	0.00025309	0.000500265
3	chr10:17237030:G:A	17237030	NA,A	NA,G	NA,1	NA,-inf	NA,inf	NA,0.86182	0.000252898	0.000502097
3	chr10:16994959:T:C	16994959	NA,C	NA,T	NA,1	NA,-inf	NA,inf	NA,0.868935	0.000252689	0.000503215
3	chr10:16349467:C:T	16349467	T,NA	C,NA	1,NA	inf,NA	inf,NA	1.01708,NA	0.000252061	0.000501641
3	chr10:16418964:G:A	16418964	NA,A	NA,G	NA,1	NA,-inf	NA,inf	NA,0.859989	0.000251984	0.0005015
3	chr10:17080097:G:C	17080097	NA,C	NA,G	NA,1	NA,inf	NA,inf	NA,0.934092	0.000251928	0.000501871
3	chr10:17038024:C:T	17038024	NA,T	NA,C	NA,1	NA,-inf	NA,inf	NA,0.873879	0.000251644	0.000500771
3	chr10:16840519:T:C	16840519	C,C	T,T	1,1	-inf,inf	inf,inf	3.56089,0.193901	0.000251392	0.000757489
3	chr10:17237518:C:T	17237518	T,T	C,C	1,1	inf,-inf	inf,inf	1.92368,0.0155314	0.000251161	0.000517584
3	chr10:16705751:A:G	16705751	NA,G	NA,A	NA,1	NA,inf	NA,inf	NA,0.932613	0.000250964	0.000499715
3	chr10:16824103:A:G	16824103	NA,G	NA,A	NA,1	NA,inf	NA,inf	NA,0.903886	0.00025023	0.000498318
3	chr10:16470852:C:T	16470852	NA,T	NA,C	NA,1	NA,inf	NA,inf	NA,0.910521	0.000249455	0.000497002
3	chr10:16320241:T:C	16320241	NA,C	NA,T	NA,1	NA,-inf	NA,inf	NA,0.840159	0.000249361	0.000495939
3	chr10:16758261:A:T	16758261	T,NA	A,NA	1,NA	inf,NA	inf,NA	1.40447,NA	0.000249248	0.000501484
3	chr10:17221744:C:CGTCT	17221744	NA,CGTCT	NA,C	NA,1	NA,inf	NA,inf	NA,0.893012	0.000249132	0.000496506
3	chr10:17060553:C:T	17060553	T,T	C,C	1,1	-inf,-inf	inf,inf	1.08211,1.1389	0.000249057	0.000501038
3	chr10:16406898:A:G	16406898	NA,G	NA,A	NA,1	NA,-inf	NA,inf	NA,0.903198	0.000248569	0.000494969
3	chr10:16942583:T:C	16942583	C,C	T,T	1,1	-inf,-inf	inf,inf	1.33358,0.497586	0.000248404	0.00049396
3	chr10:16407526:T:C	16407526	NA,C	NA,T	NA,1	NA,-inf	NA,inf	NA,0.866275	0.000247842	0.000493292
3	chr10:17001728:T:C	17001728	NA,C	NA,T	NA,1	NA,-inf	NA,inf	NA,0.844051	0.000247823	0.00049334
3	chr10:16796967:A:C	16796967	NA,C	NA,A	NA,1	NA,-inf	NA,inf	NA,0.855562	0.000247592	0.000492355
3	chr10:16569704:T:C	16569704	NA,C	NA,T	NA,1	NA,inf	NA,inf	NA,0.926876	0.000247541	0.000492956
3	chr10:16474750:G:C	16474750	NA,C	NA,G	NA,1	NA,-inf	NA,inf	NA,0.909171	0.000247301	0.000492502
3	chr10:17296956:C:T	17296956	T,NA	C,NA	1,NA	-inf,NA	inf,NA	1.08635,NA	0.000246936	0.000493763
3	chr10:16739907:G:A	16739907	NA,A	NA,G	NA,1	NA,inf	NA,inf	NA,0.940322	0.000246908	0.000491975
3	chr10:16608230:A:G	16608230	NA,G	NA,A	NA,1	NA,inf	NA,inf	NA,0.917989	0.000246826	0.000491422
3	chr10:16794766:T:C	16794766	NA,C	NA,T	NA,1	NA,inf	NA,inf	NA,0.914586	0.000246642	0.000491404
3	chr10:16429728:A:T	16429728	NA,T	NA,A	NA,1	NA,-inf	NA,inf	NA,0.863971	0.000246372	0.000490387
3	chr10:16664163:A:G	16664163	G,NA	A,NA	1,NA	-inf,NA	inf,NA	1.16311,NA	0.000246298	0.000491481
3	chr10:16506773:AAG:A	16506773	A,A	AAG,AAG	1,1	-inf,-inf	inf,inf	1.62069,0.0684164	0.000246247	0.000487786
3	chr10:16568659:G:A	16568659	NA,A	NA,G	NA,1	NA,inf	NA,inf	NA,0.922358	0.00024619	0.000490391
3	chr10:16364646:C:T	16364646	NA,T	NA,C	NA,1	NA,inf	NA,inf	NA,0.896295	0.00024604	0.000490039
3	chr10:16322963:G:A	16322963	NA,A	NA,G	NA,1	NA,inf	NA,inf	NA,0.906394	0.000245754	0.000489568
3	chr10:17018515:C:T	17018515	NA,T	NA,C	NA,1	NA,inf	NA,inf	NA,0.879805	0.000244855	0.00048755
3	chr10:17075460:G:A	17075460	NA,A	NA,G	NA,1	NA,inf	NA,inf	NA,0.915351	0.000244226	0.000486524
3	chr10:16964169:C:T	16964169	NA,T	NA,C	NA,1	NA,-inf	NA,inf	NA,0.927793	0.000243916	0.000485769
3	chr10:16825160:A:G	16825160	NA,G	NA,A	NA,1	NA,-inf	NA,inf	NA,0.861997	0.000243899	0.000485503
3	chr10:17253543:C:G	17253543	NA,G	NA,C	NA,1	NA,-inf	NA,inf	NA,0.904716	0.000243686	0.000485132
3	chr10:17002021:G:T	17002021	NA,T	NA,G	NA,1	NA,-inf	NA,inf	NA,0.863545	0.000243262	0.000484128
3	chr10:16729368:C:T	16729368	NA,T	NA,C	NA,1	NA,-inf	NA,inf	NA,0.892207	0.000243222	0.000484477
3	chr10:16524342:T:C	16524342	NA,C	NA,T	NA,1	NA,-inf	NA,inf	NA,0.865587	0.000242919	0.000483509
3	chr10:16405248:G:A	16405248	NA,A	NA,G	NA,1	NA,inf	NA,inf	NA,0.897238	0.000242535	0.000483204
3	chr10:16605024:G:A	16605024	NA,A	NA,G	NA,1	NA,inf	NA,inf	NA,0.906421	0.000242287	0.000482397
3	chr10:16922981:C:T	16922981	T,T	C,C	1,1	inf,inf	inf,inf	0.338454,1.44975	0.000242092	0.000480639
3	chr10:17117052:G:A	17117052	NA,A	NA,G	NA,1	NA,-inf	NA,inf	NA,0.85282	0.000242063	0.000481765
3	chr10:17001911:T:C	17001911	NA,C	NA,T	NA,1	NA,-inf	NA,inf	NA,0.838559	0.000241908	0.000481786
3	chr10:17240449:A:G	17240449	G,G	A,A	1,1	inf,inf	inf,inf	2.41382,0.301741	0.000241866	0.00050251
3	chr10:16628859:G:C	16628859	NA,C	NA,G	NA,1	NA,-inf	NA,inf	NA,0.812011	0.000240837	0.000479087
3	chr10:17007334:A:G	17007334	NA,G	NA,A	NA,1	NA,-inf	NA,inf	NA,0.85784	0.00024073	0.000479099
3	chr10:16564630:G:A	16564630	A,NA	G,NA	1,NA	inf,NA	inf,NA	1.11022,NA	0.000240479	0.000479683
3	chr10:16552533:C:T	16552533	NA,T	NA,C	NA,1	NA,inf	NA,inf	NA,0.889934	0.000239429	0.000476608
3	chr10:17221495:C:T	17221495	NA,T	NA,C	NA,1	NA,inf	NA,inf	NA,0.887939	0.000239361	0.000476777
3	chr10:16414327:G:A	16414327	NA,A	NA,G	NA,1	NA,-inf	NA,inf	NA,0.838293	0.000239213	0.00047622
3	chr10:16694540:T:C	16694540	NA,C	NA,T	NA,1	NA,-inf	NA,inf	NA,0.808297	0.000238723	0.000474582
3	chr10:17268439:C:T	17268439	NA,T	NA,C	NA,1	NA,inf	NA,inf	NA,0.962025	0.000238069	0.000473576
3	chr10:16664950:TTC:T	16664950	NA,T	NA,TTC	NA,1	NA,inf	NA,inf	NA,0.87835	0.000238023	0.000474216
3	chr10:16869412:G:A	16869412	NA,A	NA,G	NA,1	NA,-inf	NA,inf	NA,0.82102	0.000237974	0.000473533
3	chr10:16346703:A:T	16346703	NA,T	NA,A	NA,1	NA,-inf	NA,inf	NA,0.841782	0.000237836	0.00047337
3	chr10:16541062:C:A	16541062	NA,A	NA,C	NA,1	NA,inf	NA,inf	NA,0.909512	0.000237735	0.000473663
3	chr10:16729675:G:A	16729675	NA,A	NA,G	NA,1	NA,-inf	NA,inf	NA,0.878194	0.000237579	0.000473234
3	chr10:16738293:T:A	16738293	NA,A	NA,T	NA,1	NA,-inf	NA,inf	NA,0.869423	0.000237442	0.000472935
3	chr10:16517175:G:A	16517175	NA,A	NA,G	NA,1	NA,-inf	NA,inf	NA,0.834435	0.000237229	0.00047224
3	chr10:16859072:C:T	16859072	NA,T	NA,C	NA,1	NA,inf	NA,inf	NA,0.791968	0.000236819	0.000471003
3	chr10:16859199:G:T	16859199	NA,T	NA,G	NA,1	NA,-inf	NA,inf	NA,0.858274	0.000236696	0.000471228
3	chr10:16690151:A:C	16690151	NA,C	NA,A	NA,1	NA,-inf	NA,inf	NA,0.803443	0.000236522	0.000470202
3	chr10:16990282:C:T	16990282	T,T	C,C	1,1	inf,-inf	inf,inf	1.83606,0.538325	0.00023533	0.000473607
3	chr10:16740829:T:C	16740829	NA,C	NA,T	NA,1	NA,inf	NA,inf	NA,0.904536	0.000234913	0.000468008
3	chr10:16971750:T:C	16971750	NA,C	NA,T	NA,1	NA,-inf	NA,inf	NA,0.796755	0.000234611	0.000465743
3	chr10:17231779:T:C	17231779	NA,C	NA,T	NA,1	NA,-inf	NA,inf	NA,0.816244	0.000234445	0.000465508
3	chr10:16685603:G:C	16685603	NA,C	NA,G	NA,1	NA,-inf	NA,inf	NA,0.796472	0.000233986	0.000465166
3	chr10:17004318:A:G	17004318	NA,G	NA,A	NA,1	NA,-inf	NA,inf	NA,0.810116	0.000233965	0.000465767
3	chr10:16482595:G:A	16482595	NA,A	NA,G	NA,1	NA,-inf	NA,inf	NA,0.814581	0.000233702	0.000465011
3	chr10:16946788:C:T	16946788	NA,T	NA,C	NA,1	NA,inf	NA,inf	NA,0.925453	0.000233364	0.000464745
3	chr10:17281085:G:A	17281085	A,A	G,G	1,1	inf,-inf	inf,inf	1.75519,0.186759	0.00023321	0.000475883
3	chr10:17039645:T:C	17039645	NA,C	NA,T	NA,1	NA,-inf	NA,inf	NA,0.8273	0.000233167	0.000464021
3	chr10:16998725:C:T	16998725	NA,T	NA,C	NA,1	NA,-inf	NA,inf	NA,0.815817	0.000232892	0.000463828
3	chr10:17007418:C:T	17007418	NA,T	NA,C	NA,1	NA,-inf	NA,inf	NA,0.856376	0.000232752	0.000463701
3	chr10:17233543:A:G	17233543	NA,G	NA,A	NA,1	NA,inf	NA,inf	NA,0.898143	0.000232405	0.000463194
3	chr10:16942504:G:A	16942504	A,A	G,G	1,1	-inf,-inf	inf,inf	1.46082,0.174457	0.000232361	0.000462077
3	chr10:16406325:A:C	16406325	NA,C	NA,A	NA,1	NA,inf	NA,inf	NA,0.906467	0.000232132	0.000462722
3	chr10:17116463:C:T	17116463	NA,T	NA,C	NA,1	NA,-inf	NA,inf	NA,0.828526	0.000232099	0.000462027
3	chr10:16889345:C:T	16889345	NA,T	NA,C	NA,1	NA,inf	NA,inf	NA,0.802968	0.00023189	0.000461511
3	chr10:16516983:A:T	16516983	NA,T	NA,A	NA,1	NA,-inf	NA,inf	NA,0.80932	0.000231707	0.000461059
3	chr10:16367099:G:T	16367099	NA,T	NA,G	NA,1	NA,inf	NA,inf	NA,0.859241	0.000231686	0.000461457
3	chr10:16723007:CACAA:C	16723007	NA,C	NA,CACAA	NA,1	NA,-inf	NA,inf	NA,0.852183	0.000231451	0.000461077
3	chr10:16461029:C:T	16461029	NA,T	NA,C	NA,1	NA,-inf	NA,inf	NA,0.861237	0.000231399	0.000460793
3	chr10:17031958:G:A	17031958	NA,A	NA,G	NA,1	NA,-inf	NA,inf	NA,0.822215	0.000230832	0.000459373
3	chr10:17001498:C:T	17001498	NA,T	NA,C	NA,1	NA,-inf	NA,inf	NA,0.831411	0.000230774	0.00045929
3	chr10:16543524:G:A	16543524	NA,A	NA,G	NA,1	NA,inf	NA,inf	NA,0.866834	0.000230613	0.000458973
3	chr10:17255587:C:T	17255587	T,T	C,C	1,1	inf,inf	inf,inf	2.40519,0.259675	0.000230581	0.000478851
3	chr10:16690220:C:T	16690220	NA,T	NA,C	NA,1	NA,-inf	NA,inf	NA,0.843476	0.000229875	0.000457854
3	chr10:16940062:C:T	16940062	NA,T	NA,C	NA,1	NA,inf	NA,inf	NA,0.921397	0.000229625	0.000457336
3	chr10:16455406:A:C	16455406	C,NA	A,NA	1,NA	-inf,NA	inf,NA	1.12354,NA	0.000229497	0.000458499
3	chr10:17029464:A:T	17029464	NA,T	NA,A	NA,1	NA,-inf	NA,inf	NA,0.818592	0.000229362	0.000456453
3	chr10:17248664:CA:C	17248664	NA,C	NA,CA	NA,1	NA,inf	NA,inf	NA,0.889078	0.000229271	0.000456966
3	chr10:17255556:C:T	17255556	T,T	C,C	1,1	inf,inf	inf,inf	2.37808,0.289088	0.000229085	0.000475435
3	chr10:17103749:G:A	17103749	NA,A	NA,G	NA,1	NA,inf	NA,inf	NA,0.914651	0.000228828	0.000455518
3	chr10:16656537:T:C	16656537	NA,C	NA,T	NA,1	NA,-inf	NA,inf	NA,0.815706	0.000228622	0.000455003
3	chr10:16394419:T:TTTAG	16394419	NA,TTTAG	NA,T	NA,1	NA,-inf	NA,inf	NA,0.822259	0.000228004	0.000453992
3	chr10:16943943:T:A	16943943	A,A	T,T	1,1	-inf,-inf	inf,inf	1.4614,0.155773	0.000227954	0.000453321
3	chr10:17117924:G:A	17117924	NA,A	NA,G	NA,1	NA,inf	NA,inf	NA,0.912527	0.000227922	0.00045372
3	chr10:16666316:G:A	16666316	A,NA	G,NA	1,NA	inf,NA	inf,NA	1.07895,NA	0.000227829	0.000454085
3	chr10:16541191:A:G	16541191	NA,G	NA,A	NA,1	NA,inf	NA,inf	NA,0.879114	0.000227635	0.000453501
3	chr10:17048202:A:C	17048202	NA,C	NA,A	NA,1	NA,inf	NA,inf	NA,0.870073	0.000227367	0.000452788
3	chr10:16459560:C:T	16459560	NA,T	NA,C	NA,1	NA,-inf	NA,inf	NA,0.851545	0.00022734	0.000452708
3	chr10:16543534:TG:T	16543534	NA,T	NA,TG	NA,1	NA,inf	NA,inf	NA,0.874077	0.00022724	0.000452725
3	chr10:16693079:CAG:C	16693079	NA,C	NA,CAG	NA,1	NA,-inf	NA,inf	NA,0.836501	0.000227173	0.000452479
3	chr10:16475420:T:C	16475420	NA,C	NA,T	NA,1	NA,inf	NA,inf	NA,0.851477	0.00022717	0.000452443
3	chr10:16877418:G:A	16877418	A,A	G,G	1,1	-inf,inf	inf,inf	2.22811,0.534965	0.000227162	0.000470806
3	chr10:16593582:A:G	16593582	NA,G	NA,A	NA,1	NA,inf	NA,inf	NA,0.890255	0.000226797	0.00045199
3	chr10:16614630:A:G	16614630	NA,G	NA,A	NA,1	NA,inf	NA,inf	NA,0.864029	0.000226531	0.000450946
3	chr10:17120736:G:A	17120736	NA,A	NA,G	NA,1	NA,inf	NA,inf	NA,0.906321	0.000225755	0.000449414
3	chr10:16695248:A:G	16695248	NA,G	NA,A	NA,1	NA,-inf	NA,inf	NA,0.783308	0.000225656	0.00044904
3	chr10:16966480:G:A	16966480	NA,A	NA,G	NA,1	NA,-inf	NA,inf	NA,0.803781	0.000225585	0.000449089
3	chr10:17044438:T:C	17044438	NA,C	NA,T	NA,1	NA,-inf	NA,inf	NA,0.805307	0.000225517	0.00044891
3	chr10:17056936:C:T	17056936	T,T	C,C	1,1	-inf,-inf	inf,inf	1.02589,1.1265	0.00022549	0.000453351
3	chr10:17301438:C:G	17301438	NA,G	NA,C	NA,1	NA,-inf	NA,inf	NA,0.821592	0.000225443	0.000448712
3	chr10:17303491:A:C	17303491	NA,C	NA,A	NA,1	NA,-inf	NA,inf	NA,0.821257	0.000225343	0.000448514
3	chr10:17292746:C:T	17292746	T,T	C,C	1,1	inf,-inf	inf,inf	1.81577,0.0701697	0.000225183	0.000461426
3	chr10:16969863:C:T	16969863	NA,T	NA,C	NA,1	NA,-inf	NA,inf	NA,0.802822	0.000224511	0.000446929
3	chr10:16942317:C:A	16942317	NA,A	NA,C	NA,1	NA,inf	NA,inf	NA,0.90684	0.000224349	0.000446825
3	chr10:17084238:G:A	17084238	NA,A	NA,G	NA,1	NA,inf	NA,inf	NA,0.860132	0.000223826	0.000445889
3	chr10:16872401:C:A	16872401	NA,A	NA,C	NA,1	NA,-inf	NA,inf	NA,0.775022	0.000223659	0.000445248
3	chr10:16489735:ACAAACGC:A	16489735	NA,A	NA,ACAAACGC	NA,1	NA,inf	NA,inf	NA,0.870239	0.00022343	0.000445249
3	chr10:16831817:A:G	16831817	G,NA	A,NA	1,NA	inf,NA	inf,NA	1.94103,NA	0.000222971	0.000467539
3	chr10:16949751:G:T	16949751	NA,T	NA,G	NA,1	NA,inf	NA,inf	NA,0.824624	0.000222934	0.000443929
3	chr10:16905665:G:A	16905665	A,A	G,G	1,1	inf,-inf	inf,inf	1.81233,0.221059	0.000222637	0.000445118
3	chr10:16873330:G:A	16873330	A,NA	G,NA	1,NA	inf,NA	inf,NA	0.674823,NA	0.000222492	0.000440704
3	chr10:16466343:A:G	16466343	NA,G	NA,A	NA,1	NA,-inf	NA,inf	NA,0.839056	0.000222383	0.00044284
3	chr10:17068475:C:T	17068475	T,T	C,C	1,1	-inf,-inf	inf,inf	1.07955,1.07894	0.000222382	0.000447392
3	chr10:16429840:T:G	16429840	NA,G	NA,T	NA,1	NA,inf	NA,inf	NA,0.834233	0.000222239	0.000442594
3	chr10:16362745:G:A	16362745	NA,A	NA,G	NA,1	NA,inf	NA,inf	NA,0.84674	0.000222224	0.000442776
3	chr10:17067903:CA:C	17067903	C,C	CA,CA	1,1	-inf,-inf	inf,inf	1.07462,1.08056	0.000221828	0.000446252
3	chr10:16469297:T:C	16469297	NA,C	NA,T	NA,1	NA,-inf	NA,inf	NA,0.793236	0.000221823	0.000441439
3	chr10:16328287:T:A	16328287	NA,A	NA,T	NA,1	NA,inf	NA,inf	NA,0.840257	0.00022179	0.000441796
3	chr10:16466511:A:T	16466511	T,NA	A,NA	1,NA	inf,NA	inf,NA	1.16682,NA	0.000221116	0.000442278
3	chr10:16967504:C:G	16967504	NA,G	NA,C	NA,1	NA,-inf	NA,inf	NA,0.864162	0.00022006	0.000438256
3	chr10:16831175:A:G	16831175	NA,G	NA,A	NA,1	NA,inf	NA,inf	NA,0.83268	0.000220042	0.000438306
3	chr10:17050827:A:G	17050827	NA,G	NA,A	NA,1	NA,inf	NA,inf	NA,0.84869	0.000219744	0.000437615
3	chr10:16591601:A:G	16591601	NA,G	NA,A	NA,1	NA,inf	NA,inf	NA,0.857408	0.000219668	0.000437603
3	chr10:17300199:A:G	17300199	NA,G	NA,A	NA,1	NA,-inf	NA,inf	NA,0.805101	0.000219614	0.00043711
3	chr10:16406104:C:T	16406104	NA,T	NA,C	NA,1	NA,inf	NA,inf	NA,0.870364	0.000219366	0.000437262
3	chr10:16920353:A:G	16920353	G,G	A,A	1,1	inf,-inf	inf,inf	1.63907,0.810081	0.000219261	0.000442505
3	chr10:16443836:C:A	16443836	NA,A	NA,C	NA,1	NA,inf	NA,inf	NA,0.855472	0.000218333	0.000435057
3	chr10:16550359:T:C	16550359	NA,C	NA,T	NA,1	NA,inf	NA,inf	NA,0.831145	0.000218239	0.000434436
3	chr10:17114152:A:G	17114152	G,G	A,A	1,1	-inf,inf	inf,inf	1.89175,0.0505487	0.000218047	0.000440177
3	chr10:16705527:T:C	16705527	NA,C	NA,T	NA,1	NA,-inf	NA,inf	NA,0.756707	0.000217798	0.000433054
3	chr10:16628403:T:G	16628403	NA,G	NA,T	NA,1	NA,-inf	NA,inf	NA,0.748358	0.00021711	0.000431909
3	chr10:17140374:C:A	17140374	A,A	C,C	1,1	inf,inf	inf,inf	0.397004,1.73439	0.000217077	0.000436725
3	chr10:16847175:G:A	16847175	NA,A	NA,G	NA,1	NA,-inf	NA,inf	NA,0.759317	0.000216825	0.000431165
3	chr10:16462853:G:A	16462853	NA,A	NA,G	NA,1	NA,inf	NA,inf	NA,0.821138	0.000216491	0.000431163
3	chr10:17233928:C:G	17233928	NA,G	NA,C	NA,1	NA,-inf	NA,inf	NA,0.826767	0.000216418	0.000430931
3	chr10:16431230:T:A	16431230	NA,A	NA,T	NA,1	NA,inf	NA,inf	NA,0.823011	0.000216131	0.000430539
3	chr10:16660939:T:C	16660939	NA,C	NA,T	NA,1	NA,inf	NA,inf	NA,0.875073	0.000215739	0.000429708
3	chr10:16964288:C:G	16964288	NA,G	NA,C	NA,1	NA,-inf	NA,inf	NA,0.85099	0.000215539	0.000429255
3	chr10:17067193:G:A	17067193	NA,A	NA,G	NA,1	NA,inf	NA,inf	NA,0.836039	0.000215367	0.000428899
3	chr10:16732227:T:G	16732227	NA,G	NA,T	NA,1	NA,-inf	NA,inf	NA,0.80529	0.000215102	0.000428688
3	chr10:16972646:A:G	16972646	G,G	A,A	1,1	inf,-inf	inf,inf	1.42022,0.964394	0.000214892	0.000431064
3	chr10:16406106:C:T	16406106	NA,T	NA,C	NA,1	NA,inf	NA,inf	NA,0.857017	0.000214838	0.000428233
3	chr10:16642329:T:C	16642329	NA,C	NA,T	NA,1	NA,-inf	NA,inf	NA,0.774283	0.000214567	0.00042703
3	chr10:16517981:C:CTCTTAGAGGGAACTGCAT	16517981	NA,CTCTTAGAGGGAACTGCAT	NA,C	NA,1	NA,-inf	NA,inf	NA,0.776686	0.000214286	0.000426385
3	chr10:16654085:C:T	16654085	NA,T	NA,C	NA,1	NA,inf	NA,inf	NA,0.805003	0.00021414	0.000426389
3	chr10:16728786:T:C	16728786	NA,C	NA,T	NA,1	NA,inf	NA,inf	NA,0.832567	0.000214074	0.000426246
3	chr10:16855403:C:T	16855403	NA,T	NA,C	NA,1	NA,-inf	NA,inf	NA,0.795623	0.000213706	0.00042549
3	chr10:16553049:C:A	16553049	NA,A	NA,C	NA,1	NA,-inf	NA,inf	NA,0.745761	0.000213588	0.000424971
3	chr10:16877224:A:G	16877224	G,G	A,A	1,1	-inf,inf	inf,inf	2.16645,0.540137	0.000213566	0.000441721
3	chr10:16791281:C:T	16791281	T,T	C,C	1,1	inf,inf	inf,inf	2.89386,0.033132	0.000213338	0.00047747
3	chr10:16638770:G:A	16638770	A,A	G,G	1,1	-inf,-inf	inf,inf	1.37081,0.517521	0.000213234	0.000423915
3	chr10:16972678:G:A	16972678	NA,A	NA,G	NA,1	NA,-inf	NA,inf	NA,0.771212	0.000213105	0.000424234
3	chr10:17009952:T:C	17009952	NA,C	NA,T	NA,1	NA,-inf	NA,inf	NA,0.782417	0.000212836	0.000423607
3	chr10:16830958:A:G	16830958	G,NA	A,NA	1,NA	inf,NA	inf,NA	1.90026,NA	0.000212614	0.000445014
3	chr10:16558023:T:C	16558023	NA,C	NA,T	NA,1	NA,inf	NA,inf	NA,0.782657	0.000212363	0.000422719
3	chr10:16405922:G:A	16405922	NA,A	NA,G	NA,1	NA,inf	NA,inf	NA,0.849038	0.000212159	0.000422893
3	chr10:16591947:T:G	16591947	NA,G	NA,T	NA,1	NA,-inf	NA,inf	NA,0.764252	0.000211922	0.000421234
3	chr10:16862786:C:T	16862786	NA,T	NA,C	NA,1	NA,inf	NA,inf	NA,0.746801	0.000211868	0.000421624
3	chr10:16655830:C:T	16655830	T,NA	C,NA	1,NA	-inf,NA	inf,NA	1.22268,NA	0.000211829	0.000424448
3	chr10:16923327:T:C	16923327	C,C	T,T	1,1	inf,-inf	inf,inf	1.66866,0.75668	0.000211804	0.000427513
3	chr10:16965960:G:A	16965960	NA,A	NA,G	NA,1	NA,-inf	NA,inf	NA,0.767486	0.000211769	0.000421577
3	chr10:17174965:A:G	17174965	NA,G	NA,A	NA,1	NA,inf	NA,inf	NA,0.897223	0.000211472	0.000420614
3	chr10:16411937:A:G	16411937	G,G	A,A	1,1	-inf,-inf	inf,inf	1.59283,0.189444	0.000211118	0.000418246
3	chr10:16345311:G:A	16345311	NA,A	NA,G	NA,1	NA,inf	NA,inf	NA,0.800528	0.000210845	0.000420013
3	chr10:16405672:T:C	16405672	NA,C	NA,T	NA,1	NA,inf	NA,inf	NA,0.844792	0.000210772	0.000420126
3	chr10:17296975:A:C	17296975	C,C	A,A	1,1	inf,-inf	inf,inf	0.923506,1.30662	0.000210344	0.000423866
3	chr10:16830314:A:G	16830314	NA,G	NA,A	NA,1	NA,inf	NA,inf	NA,0.803682	0.000210268	0.000418837
3	chr10:17045679:C:G	17045679	NA,G	NA,C	NA,1	NA,inf	NA,inf	NA,0.817787	0.000209303	0.000416822
3	chr10:16949877:G:C	16949877	NA,C	NA,G	NA,1	NA,inf	NA,inf	NA,0.860279	0.000209127	0.000416517
3	chr10:17091711:A:T	17091711	NA,T	NA,A	NA,1	NA,inf	NA,inf	NA,0.80457	0.000208887	0.000416188
3	chr10:16820579:G:C	16820579	C,C	G,G	1,1	inf,inf	inf,inf	4.60386,0.759314	0.000208863	0.00504513
3	chr10:17113378:C:A	17113378	NA,A	NA,C	NA,1	NA,inf	NA,inf	NA,0.768046	0.00020837	0.000414852
3	chr10:16948553:G:A	16948553	NA,A	NA,G	NA,1	NA,inf	NA,inf	NA,0.857629	0.00020828	0.000414831
3	chr10:16442963:C:T	16442963	NA,T	NA,C	NA,1	NA,inf	NA,inf	NA,0.797873	0.000208001	0.000414278
3	chr10:16800248:A:C	16800248	C,NA	A,NA	1,NA	-inf,NA	inf,NA	1.73958,NA	0.000207897	0.000429555
3	chr10:17146024:G:A	17146024	A,A	G,G	1,1	inf,inf	inf,inf	0.3353,1.73843	0.000207762	0.000417512
3	chr10:17105611:TCTC:T	17105611	NA,T	NA,TCTC	NA,1	NA,inf	NA,inf	NA,0.850965	0.000207298	0.000412679
3	chr10:16637090:A:G	16637090	NA,G	NA,A	NA,1	NA,inf	NA,inf	NA,0.796253	0.000206861	0.000412073
3	chr10:16405821:C:G	16405821	NA,G	NA,C	NA,1	NA,inf	NA,inf	NA,0.832287	0.000206856	0.000412315
3	chr10:16647355:G:A	16647355	NA,A	NA,G	NA,1	NA,inf	NA,inf	NA,0.851064	0.000206811	0.000412041
3	chr10:16540224:A:G	16540224	NA,G	NA,A	NA,1	NA,inf	NA,inf	NA,0.770058	0.000206387	0.000410936
3	chr10:16406198:T:C	16406198	NA,C	NA,T	NA,1	NA,inf	NA,inf	NA,0.830455	0.000206104	0.000410819
3	chr10:16999079:A:C	16999079	NA,C	NA,A	NA,1	NA,-inf	NA,inf	NA,0.761491	0.000205926	0.000409857
3	chr10:16607680:G:A	16607680	A,A	G,G	1,1	-inf,inf	inf,inf	0.0344727,1.94765	0.000205878	0.000410835
3	chr10:16440227:A:G	16440227	NA,G	NA,A	NA,1	NA,-inf	NA,inf	NA,0.787024	0.000205857	0.00040992
3	chr10:17057017:T:C	17057017	C,C	T,T	1,1	-inf,-inf	inf,inf	0.966334,1.02715	0.000205692	0.000407106
3	chr10:16705146:T:C	16705146	NA,C	NA,T	NA,1	NA,inf	NA,inf	NA,0.80732	0.000205667	0.000409541
3	chr10:16623707:C:T	16623707	NA,T	NA,C	NA,1	NA,-inf	NA,inf	NA,0.715346	0.000205659	0.000409165
3	chr10:16409443:A:G	16409443	NA,G	NA,A	NA,1	NA,-inf	NA,inf	NA,0.745543	0.000205595	0.000409311
3	chr10:17010175:G:T	17010175	NA,T	NA,G	NA,1	NA,inf	NA,inf	NA,0.770721	0.000205272	0.000408744
3	chr10:17206023:C:T	17206023	NA,T	NA,C	NA,1	NA,inf	NA,inf	NA,0.878674	0.000204823	0.000407475
3	chr10:16472199:T:C	16472199	C,C	T,T	1,1	-inf,inf	inf,inf	1.53453,0.0836543	0.000204699	0.000404774
3	chr10:16856286:C:T	16856286	T,NA	C,NA	1,NA	-inf,NA	inf,NA	0.736746,NA	0.00020459	0.000405948
3	chr10:16450143:A:G	16450143	NA,G	NA,A	NA,1	NA,inf	NA,inf	NA,0.791897	0.000203934	0.000406106
3	chr10:17006651:T:C	17006651	NA,C	NA,T	NA,1	NA,-inf	NA,inf	NA,0.755738	0.000203883	0.000405798
3	chr10:16405744:A:ACCC	16405744	NA,ACCC	NA,A	NA,1	NA,inf	NA,inf	NA,0.822479	0.00020372	0.000406063
3	chr10:16854807:A:G	16854807	NA,G	NA,A	NA,1	NA,-inf	NA,inf	NA,0.710301	0.000203599	0.000405478
3	chr10:17022992:G:A	17022992	NA,A	NA,G	NA,1	NA,-inf	NA,inf	NA,0.74869	0.000203475	0.000404994
3	chr10:17164596:A:C	17164596	C,NA	A,NA	1,NA	-inf,NA	inf,NA	0.945511,NA	0.000203222	0.00040631
3	chr10:17124026:G:A	17124026	NA,A	NA,G	NA,1	NA,-inf	NA,inf	NA,0.748617	0.00020303	0.000404118
3	chr10:17087936:G:C	17087936	NA,C	NA,G	NA,1	NA,inf	NA,inf	NA,0.797577	0.000202893	0.00040419
3	chr10:17166265:C:G	17166265	NA,G	NA,C	NA,1	NA,-inf	NA,inf	NA,0.745961	0.000202868	0.000404717
3	chr10:17057839:C:A	17057839	NA,A	NA,C	NA,1	NA,inf	NA,inf	NA,0.797362	0.00020276	0.000403795
3	chr10:16820884:G:A	16820884	NA,A	NA,G	NA,1	NA,-inf	NA,inf	NA,0.753439	0.000202704	0.000403556
3	chr10:16857210:T:A	16857210	NA,A	NA,T	NA,1	NA,-inf	NA,inf	NA,0.762664	0.00020266	0.000403499
3	chr10:17255077:T:C	17255077	NA,C	NA,T	NA,1	NA,inf	NA,inf	NA,0.84769	0.000202507	0.000403123
3	chr10:16405766:T:C	16405766	NA,C	NA,T	NA,1	NA,inf	NA,inf	NA,0.818661	0.000202501	0.000403633
3	chr10:16647100:C:T	16647100	T,NA	C,NA	1,NA	-inf,NA	inf,NA	1.05369,NA	0.000202363	0.00040392
3	chr10:16688228:A:G	16688228	NA,G	NA,A	NA,1	NA,-inf	NA,inf	NA,0.732794	0.00020185	0.000401819
3	chr10:16847367:G:T	16847367	NA,T	NA,G	NA,1	NA,-inf	NA,inf	NA,0.725187	0.000201803	0.000401366
3	chr10:17211958:T:C	17211958	NA,C	NA,T	NA,1	NA,-inf	NA,inf	NA,0.784219	0.000201693	0.000401953
3	chr10:16463477:G:A	16463477	NA,A	NA,G	NA,1	NA,inf	NA,inf	NA,0.776446	0.000201632	0.000401577
3	chr10:17261067:G:A	17261067	NA,A	NA,G	NA,1	NA,-inf	NA,inf	NA,0.782178	0.000201494	0.000401222
3	chr10:16886259:T:C	16886259	C,NA	T,NA	1,NA	inf,NA	inf,NA	1.19835,NA	0.000201441	0.000404359
3	chr10:16664084:T:C	16664084	NA,C	NA,T	NA,1	NA,-inf	NA,inf	NA,0.727048	0.000201389	0.000400917
3	chr10:16820281:A:G	16820281	G,G	A,A	1,1	inf,inf	inf,inf	5.00927,0.41523	0.000201357	0.00692318
3	chr10:16644405:G:A	16644405	NA,A	NA,G	NA,1	NA,inf	NA,inf	NA,0.774217	0.00020072	0.000399868
3	chr10:17070075:C:T	17070075	T,NA	C,NA	1,NA	-inf,NA	inf,NA	0.782883,NA	0.000200656	0.000396408
3	chr10:17047943:G:A	17047943	A,A	G,G	1,1	inf,-inf	inf,inf	1.35794,0.283456	0.000200486	0.000395767
3	chr10:16921799:C:T	16921799	T,NA	C,NA	1,NA	-inf,NA	inf,NA	0.668317,NA	0.000200393	0.000396608
3	chr10:16833122:T:C	16833122	C,NA	T,NA	1,NA	-inf,NA	inf,NA	1.51318,NA	0.000200365	0.000407867
3	chr10:16876551:G:A	16876551	A,NA	G,NA	1,NA	inf,NA	inf,NA	1.19495,NA	0.000200341	0.000402144
3	chr10:17259728:T:C	17259728	NA,C	NA,T	NA,1	NA,-inf	NA,inf	NA,0.742465	0.000200193	0.000398549
3	chr10:16681424:AG:A	16681424	NA,A	NA,AG	NA,1	NA,-inf	NA,inf	NA,0.711183	0.000199868	0.000397791
3	chr10:16462931:C:T	16462931	T,T	C,C	1,1	-inf,inf	inf,inf	1.51164,0.0823306	0.000199844	0.00039514
3	chr10:16538056:T:C	16538056	NA,C	NA,T	NA,1	NA,-inf	NA,inf	NA,0.740142	0.000199704	0.000397544
3	chr10:16777268:A:C	16777268	NA,C	NA,A	NA,1	NA,-inf	NA,inf	NA,0.741701	0.000199665	0.00039757
3	chr10:16469256:A:G	16469256	NA,G	NA,A	NA,1	NA,-inf	NA,inf	NA,0.728443	0.000199623	0.000397281
3	chr10:16408556:A:G	16408556	NA,G	NA,A	NA,1	NA,-inf	NA,inf	NA,0.726148	0.0001995	0.000397155
3	chr10:17295339:A:G	17295339	NA,G	NA,A	NA,1	NA,-inf	NA,inf	NA,0.743046	0.000199218	0.000396707
3	chr10:16974217:T:C	16974217	C,C	T,T	1,1	inf,-inf	inf,inf	0.590915,1.51461	0.00019895	0.000395831
3	chr10:16722800:A:G	16722800	NA,G	NA,A	NA,1	NA,inf	NA,inf	NA,0.785778	0.000198928	0.000396096
3	chr10:16780817:T:C	16780817	NA,C	NA,T	NA,1	NA,inf	NA,inf	NA,0.837779	0.000198873	0.000396601
3	chr10:16684629:T:A	16684629	NA,A	NA,T	NA,1	NA,-inf	NA,inf	NA,0.698598	0.000198636	0.000394962
3	chr10:16411235:C:T	16411235	NA,T	NA,C	NA,1	NA,-inf	NA,inf	NA,0.723332	0.000198383	0.000394957
3	chr10:16545394:C:T	16545394	NA,T	NA,C	NA,1	NA,inf	NA,inf	NA,0.773076	0.000198379	0.000395004
3	chr10:17228160:G:C	17228160	NA,C	NA,G	NA,1	NA,inf	NA,inf	NA,0.795938	0.000198065	0.000394758
3	chr10:16890491:G:T	16890491	T,NA	G,NA	1,NA	inf,NA	inf,NA	1.18789,NA	0.000197981	0.000397404
3	chr10:16808076:C:T	16808076	T,NA	C,NA	1,NA	inf,NA	inf,NA	1.844,NA	0.000197922	0.000413412
3	chr10:16798023:G:A	16798023	NA,A	NA,G	NA,1	NA,inf	NA,inf	NA,0.773882	0.000197833	0.00039414
3	chr10:16847003:T:G	16847003	NA,G	NA,T	NA,1	NA,-inf	NA,inf	NA,0.711291	0.000197565	0.000392941
3	chr10:16512206:A:G	16512206	G,NA	A,NA	1,NA	-inf,NA	inf,NA	1.06109,NA	0.000197307	0.00039409
3	chr10:16501389:A:C	16501389	NA,C	NA,A	NA,1	NA,-inf	NA,inf	NA,0.715572	0.000196175	0.000390578
3	chr10:16702611:T:C	16702611	NA,C	NA,T	NA,1	NA,-inf	NA,inf	NA,0.674062	0.00019616	0.000389976
3	chr10:16622678:G:A	16622678	NA,A	NA,G	NA,1	NA,-inf	NA,inf	NA,0.684283	0.000196109	0.000390159
3	chr10:16807776:C:A	16807776	A,NA	C,NA	1,NA	inf,NA	inf,NA	1.83631,NA	0.000196098	0.000409472
3	chr10:16385042:A:G	16385042	NA,G	NA,A	NA,1	NA,inf	NA,inf	NA,0.740682	0.000196026	0.000390485
3	chr10:16496909:G:A	16496909	NA,A	NA,G	NA,1	NA,-inf	NA,inf	NA,0.720129	0.000196011	0.000390068
3	chr10:16451969:A:C	16451969	C,NA	A,NA	1,NA	inf,NA	inf,NA	0.882057,NA	0.000195756	0.000389482
3	chr10:17165960:TG:T	17165960	T,T	TG,TG	1,1	inf,inf	inf,inf	0.150638,1.79428	0.000195102	0.000390712
3	chr10:17227227:A:G	17227227	NA,G	NA,A	NA,1	NA,inf	NA,inf	NA,0.835305	0.000195101	0.000388145
3	chr10:16875627:G:T	16875627	T,NA	G,NA	1,NA	inf,NA	inf,NA	1.17669,NA	0.000194966	0.000391307
3	chr10:17056175:G:C	17056175	C,NA	G,NA	1,NA	-inf,NA	inf,NA	0.77848,NA	0.000194912	0.000385413
3	chr10:17278524:G:A	17278524	NA,A	NA,G	NA,1	NA,-inf	NA,inf	NA,0.737476	0.000194698	0.000387788
3	chr10:16347823:A:C	16347823	NA,C	NA,A	NA,1	NA,inf	NA,inf	NA,0.758114	0.000194583	0.000387609
3	chr10:16879507:G:A	16879507	A,NA	G,NA	1,NA	inf,NA	inf,NA	1.17541,NA	0.000194499	0.000390374
3	chr10:16882593:C:G	16882593	G,NA	C,NA	1,NA	inf,NA	inf,NA	1.17467,NA	0.000194321	0.000390013
3	chr10:17237689:G:C	17237689	NA,C	NA,G	NA,1	NA,inf	NA,inf	NA,0.780056	0.000194001	0.000386412
3	chr10:17022598:C:A	17022598	NA,A	NA,C	NA,1	NA,-inf	NA,inf	NA,0.692739	0.000193604	0.000385415
3	chr10:16885602:T:C	16885602	C,NA	T,NA	1,NA	inf,NA	inf,NA	1.17252,NA	0.000193496	0.000388358
3	chr10:17066351:G:A	17066351	NA,A	NA,G	NA,1	NA,inf	NA,inf	NA,0.835789	0.000193276	0.000384433
3	chr10:17049858:A:G	17049858	NA,G	NA,A	NA,1	NA,-inf	NA,inf	NA,0.709748	0.000193001	0.000384372
3	chr10:16316179:C:T	16316179	NA,T	NA,C	NA,1	NA,-inf	NA,inf	NA,0.707543	0.000192891	0.000383887
3	chr10:16962859:G:A	16962859	NA,A	NA,G	NA,1	NA,-inf	NA,inf	NA,0.727184	0.000192754	0.000383567
3	chr10:16702652:A:G	16702652	NA,G	NA,A	NA,1	NA,-inf	NA,inf	NA,0.663262	0.000192683	0.000383071
3	chr10:16971630:T:C	16971630	NA,C	NA,T	NA,1	NA,-inf	NA,inf	NA,0.675632	0.000191952	0.000381198
3	chr10:16692814:C:T	16692814	T,NA	C,NA	1,NA	inf,NA	inf,NA	1.07888,NA	0.000191932	0.000383452
3	chr10:16885149:T:C	16885149	C,NA	T,NA	1,NA	inf,NA	inf,NA	1.16689,NA	0.000191721	0.000384786
3	chr10:17170241:G:C	17170241	NA,C	NA,G	NA,1	NA,-inf	NA,inf	NA,0.725034	0.000191689	0.000381997
3	chr10:16881728:A:G	16881728	G,NA	A,NA	1,NA	inf,NA	inf,NA	1.16568,NA	0.000191678	0.000384688
3	chr10:17074243:G:A	17074243	NA,A	NA,G	NA,1	NA,inf	NA,inf	NA,0.761945	0.000191611	0.000381599
3	chr10:16883905:A:G	16883905	G,NA	A,NA	1,NA	inf,NA	inf,NA	1.16568,NA	0.000191558	0.000384449
3	chr10:16584176:G:A	16584176	NA,A	NA,G	NA,1	NA,inf	NA,inf	NA,0.754567	0.000191546	0.000381345
3	chr10:16560810:T:G	16560810	NA,G	NA,T	NA,1	NA,-inf	NA,inf	NA,0.704018	0.000191428	0.000380976
3	chr10:17013263:C:T	17013263	NA,T	NA,C	NA,1	NA,-inf	NA,inf	NA,0.71602	0.000191399	0.000380967
3	chr10:16873895:T:C	16873895	C,NA	T,NA	1,NA	inf,NA	inf,NA	1.1634,NA	0.000190926	0.000383171
3	chr10:17165084:G:A	17165084	NA,A	NA,G	NA,1	NA,-inf	NA,inf	NA,0.706972	0.00019055	0.000380121
3	chr10:16848400:G:A	16848400	NA,A	NA,G	NA,1	NA,-inf	NA,inf	NA,0.677343	0.000190399	0.000378626
3	chr10:16888736:T:C	16888736	C,NA	T,NA	1,NA	inf,NA	inf,NA	1.1611,NA	0.000190258	0.000381829
3	chr10:17025223:C:T	17025223	NA,T	NA,C	NA,1	NA,inf	NA,inf	NA,0.739454	0.000190129	0.000378649
3	chr10:16386456:G:A	16386456	A,A	G,G	1,1	-inf,inf	inf,inf	0.785408,1.26147	0.000189922	0.000379022
3	chr10:16683787:T:C	16683787	NA,C	NA,T	NA,1	NA,-inf	NA,inf	NA,0.690784	0.000189253	0.000376746
3	chr10:16437839:T:TA	16437839	NA,TA	NA,T	NA,1	NA,inf	NA,inf	NA,0.737415	0.000189	0.000376488
3	chr10:16437205:G:A	16437205	NA,A	NA,G	NA,1	NA,inf	NA,inf	NA,0.732447	0.000188764	0.000375981
3	chr10:17019124:G:A	17019124	NA,A	NA,G	NA,1	NA,-inf	NA,inf	NA,0.703751	0.000188674	0.000375547
3	chr10:17259629:G:A	17259629	NA,A	NA,G	NA,1	NA,-inf	NA,inf	NA,0.690303	0.000188503	0.000374967
3	chr10:16888862:C:T	16888862	T,NA	C,NA	1,NA	inf,NA	inf,NA	1.15421,NA	0.000187649	0.000376597
3	chr10:16886590:C:G	16886590	G,NA	C,NA	1,NA	inf,NA	inf,NA	1.15272,NA	0.000187573	0.000376434
3	chr10:16896458:T:C	16896458	C,NA	T,NA	1,NA	inf,NA	inf,NA	1.14943,NA	0.000187472	0.000376201
3	chr10:16789059:T:C	16789059	NA,C	NA,T	NA,1	NA,inf	NA,inf	NA,0.797206	0.00018721	0.000373336
3	chr10:17246971:G:A	17246971	NA,A	NA,G	NA,1	NA,inf	NA,inf	NA,0.7951	0.000187163	0.000372588
3	chr10:16883269:G:A	16883269	A,NA	G,NA	1,NA	inf,NA	inf,NA	1.15106,NA	0.000187052	0.000375386
3	chr10:16621539:C:T	16621539	NA,T	NA,C	NA,1	NA,-inf	NA,inf	NA,0.687483	0.000186586	0.000371261
3	chr10:16792434:C:T	16792434	T,T	C,C	1,1	inf,inf	inf,inf	2.84778,0.00507417	0.000186487	0.000419074
3	chr10:16713495:A:G	16713495	NA,G	NA,A	NA,1	NA,-inf	NA,inf	NA,0.663672	0.000185994	0.000369867
3	chr10:16463665:C:T	16463665	NA,T	NA,C	NA,1	NA,-inf	NA,inf	NA,0.725344	0.000185972	0.000370343
3	chr10:17035867:CA:C	17035867	NA,C	NA,CA	NA,1	NA,inf	NA,inf	NA,0.739566	0.0001858	0.000370004
3	chr10:16834032:A:G	16834032	NA,G	NA,A	NA,1	NA,-inf	NA,inf	NA,0.64691	0.000185621	0.000369192
3	chr10:16668626:G:A	16668626	A,NA	G,NA	1,NA	inf,NA	inf,NA	0.935933,NA	0.000185385	0.000369286
3	chr10:16612767:G:A	16612767	NA,A	NA,G	NA,1	NA,inf	NA,inf	NA,0.736118	0.000185229	0.000368764
3	chr10:16791841:C:T	16791841	NA,T	NA,C	NA,1	NA,inf	NA,inf	NA,0.787215	0.000185185	0.000369294
3	chr10:16666623:A:T	16666623	NA,T	NA,A	NA,1	NA,-inf	NA,inf	NA,0.686367	0.000185035	0.000368338
3	chr10:16490575:G:A	16490575	A,A	G,G	1,1	-inf,inf	inf,inf	1.26557,0.374283	0.000184918	0.000366486
3	chr10:17266805:A:G	17266805	NA,G	NA,A	NA,1	NA,inf	NA,inf	NA,0.787188	0.000184597	0.0003675
3	chr10:16847294:T:C	16847294	NA,C	NA,T	NA,1	NA,-inf	NA,inf	NA,0.66967	0.00018438	0.000366727
3	chr10:16930816:G:C	16930816	NA,C	NA,G	NA,1	NA,-inf	NA,inf	NA,0.665714	0.000184371	0.000366806
3	chr10:16471180:A:G	16471180	NA,G	NA,A	NA,1	NA,-inf	NA,inf	NA,0.678008	0.000184301	0.0003668
3	chr10:16360487:T:C	16360487	NA,C	NA,T	NA,1	NA,inf	NA,inf	NA,0.715611	0.000183792	0.000366042
3	chr10:17288039:T:C	17288039	NA,C	NA,T	NA,1	NA,inf	NA,inf	NA,0.716041	0.000183738	0.000365916
3	chr10:16672730:G:C	16672730	NA,C	NA,G	NA,1	NA,-inf	NA,inf	NA,0.695899	0.000183488	0.000365202
3	chr10:16526557:A:T	16526557	NA,T	NA,A	NA,1	NA,inf	NA,inf	NA,0.739282	0.00018306	0.0003647
3	chr10:16715861:G:A	16715861	NA,A	NA,G	NA,1	NA,-inf	NA,inf	NA,0.707821	0.000183055	0.000364627
3	chr10:16888778:CAG:C	16888778	C,NA	CAG,NA	1,NA	inf,NA	inf,NA	1.13619,NA	0.000183031	0.000367279
3	chr10:16769692:C:G	16769692	NA,G	NA,C	NA,1	NA,-inf	NA,inf	NA,0.677333	0.00018294	0.000364217
3	chr10:17023108:C:T	17023108	NA,T	NA,C	NA,1	NA,-inf	NA,inf	NA,0.655229	0.000182638	0.000363588
3	chr10:16974259:C:T	16974259	T,T	C,C	1,1	inf,-inf	inf,inf	0.58342,1.47122	0.000182428	0.000362974
3	chr10:16471154:A:G	16471154	NA,G	NA,A	NA,1	NA,-inf	NA,inf	NA,0.670476	0.000182173	0.000362566
3	chr10:17271304:G:A	17271304	NA,A	NA,G	NA,1	NA,inf	NA,inf	NA,0.676363	0.000182162	0.000362685
3	chr10:16876019:G:A	16876019	NA,A	NA,G	NA,1	NA,-inf	NA,inf	NA,0.626667	0.000182153	0.000362192
3	chr10:16658037:A:G	16658037	NA,G	NA,A	NA,1	NA,-inf	NA,inf	NA,0.68124	0.000181996	0.000362285
3	chr10:16803458:C:G	16803458	NA,G	NA,C	NA,1	NA,inf	NA,inf	NA,0.719351	0.000181882	0.000362356
3	chr10:17094106:T:C	17094106	NA,C	NA,T	NA,1	NA,inf	NA,inf	NA,0.726109	0.000181861	0.000362323
3	chr10:16723851:T:C	16723851	NA,C	NA,T	NA,1	NA,-inf	NA,inf	NA,0.698595	0.000181485	0.000361531
3	chr10:16768142:C:T	16768142	T,NA	C,NA	1,NA	inf,NA	inf,NA	0.679598,NA	0.000181433	0.000360676
3	chr10:16388646:A:C	16388646	NA,C	NA,A	NA,1	NA,inf	NA,inf	NA,0.735556	0.0001814	0.000361591
3	chr10:16624648:T:G	16624648	NA,G	NA,T	NA,1	NA,-inf	NA,inf	NA,0.636146	0.000181363	0.000360838
3	chr10:16945573:G:A	16945573	A,A	G,G	1,1	-inf,-inf	inf,inf	1.33332,0.194432	0.000181188	0.000360347
3	chr10:16479094:A:T	16479094	NA,T	NA,A	NA,1	NA,-inf	NA,inf	NA,0.710423	0.000181139	0.000360747
3	chr10:16597300:C:T	16597300	NA,T	NA,C	NA,1	NA,-inf	NA,inf	NA,0.669049	0.000180987	0.000360136
3	chr10:16957201:G:A	16957201	NA,A	NA,G	NA,1	NA,-inf	NA,inf	NA,0.687279	0.00018083	0.000359804
3	chr10:16392607:A:T	16392607	NA,T	NA,A	NA,1	NA,inf	NA,inf	NA,0.698044	0.000180829	0.000360113
3	chr10:16698248:C:T	16698248	NA,T	NA,C	NA,1	NA,-inf	NA,inf	NA,0.640482	0.000180806	0.000359551
3	chr10:16388647:AC:A	16388647	NA,A	NA,AC	NA,1	NA,inf	NA,inf	NA,0.732597	0.000180535	0.000359866
3	chr10:16842374:G:C	16842374	C,C	G,G	1,1	-inf,-inf	inf,inf	3.43329,0.44996	0.000180275	0.000614068
3	chr10:16398844:A:C	16398844	NA,C	NA,A	NA,1	NA,inf	NA,inf	NA,0.707655	0.000180102	0.000358863
3	chr10:16875918:G:A	16875918	NA,A	NA,G	NA,1	NA,-inf	NA,inf	NA,0.619534	0.000180054	0.000358022
3	chr10:16620793:T:C	16620793	C,C	T,T	1,1	inf,inf	inf,inf	0.153108,1.84706	0.000179593	0.000358384
3	chr10:16567773:G:A	16567773	NA,A	NA,G	NA,1	NA,inf	NA,inf	NA,0.742673	0.000178956	0.000356671
3	chr10:16926039:A:C	16926039	C,C	A,A	1,1	-inf,inf	inf,inf	1.93122,0.0375446	0.000178945	0.000360187
3	chr10:17068298:A:T	17068298	T,T	A,A	1,1	-inf,-inf	inf,inf	0.596713,1.13749	0.000178894	0.000353988
3	chr10:16929284:A:G	16929284	NA,G	NA,A	NA,1	NA,inf	NA,inf	NA,0.707912	0.000178882	0.000356374
3	chr10:16959813:G:A	16959813	A,A	G,G	1,1	inf,inf	inf,inf	1.50314,0.765735	0.000178802	0.000360251
3	chr10:17248598:G:A	17248598	NA,A	NA,G	NA,1	NA,-inf	NA,inf	NA,0.671899	0.000178758	0.0003559
3	chr10:16712093:T:C	16712093	NA,C	NA,T	NA,1	NA,-inf	NA,inf	NA,0.695234	0.000178513	0.000355585
3	chr10:16969126:T:C	16969126	NA,C	NA,T	NA,1	NA,-inf	NA,inf	NA,0.660254	0.000178503	0.000355375
3	chr10:17133874:G:A	17133874	NA,A	NA,G	NA,1	NA,inf	NA,inf	NA,0.780984	0.000178126	0.000354325
3	chr10:16885015:C:T	16885015	NA,T	NA,C	NA,1	NA,-inf	NA,inf	NA,0.607874	0.000178116	0.000354187
3	chr10:16726154:T:C	16726154	NA,C	NA,T	NA,1	NA,-inf	NA,inf	NA,0.694985	0.000177945	0.000354468
3	chr10:16414903:C:T	16414903	T,NA	C,NA	1,NA	-inf,NA	inf,NA	0.916313,NA	0.000177935	0.000354814
3	chr10:16859641:T:C	16859641	NA,C	NA,T	NA,1	NA,-inf	NA,inf	NA,0.679869	0.000177916	0.000354243
3	chr10:16692167:C:T	16692167	NA,T	NA,C	NA,1	NA,-inf	NA,inf	NA,0.653622	0.00017787	0.000354104
3	chr10:16567625:C:T	16567625	NA,T	NA,C	NA,1	NA,inf	NA,inf	NA,0.735875	0.000177257	0.000353283
3	chr10:16469725:T:C	16469725	C,C	T,T	1,1	-inf,-inf	inf,inf	1.35763,0.191446	0.000177158	0.00035002
3	chr10:17151062:T:G	17151062	NA,G	NA,T	NA,1	NA,-inf	NA,inf	NA,0.632077	0.000177008	0.000351914
3	chr10:16336025:G:A	16336025	NA,A	NA,G	NA,1	NA,inf	NA,inf	NA,0.70154	0.000176729	0.000352109
3	chr10:16607610:A:T	16607610	NA,T	NA,A	NA,1	NA,inf	NA,inf	NA,0.704255	0.00017663	0.000351706
3	chr10:16917774:C:A	16917774	NA,A	NA,C	NA,1	NA,inf	NA,inf	NA,0.645	0.000176565	0.000351488
3	chr10:16830930:T:C	16830930	C,C	T,T	1,1	inf,inf	inf,inf	4.86419,0.380038	0.000176516	0.00501377
3	chr10:16619587:T:G	16619587	NA,G	NA,T	NA,1	NA,inf	NA,inf	NA,0.706443	0.000176462	0.000351331
3	chr10:16954210:G:A	16954210	NA,A	NA,G	NA,1	NA,-inf	NA,inf	NA,0.617617	0.000176216	0.000350094
3	chr10:17272963:T:G	17272963	NA,G	NA,T	NA,1	NA,-inf	NA,inf	NA,0.657694	0.000176043	0.000350492
3	chr10:16842085:C:T	16842085	NA,T	NA,C	NA,1	NA,-inf	NA,inf	NA,0.639117	0.000175925	0.000349919
3	chr10:16567475:T:C	16567475	NA,C	NA,T	NA,1	NA,inf	NA,inf	NA,0.729272	0.000175524	0.000349826
3	chr10:16550387:T:A	16550387	NA,A	NA,T	NA,1	NA,-inf	NA,inf	NA,0.599368	0.000175373	0.000348828
3	chr10:16906857:T:C	16906857	NA,C	NA,T	NA,1	NA,-inf	NA,inf	NA,0.620518	0.000175357	0.000348316
3	chr10:16434225:C:T	16434225	NA,T	NA,C	NA,1	NA,inf	NA,inf	NA,0.686205	0.000175303	0.000349159
3	chr10:16878863:G:A	16878863	NA,A	NA,G	NA,1	NA,-inf	NA,inf	NA,0.638627	0.000175213	0.00034877
3	chr10:16567535:A:G	16567535	NA,G	NA,A	NA,1	NA,inf	NA,inf	NA,0.728008	0.000175189	0.000349159
3	chr10:17260106:T:C	17260106	NA,C	NA,T	NA,1	NA,-inf	NA,inf	NA,0.659696	0.000175059	0.000348557
3	chr10:16471056:T:C	16471056	NA,C	NA,T	NA,1	NA,-inf	NA,inf	NA,0.644747	0.000174938	0.000348175
3	chr10:16474195:G:C	16474195	NA,C	NA,G	NA,1	NA,inf	NA,inf	NA,0.683988	0.000174933	0.000348405
3	chr10:16602921:C:T	16602921	NA,T	NA,C	NA,1	NA,inf	NA,inf	NA,0.699336	0.000174919	0.000348246
3	chr10:16469710:G:A	16469710	NA,A	NA,G	NA,1	NA,inf	NA,inf	NA,0.685504	0.000174833	0.000348314
3	chr10:17245764:G:A	17245764	NA,A	NA,G	NA,1	NA,-inf	NA,inf	NA,0.656667	0.000174313	0.000347059
3	chr10:16420410:C:T	16420410	T,T	C,C	1,1	inf,-inf	inf,inf	1.75741,0.326443	0.000174302	0.000349993
3	chr10:16562561:C:T	16562561	NA,T	NA,C	NA,1	NA,inf	NA,inf	NA,0.665877	0.000174215	0.000346943
3	chr10:16403624:T:C	16403624	NA,C	NA,T	NA,1	NA,inf	NA,inf	NA,0.682409	0.000174174	0.000346973
3	chr10:16612428:C:T	16612428	T,T	C,C	1,1	inf,inf	inf,inf	0.0257499,1.85253	0.000173951	0.000347096
3	chr10:16599532:C:T	16599532	NA,T	NA,C	NA,1	NA,-inf	NA,inf	NA,0.643779	0.000173907	0.000346059
3	chr10:16426384:G:T	16426384	NA,T	NA,G	NA,1	NA,-inf	NA,inf	NA,0.651849	0.000173761	0.000346008
3	chr10:16413605:TTTTTTG:T	16413605	NA,T	NA,TTTTTTG	NA,1	NA,inf	NA,inf	NA,0.679867	0.000173673	0.000345928
3	chr10:16474795:G:A	16474795	NA,A	NA,G	NA,1	NA,inf	NA,inf	NA,0.678708	0.000173538	0.000345628
3	chr10:16751714:C:A	16751714	NA,A	NA,C	NA,1	NA,inf	NA,inf	NA,0.640843	0.000173493	0.000345213
3	chr10:16470464:C:T	16470464	NA,T	NA,C	NA,1	NA,-inf	NA,inf	NA,0.638955	0.000173374	0.000345064
3	chr10:16885896:A:C	16885896	NA,C	NA,A	NA,1	NA,-inf	NA,inf	NA,0.596703	0.000173366	0.000344745
3	chr10:17162493:G:C	17162493	NA,C	NA,G	NA,1	NA,inf	NA,inf	NA,0.677922	0.000173283	0.000345209
3	chr10:16494942:ACAATCACT:A	16494942	NA,A	NA,ACAATCACT	NA,1	NA,-inf	NA,inf	NA,0.646506	0.000173281	0.000344906
3	chr10:16881089:A:C	16881089	NA,C	NA,A	NA,1	NA,-inf	NA,inf	NA,0.590508	0.000173092	0.000344201
3	chr10:16618982:T:C	16618982	NA,C	NA,T	NA,1	NA,inf	NA,inf	NA,0.688763	0.000173078	0.000344567
3	chr10:16579321:T:C	16579321	NA,C	NA,T	NA,1	NA,inf	NA,inf	NA,0.67267	0.000172973	0.000344524
3	chr10:16491115:G:A	16491115	NA,A	NA,G	NA,1	NA,-inf	NA,inf	NA,0.632519	0.000172855	0.000344033
3	chr10:16999390:T:C	16999390	NA,C	NA,T	NA,1	NA,inf	NA,inf	NA,0.650899	0.000172561	0.000343581
3	chr10:16936841:C:T	16936841	NA,T	NA,C	NA,1	NA,-inf	NA,inf	NA,0.700504	0.000172443	0.00034346
3	chr10:16318447:C:T	16318447	NA,T	NA,C	NA,1	NA,inf	NA,inf	NA,0.698746	0.000172242	0.000343244
3	chr10:16893974:C:T	16893974	T,NA	C,NA	1,NA	inf,NA	inf,NA	1.09673,NA	0.000172136	0.000345354
3	chr10:16696122:AG:A	16696122	NA,A	NA,AG	NA,1	NA,-inf	NA,inf	NA,0.669619	0.000172034	0.000342726
3	chr10:16555060:T:C	16555060	NA,C	NA,T	NA,1	NA,inf	NA,inf	NA,0.664872	0.000171973	0.000342361
3	chr10:16599453:G:A	16599453	NA,A	NA,G	NA,1	NA,inf	NA,inf	NA,0.718377	0.00017173	0.000342013
3	chr10:16405712:A:G	16405712	NA,G	NA,A	NA,1	NA,inf	NA,inf	NA,0.710228	0.00017153	0.000341898
3	chr10:16620163:G:C	16620163	NA,C	NA,G	NA,1	NA,-inf	NA,inf	NA,0.63301	0.000171345	0.000340959
3	chr10:17060726:T:C	17060726	C,NA	T,NA	1,NA	-inf,NA	inf,NA	0.704914,NA	0.000171256	0.00033873
3	chr10:16883329:A:G	16883329	G,G	A,A	1,1	-inf,inf	inf,inf	2.278,0.289124	0.000171237	0.000356082
3	chr10:16470531:A:G	16470531	NA,G	NA,A	NA,1	NA,-inf	NA,inf	NA,0.630818	0.000171203	0.000340745
3	chr10:16517644:A:C	16517644	C,C	A,A	1,1	-inf,-inf	inf,inf	1.0594,0.950542	0.000171123	0.00034153
3	chr10:17228913:A:G	17228913	G,G	A,A	1,1	inf,inf	inf,inf	2.19933,0.285167	0.000171062	0.000354323
3	chr10:17046595:T:C	17046595	NA,C	NA,T	NA,1	NA,-inf	NA,inf	NA,0.634744	0.000170969	0.000340359
3	chr10:16798196:A:T	16798196	NA,T	NA,A	NA,1	NA,inf	NA,inf	NA,0.67794	0.000170883	0.000340442
3	chr10:17035870:A:G	17035870	NA,G	NA,A	NA,1	NA,inf	NA,inf	NA,0.683315	0.00017063	0.000339801
3	chr10:16346170:C:G	16346170	NA,G	NA,C	NA,1	NA,inf	NA,inf	NA,0.674052	0.000170455	0.00033956
3	chr10:16862638:A:G	16862638	NA,G	NA,A	NA,1	NA,-inf	NA,inf	NA,0.591234	0.000170071	0.000338621
3	chr10:16609301:G:A	16609301	NA,A	NA,G	NA,1	NA,inf	NA,inf	NA,0.674559	0.000169742	0.000337918
3	chr10:17030959:G:A	17030959	NA,A	NA,G	NA,1	NA,inf	NA,inf	NA,0.678883	0.000169697	0.000337943
3	chr10:16470510:G:A	16470510	NA,A	NA,G	NA,1	NA,-inf	NA,inf	NA,0.625065	0.000169683	0.000337721
3	chr10:16888046:G:A	16888046	A,NA	G,NA	1,NA	inf,NA	inf,NA	1.08651,NA	0.000169616	0.000340272
3	chr10:16512376:G:A	16512376	NA,A	NA,G	NA,1	NA,-inf	NA,inf	NA,0.639309	0.000169542	0.000337548
3	chr10:16880287:G:A	16880287	NA,A	NA,G	NA,1	NA,-inf	NA,inf	NA,0.58126	0.000169434	0.000336929
3	chr10:16594211:C:CA	16594211	NA,CA	NA,C	NA,1	NA,inf	NA,inf	NA,0.691082	0.000169324	0.000337358
3	chr10:17058614:C:T	17058614	T,NA	C,NA	1,NA	inf,NA	inf,NA	0.875447,NA	0.000169271	0.000338803
3	chr10:16480848:G:A	16480848	NA,A	NA,G	NA,1	NA,inf	NA,inf	NA,0.690003	0.00016912	0.000336858
3	chr10:16791458:A:G	16791458	G,G	A,A	1,1	inf,inf	inf,inf	2.74315,0.0409166	0.000169095	0.000375267
3	chr10:17274585:AC:A	17274585	NA,A	NA,AC	NA,1	NA,-inf	NA,inf	NA,0.632312	0.000169082	0.000336653
3	chr10:16876705:C:A	16876705	A,A	C,C	1,1	-inf,inf	inf,inf	1.94724,0.581901	0.000168999	0.000347459
3	chr10:16382853:C:T	16382853	NA,T	NA,C	NA,1	NA,inf	NA,inf	NA,0.688214	0.000168889	0.000336625
3	chr10:16616092:T:C	16616092	NA,C	NA,T	NA,1	NA,-inf	NA,inf	NA,0.632422	0.000168864	0.000335986
3	chr10:16567431:C:T	16567431	NA,T	NA,C	NA,1	NA,inf	NA,inf	NA,0.700857	0.000168347	0.000335517
3	chr10:16919996:A:C	16919996	NA,C	NA,A	NA,1	NA,-inf	NA,inf	NA,0.616841	0.000168317	0.000335025
3	chr10:16610535:A:C	16610535	NA,C	NA,A	NA,1	NA,inf	NA,inf	NA,0.675009	0.00016821	0.000335007
3	chr10:17155951:G:C	17155951	NA,C	NA,G	NA,1	NA,-inf	NA,inf	NA,0.62697	0.000168129	0.000335218
3	chr10:16628059:T:G	16628059	NA,G	NA,T	NA,1	NA,-inf	NA,inf	NA,0.616143	0.00016807	0.000334428
3	chr10:16894674:C:T	16894674	T,NA	C,NA	1,NA	inf,NA	inf,NA	1.07798,NA	0.000167675	0.000336355
3	chr10:16335746:G:A	16335746	NA,A	NA,G	NA,1	NA,inf	NA,inf	NA,0.667506	0.000167643	0.000334003
3	chr10:16594751:ATATAC:A	16594751	NA,A	NA,ATATAC	NA,1	NA,inf	NA,inf	NA,0.665242	0.00016734	0.000333145
3	chr10:16595886:T:C	16595886	NA,C	NA,T	NA,1	NA,-inf	NA,inf	NA,0.618926	0.000167296	0.000332916
3	chr10:17213690:C:T	17213690	T,NA	C,NA	1,NA	inf,NA	inf,NA	0.980578,NA	0.000167266	0.000336161
3	chr10:16676236:C:T	16676236	T,T	C,C	1,1	inf,-inf	inf,inf	0.250238,1.50114	0.000167109	0.00033238
3	chr10:16959877:T:C	16959877	NA,C	NA,T	NA,1	NA,-inf	NA,inf	NA,0.618781	0.000167094	0.000332673
3	chr10:17045590:G:A	17045590	A,NA	G,NA	1,NA	-inf,NA	inf,NA	0.695452,NA	0.00016708	0.000330529
3	chr10:16731624:T:C	16731624	NA,C	NA,T	NA,1	NA,-inf	NA,inf	NA,0.643503	0.000166989	0.000332667
3	chr10:16603563:G:T	16603563	NA,T	NA,G	NA,1	NA,-inf	NA,inf	NA,0.615977	0.000166971	0.00033226
3	chr10:16470930:C:G	16470930	NA,G	NA,C	NA,1	NA,-inf	NA,inf	NA,0.614341	0.000166908	0.000332202
3	chr10:16904208:T:C	16904208	NA,C	NA,T	NA,1	NA,inf	NA,inf	NA,0.708633	0.00016663	0.00033169
3	chr10:16792526:C:T	16792526	NA,T	NA,C	NA,1	NA,-inf	NA,inf	NA,0.59624	0.000166421	0.000330947
3	chr10:17264094:G:T	17264094	NA,T	NA,G	NA,1	NA,inf	NA,inf	NA,0.617562	0.000166338	0.000331425
3	chr10:16510884:G:A	16510884	NA,A	NA,G	NA,1	NA,-inf	NA,inf	NA,0.626595	0.000166323	0.000331141
3	chr10:16786123:G:A	16786123	NA,A	NA,G	NA,1	NA,-inf	NA,inf	NA,0.579169	0.000166285	0.000330812
3	chr10:16570391:A:G	16570391	NA,G	NA,A	NA,1	NA,inf	NA,inf	NA,0.65915	0.000166147	0.000330749
3	chr10:16953018:C:T	16953018	NA,T	NA,C	NA,1	NA,-inf	NA,inf	NA,0.580363	0.000166097	0.000330027
3	chr10:17049147:A:G	17049147	NA,G	NA,A	NA,1	NA,inf	NA,inf	NA,0.651394	0.000166077	0.000330626
3	chr10:16431021:C:T	16431021	NA,T	NA,C	NA,1	NA,inf	NA,inf	NA,0.649409	0.000165964	0.000330557
3	chr10:16923330:C:T	16923330	T,T	C,C	1,1	inf,-inf	inf,inf	1.46256,0.694578	0.000165919	0.000333201
3	chr10:16351432:C:T	16351432	NA,T	NA,C	NA,1	NA,-inf	NA,inf	NA,0.622273	0.000165772	0.000329886
3	chr10:17053046:A:G	17053046	G,NA	A,NA	1,NA	-inf,NA	inf,NA	0.68999,NA	0.000165608	0.000327639
3	chr10:16829139:ACT:A	16829139	NA,A	NA,ACT	NA,1	NA,-inf	NA,inf	NA,0.623856	0.000165506	0.000329527
3	chr10:17280932:C:G	17280932	NA,G	NA,C	NA,1	NA,-inf	NA,inf	NA,0.62178	0.000164995	0.000328451
3	chr10:16544122:C:T	16544122	NA,T	NA,C	NA,1	NA,-inf	NA,inf	NA,0.575737	0.000164985	0.000328192
3	chr10:16991382:TACTA:T	16991382	T,T	TACTA,TACTA	1,1	inf,-inf	inf,inf	1.87423,0.20085	0.000164681	0.000331658
3	chr10:16470167:T:C	16470167	NA,C	NA,T	NA,1	NA,-inf	NA,inf	NA,0.637796	0.000164482	0.000327535
3	chr10:16878787:G:A	16878787	NA,A	NA,G	NA,1	NA,-inf	NA,inf	NA,0.597612	0.000164471	0.000327396
3	chr10:16601991:C:A	16601991	NA,A	NA,C	NA,1	NA,-inf	NA,inf	NA,0.606442	0.000164432	0.000327214
3	chr10:16426182:G:A	16426182	NA,A	NA,G	NA,1	NA,inf	NA,inf	NA,0.651624	0.000164409	0.000327619
3	chr10:17037131:A:C	17037131	C,C	A,A	1,1	inf,-inf	inf,inf	1.64237,0.143472	0.000164394	0.000327208
3	chr10:16600020:A:G	16600020	NA,G	NA,A	NA,1	NA,-inf	NA,inf	NA,0.606478	0.000164052	0.000326464
3	chr10:16897490:G:C	16897490	C,C	G,G	1,1	-inf,inf	inf,inf	2.13339,0.438606	0.00016389	0.000339949
3	chr10:17271219:C:A	17271219	NA,A	NA,C	NA,1	NA,inf	NA,inf	NA,0.606922	0.000163681	0.0003259
3	chr10:16758472:G:A	16758472	NA,A	NA,G	NA,1	NA,inf	NA,inf	NA,0.64787	0.000163675	0.000326101
3	chr10:16897477:G:A	16897477	A,A	G,G	1,1	-inf,inf	inf,inf	2.0944,0.470864	0.000163655	0.000338943
3	chr10:16523360:G:A	16523360	A,NA	G,NA	1,NA	-inf,NA	inf,NA	0.863503,NA	0.000163648	0.000326115
3	chr10:16920235:T:A	16920235	NA,A	NA,T	NA,1	NA,-inf	NA,inf	NA,0.626759	0.000163526	0.000325754
3	chr10:17150556:T:C	17150556	NA,C	NA,T	NA,1	NA,-inf	NA,inf	NA,0.580382	0.000163293	0.000324681
3	chr10:16980941:A:C	16980941	NA,C	NA,A	NA,1	NA,-inf	NA,inf	NA,0.59631	0.000163092	0.000324773
3	chr10:17113888:C:T	17113888	NA,T	NA,C	NA,1	NA,inf	NA,inf	NA,0.63965	0.000162922	0.000324521
3	chr10:16557977:T:C	16557977	NA,C	NA,T	NA,1	NA,inf	NA,inf	NA,0.629254	0.000162909	0.000324324
3	chr10:16568129:A:T	16568129	NA,T	NA,A	NA,1	NA,-inf	NA,inf	NA,0.596047	0.000162749	0.000324039
3	chr10:16363605:T:A	16363605	NA,A	NA,T	NA,1	NA,inf	NA,inf	NA,0.627323	0.000162597	0.000323908
3	chr10:16543586:T:C	16543586	NA,C	NA,T	NA,1	NA,-inf	NA,inf	NA,0.565934	0.00016259	0.000323432
3	chr10:16664767:G:T	16664767	T,NA	G,NA	1,NA	inf,NA	inf,NA	0.862949,NA	0.000162467	0.000323686
3	chr10:17033574:A:C	17033574	C,C	A,A	1,1	inf,-inf	inf,inf	1.67017,0.0677542	0.000162167	0.00032329
3	chr10:16807733:G:T	16807733	T,T	G,G	1,1	inf,inf	inf,inf	4.39513,0.777382	0.000161841	0.00338311
3	chr10:16443227:G:A	16443227	NA,A	NA,G	NA,1	NA,-inf	NA,inf	NA,0.600689	0.00016174	0.000322035
3	chr10:16415550:G:A	16415550	NA,A	NA,G	NA,1	NA,inf	NA,inf	NA,0.64688	0.000161659	0.000322025
3	chr10:16812323:C:T	16812323	T,T	C,C	1,1	inf,inf	inf,inf	5.37247,0.178557	0.000161244	0.0106577
3	chr10:16961027:A:G	16961027	NA,G	NA,A	NA,1	NA,-inf	NA,inf	NA,0.659884	0.000161162	0.00032098
3	chr10:16907448:A:C	16907448	C,C	A,A	1,1	-inf,inf	inf,inf	1.55274,0.96495	0.00016104	0.000328758
3	chr10:16813924:C:T	16813924	NA,T	NA,C	NA,1	NA,-inf	NA,inf	NA,0.552762	0.000160765	0.000319766
3	chr10:16792908:C:G	16792908	NA,G	NA,C	NA,1	NA,inf	NA,inf	NA,0.630145	0.000160646	0.000320041
3	chr10:17043904:C:G	17043904	NA,G	NA,C	NA,1	NA,inf	NA,inf	NA,0.637623	0.000160633	0.000319854
3	chr10:16934741:G:C	16934741	NA,C	NA,G	NA,1	NA,inf	NA,inf	NA,0.689467	0.000160437	0.000319205
3	chr10:16532755:A:C	16532755	NA,C	NA,A	NA,1	NA,inf	NA,inf	NA,0.631625	0.000160318	0.000319139
3	chr10:16817712:C:T	16817712	NA,T	NA,C	NA,1	NA,-inf	NA,inf	NA,0.600353	0.000160202	0.000318954
3	chr10:16476739:T:C	16476739	C,C	T,T	1,1	-inf,-inf	inf,inf	1.27244,0.220975	0.000160156	0.000316512
3	chr10:16641432:C:T	16641432	NA,T	NA,C	NA,1	NA,-inf	NA,inf	NA,0.639728	0.00016004	0.000318873
3	chr10:17017463:C:T	17017463	T,T	C,C	1,1	-inf,-inf	inf,inf	0.529033,1.31338	0.000159964	0.000317323
3	chr10:16790373:A:C	16790373	C,C	A,A	1,1	inf,inf	inf,inf	2.68226,0.00108621	0.000159883	0.000351839
3	chr10:16747234:C:T	16747234	NA,T	NA,C	NA,1	NA,inf	NA,inf	NA,0.630354	0.000159651	0.000318079
3	chr10:16534904:A:C	16534904	NA,C	NA,A	NA,1	NA,-inf	NA,inf	NA,0.562959	0.000159391	0.000317036
3	chr10:16405100:A:T	16405100	NA,T	NA,A	NA,1	NA,inf	NA,inf	NA,0.637659	0.000159288	0.000317446
3	chr10:17212999:G:C	17212999	NA,C	NA,G	NA,1	NA,inf	NA,inf	NA,0.619169	0.000159279	0.000317237
3	chr10:16667912:G:C	16667912	NA,C	NA,G	NA,1	NA,-inf	NA,inf	NA,0.586643	0.00015926	0.000317005
3	chr10:16751173:C:G	16751173	NA,G	NA,C	NA,1	NA,inf	NA,inf	NA,0.65032	0.000159246	0.000317345
3	chr10:16859383:A:T	16859383	NA,T	NA,A	NA,1	NA,-inf	NA,inf	NA,0.60693	0.000159178	0.000316947
3	chr10:17301435:T:C	17301435	NA,C	NA,T	NA,1	NA,-inf	NA,inf	NA,0.591979	0.000159054	0.000316688
3	chr10:17221720:C:T	17221720	T,NA	C,NA	1,NA	inf,NA	inf,NA	0.811925,NA	0.00015892	0.000315092
3	chr10:16892171:C:T	16892171	T,T	C,C	1,1	-inf,inf	inf,inf	2.03866,0.509789	0.000158645	0.000328162
3	chr10:16893317:T:C	16893317	C,NA	T,NA	1,NA	inf,NA	inf,NA	1.03993,NA	0.000158598	0.000318077
3	chr10:16603587:C:A	16603587	NA,A	NA,C	NA,1	NA,-inf	NA,inf	NA,0.580963	0.000158321	0.000315059
3	chr10:16979196:C:T	16979196	NA,T	NA,C	NA,1	NA,inf	NA,inf	NA,0.605019	0.000158278	0.000315195
3	chr10:16959205:A:G	16959205	G,G	A,A	1,1	inf,-inf	inf,inf	1.52861,0.717894	0.000158202	0.000318761
3	chr10:16759721:T:G	16759721	NA,G	NA,T	NA,1	NA,-inf	NA,inf	NA,0.557237	0.000158008	0.000314551
3	chr10:16357678:T:C	16357678	NA,C	NA,T	NA,1	NA,-inf	NA,inf	NA,0.538493	0.000157947	0.000314231
3	chr10:16319195:C:T	16319195	NA,T	NA,C	NA,1	NA,inf	NA,inf	NA,0.637076	0.000157613	0.00031408
3	chr10:16997109:T:C	16997109	C,C	T,T	1,1	-inf,-inf	inf,inf	0.840247,0.67836	0.000157555	0.00031303
3	chr10:16463595:T:A	16463595	NA,A	NA,T	NA,1	NA,-inf	NA,inf	NA,0.582806	0.000157514	0.000313629
3	chr10:17256778:C:T	17256778	NA,T	NA,C	NA,1	NA,inf	NA,inf	NA,0.628163	0.000157487	0.000313692
3	chr10:17146451:C:T	17146451	T,NA	C,NA	1,NA	inf,NA	inf,NA	0.971935,NA	0.000157183	0.000316392
3	chr10:16563100:C:CT	16563100	NA,CT	NA,C	NA,1	NA,inf	NA,inf	NA,0.604155	0.000156914	0.000312395
3	chr10:16844807:A:G	16844807	G,G	A,A	1,1	-inf,-inf	inf,inf	2.86818,0.758743	0.000156865	0.000435648
3	chr10:16561550:T:A	16561550	NA,A	NA,T	NA,1	NA,inf	NA,inf	NA,0.629763	0.000156705	0.000312094
3	chr10:17024395:G:A	17024395	NA,A	NA,G	NA,1	NA,-inf	NA,inf	NA,0.578852	0.000156692	0.000311911
3	chr10:17106893:C:T	17106893	T,T	C,C	1,1	inf,-inf	inf,inf	0.606352,1.18273	0.000156508	0.000311702
3	chr10:16755542:A:C	16755542	NA,C	NA,A	NA,1	NA,-inf	NA,inf	NA,0.534844	0.000156132	0.000310626
3	chr10:16725076:T:C	16725076	NA,C	NA,T	NA,1	NA,-inf	NA,inf	NA,0.606153	0.00015587	0.000310492
3	chr10:16446455:G:A	16446455	A,NA	G,NA	1,NA	inf,NA	inf,NA	0.757454,NA	0.000155721	0.000309779
3	chr10:16936362:T:C	16936362	NA,C	NA,T	NA,1	NA,inf	NA,inf	NA,0.672735	0.000155704	0.000309789
3	chr10:16428444:C:T	16428444	NA,T	NA,C	NA,1	NA,-inf	NA,inf	NA,0.576768	0.000155693	0.000310009
3	chr10:16465282:C:T	16465282	NA,T	NA,C	NA,1	NA,-inf	NA,inf	NA,0.57931	0.00015567	0.000309983
3	chr10:16708861:T:C	16708861	NA,C	NA,T	NA,1	NA,inf	NA,inf	NA,0.634735	0.000155527	0.000309908
3	chr10:16817376:A:G	16817376	NA,G	NA,A	NA,1	NA,inf	NA,inf	NA,0.731687	0.000155466	0.000310147
3	chr10:16945988:C:T	16945988	NA,T	NA,C	NA,1	NA,-inf	NA,inf	NA,0.631126	0.000155271	0.00030927
3	chr10:16844008:T:C	16844008	NA,C	NA,T	NA,1	NA,-inf	NA,inf	NA,0.515841	0.00015527	0.00030886
3	chr10:16497484:A:G	16497484	G,G	A,A	1,1	-inf,-inf	inf,inf	1.3868,0.0928755	0.00015511	0.000307403
3	chr10:17266957:C:T	17266957	NA,T	NA,C	NA,1	NA,inf	NA,inf	NA,0.645916	0.000154961	0.000309024
3	chr10:16811261:G:A	16811261	NA,A	NA,G	NA,1	NA,inf	NA,inf	NA,0.597535	0.000154842	0.000308512
3	chr10:16714230:A:C	16714230	NA,C	NA,A	NA,1	NA,-inf	NA,inf	NA,0.598023	0.000154578	0.000307912
3	chr10:16610706:A:G	16610706	NA,G	NA,A	NA,1	NA,inf	NA,inf	NA,0.614857	0.000154561	0.00030778
3	chr10:16752143:T:C	16752143	NA,C	NA,T	NA,1	NA,-inf	NA,inf	NA,0.543617	0.000154535	0.00030764
3	chr10:17196140:A:G	17196140	NA,G	NA,A	NA,1	NA,-inf	NA,inf	NA,0.571358	0.000154527	0.000308079
3	chr10:17303819:A:T	17303819	T,T	A,A	1,1	-inf,-inf	inf,inf	1.47503,0.506976	0.000154469	0.000310402
3	chr10:17314006:G:T	17314006	T,NA	G,NA	1,NA	inf,NA	inf,NA	0.681087,NA	0.000154155	0.000306059
3	chr10:17068591:G:A	17068591	NA,A	NA,G	NA,1	NA,inf	NA,inf	NA,0.64436	0.000154149	0.000307288
3	chr10:16734370:T:C	16734370	NA,C	NA,T	NA,1	NA,-inf	NA,inf	NA,0.588816	0.000153943	0.000306672
3	chr10:16346901:G:C	16346901	NA,C	NA,G	NA,1	NA,-inf	NA,inf	NA,0.543554	0.000153742	0.000306006
3	chr10:17193545:T:A	17193545	A,NA	T,NA	1,NA	inf,NA	inf,NA	0.900116,NA	0.000153714	0.000308461
3	chr10:16736148:A:C	16736148	NA,C	NA,A	NA,1	NA,-inf	NA,inf	NA,0.561514	0.00015369	0.000306046
3	chr10:16761425:C:T	16761425	NA,T	NA,C	NA,1	NA,inf	NA,inf	NA,0.634057	0.000153641	0.000306393
3	chr10:16724412:T:C	16724412	C,NA	T,NA	1,NA	-inf,NA	inf,NA	1.0122,NA	0.000153631	0.000307908
3	chr10:17058721:C:T	17058721	T,NA	C,NA	1,NA	-inf,NA	inf,NA	1.03512,NA	0.000153588	0.000308719
3	chr10:16661010:C:A	16661010	NA,A	NA,C	NA,1	NA,-inf	NA,inf	NA,0.568732	0.000153507	0.000305641
3	chr10:16712712:A:G	16712712	NA,G	NA,A	NA,1	NA,inf	NA,inf	NA,0.620414	0.000153506	0.000306032
3	chr10:17109984:T:C	17109984	NA,C	NA,T	NA,1	NA,inf	NA,inf	NA,0.570935	0.000153367	0.000305377
3	chr10:17169921:C:T	17169921	T,NA	C,NA	1,NA	-inf,NA	inf,NA	0.784203,NA	0.000153301	0.000306393
3	chr10:17093836:C:T	17093836	NA,T	NA,C	NA,1	NA,-inf	NA,inf	NA,0.564806	0.000153273	0.000305111
3	chr10:16706670:A:G	16706670	NA,G	NA,A	NA,1	NA,inf	NA,inf	NA,0.62501	0.000153108	0.000305086
3	chr10:17107374:C:A	17107374	NA,A	NA,C	NA,1	NA,inf	NA,inf	NA,0.660074	0.000153102	0.000304904
3	chr10:16855599:A:G	16855599	NA,G	NA,A	NA,1	NA,inf	NA,inf	NA,0.550648	0.000153083	0.000304746
3	chr10:17301983:C:T	17301983	NA,T	NA,C	NA,1	NA,-inf	NA,inf	NA,0.560402	0.000153082	0.000304779
3	chr10:16853602:G:C	16853602	NA,C	NA,G	NA,1	NA,inf	NA,inf	NA,0.546955	0.000152953	0.000304468
3	chr10:16515561:G:A	16515561	A,A	G,G	1,1	-inf,inf	inf,inf	0.795622,0.871419	0.000152929	0.000303121
3	chr10:16419509:A:T	16419509	NA,T	NA,A	NA,1	NA,-inf	NA,inf	NA,0.55746	0.000152914	0.000304454
3	chr10:16603373:C:A	16603373	NA,A	NA,C	NA,1	NA,-inf	NA,inf	NA,0.554303	0.000152843	0.000304319
3	chr10:16609227:C:G	16609227	NA,G	NA,C	NA,1	NA,inf	NA,inf	NA,0.605308	0.000152729	0.00030413
3	chr10:16600260:T:G	16600260	NA,G	NA,T	NA,1	NA,inf	NA,inf	NA,0.592494	0.000152718	0.000304197
3	chr10:17239437:G:C	17239437	NA,C	NA,G	NA,1	NA,-inf	NA,inf	NA,0.561928	0.000152626	0.000303953
3	chr10:16818453:T:C	16818453	NA,C	NA,T	NA,1	NA,-inf	NA,inf	NA,0.508739	0.00015241	0.000303291
3	chr10:16448577:C:T	16448577	T,NA	C,NA	1,NA	inf,NA	inf,NA	0.741485,NA	0.000152202	0.000302776
3	chr10:16975873:C:T	16975873	NA,T	NA,C	NA,1	NA,-inf	NA,inf	NA,0.578415	0.000152164	0.000302931
3	chr10:16415461:A:C	16415461	NA,C	NA,A	NA,1	NA,inf	NA,inf	NA,0.597253	0.000152145	0.000303097
3	chr10:16545929:GT:G	16545929	NA,G	NA,GT	NA,1	NA,inf	NA,inf	NA,0.595729	0.000151871	0.000302338
3	chr10:16807431:T:C	16807431	C,C	T,T	1,1	inf,inf	inf,inf	3.53075,1.47618	0.000151813	0.00187097
3	chr10:16426517:C:T	16426517	NA,T	NA,C	NA,1	NA,inf	NA,inf	NA,0.58879	0.000151807	0.000302363
3	chr10:16782239:C:T	16782239	NA,T	NA,C	NA,1	NA,inf	NA,inf	NA,0.649743	0.000151735	0.000302534
3	chr10:17168914:T:C	17168914	NA,C	NA,T	NA,1	NA,-inf	NA,inf	NA,0.532234	0.000151721	0.00030171
3	chr10:16645240:A:G	16645240	NA,G	NA,A	NA,1	NA,-inf	NA,inf	NA,0.557667	0.000151693	0.000301977
3	chr10:16563234:T:G	16563234	NA,G	NA,T	NA,1	NA,inf	NA,inf	NA,0.593955	0.000151616	0.000301828
3	chr10:17291279:C:G	17291279	NA,G	NA,C	NA,1	NA,-inf	NA,inf	NA,0.553049	0.000151488	0.000301824
3	chr10:16816371:T:C	16816371	NA,C	NA,T	NA,1	NA,inf	NA,inf	NA,0.711741	0.000151414	0.000302051
3	chr10:17235133:A:G	17235133	NA,G	NA,A	NA,1	NA,-inf	NA,inf	NA,0.562473	0.0001514	0.000301452
3	chr10:16607619:A:C	16607619	NA,C	NA,A	NA,1	NA,inf	NA,inf	NA,0.601493	0.000151357	0.000301446
3	chr10:16415298:TGG:T	16415298	NA,T	NA,TGG	NA,1	NA,-inf	NA,inf	NA,0.552074	0.000151251	0.00030099
3	chr10:16749872:C:T	16749872	NA,T	NA,C	NA,1	NA,-inf	NA,inf	NA,0.533847	0.000151136	0.000300571
3	chr10:16544340:A:C	16544340	NA,C	NA,A	NA,1	NA,-inf	NA,inf	NA,0.518179	0.000151048	0.000300494
3	chr10:16415307:CAGAAAACATTT:C	16415307	NA,C	NA,CAGAAAACATTT	NA,1	NA,-inf	NA,inf	NA,0.550963	0.000151002	0.000300496
3	chr10:16904886:A:G	16904886	NA,G	NA,A	NA,1	NA,-inf	NA,inf	NA,0.505756	0.000150965	0.000300271
3	chr10:16924936:G:C	16924936	C,C	G,G	1,1	inf,-inf	inf,inf	1.30115,0.791252	0.00015096	0.000302907
3	chr10:16806865:T:C	16806865	C,C	T,T	1,1	inf,inf	inf,inf	3.71146,1.13474	0.000150941	0.00155289
3	chr10:16415304:A:T	16415304	NA,T	NA,A	NA,1	NA,-inf	NA,inf	NA,0.550475	0.000150894	0.00030028
3	chr10:17291045:AGAGT:A	17291045	NA,A	NA,AGAGT	NA,1	NA,-inf	NA,inf	NA,0.557226	0.000150861	0.000300386
3	chr10:16320757:A:G	16320757	G,NA	A,NA	1,NA	-inf,NA	inf,NA	0.785094,NA	0.000150844	0.000300479
3	chr10:16843078:C:T	16843078	NA,T	NA,C	NA,1	NA,-inf	NA,inf	NA,0.534484	0.000150813	0.000300185
3	chr10:16775639:C:T	16775639	NA,T	NA,C	NA,1	NA,inf	NA,inf	NA,0.626073	0.00015065	0.000299964
3	chr10:16924934:AG:A	16924934	A,A	AG,AG	1,1	inf,-inf	inf,inf	1.29628,0.794428	0.000150618	0.000302213
3	chr10:17263860:C:G	17263860	NA,G	NA,C	NA,1	NA,-inf	NA,inf	NA,0.548492	0.000150587	0.000299985
3	chr10:16474362:C:T	16474362	T,NA	C,NA	1,NA	-inf,NA	inf,NA	0.868602,NA	0.000150382	0.000300239
3	chr10:16860613:T:C	16860613	NA,C	NA,T	NA,1	NA,inf	NA,inf	NA,0.596968	0.000150236	0.000299168
3	chr10:16762962:C:G	16762962	NA,G	NA,C	NA,1	NA,inf	NA,inf	NA,0.581587	0.000150234	0.00029901
3	chr10:16878691:C:T	16878691	NA,T	NA,C	NA,1	NA,-inf	NA,inf	NA,0.503563	0.000150081	0.00029849
3	chr10:16610385:A:G	16610385	NA,G	NA,A	NA,1	NA,-inf	NA,inf	NA,0.532784	0.000149955	0.000298548
3	chr10:16735000:G:GA	16735000	NA,GA	NA,G	NA,1	NA,-inf	NA,inf	NA,0.570053	0.000149791	0.0002984
3	chr10:16558859:T:G	16558859	NA,G	NA,T	NA,1	NA,inf	NA,inf	NA,0.597969	0.000149784	0.00029831
3	chr10:16544143:A:G	16544143	NA,G	NA,A	NA,1	NA,-inf	NA,inf	NA,0.512519	0.000149731	0.000297877
3	chr10:16328917:C:T	16328917	T,NA	C,NA	1,NA	-inf,NA	inf,NA	0.817195,NA	0.000149641	0.000298345
3	chr10:16583469:G:A	16583469	NA,A	NA,G	NA,1	NA,inf	NA,inf	NA,0.575149	0.000149606	0.00029799
3	chr10:16649472:A:G	16649472	NA,G	NA,A	NA,1	NA,-inf	NA,inf	NA,0.547675	0.000149576	0.000297757
3	chr10:16493689:A:G	16493689	G,G	A,A	1,1	-inf,inf	inf,inf	1.20415,0.275423	0.000149279	0.000295538
3	chr10:17123552:C:T	17123552	NA,T	NA,C	NA,1	NA,inf	NA,inf	NA,0.582115	0.000149272	0.000297373
3	chr10:16614338:G:T	16614338	T,T	G,G	1,1	inf,inf	inf,inf	0.0192464,1.76391	0.000149158	0.000297611
3	chr10:17304944:G:C	17304944	NA,C	NA,G	NA,1	NA,inf	NA,inf	NA,0.60523	0.000149145	0.000297267
3	chr10:17234067:C:T	17234067	T,T	C,C	1,1	inf,inf	inf,inf	2.16714,0.210829	0.000149144	0.000308835
3	chr10:17293225:G:A	17293225	NA,A	NA,G	NA,1	NA,-inf	NA,inf	NA,0.549273	0.000148995	0.000296673
3	chr10:16447105:T:TC	16447105	TC,TC	T,T	1,1	-inf,-inf	inf,inf	1.30546,0.261562	0.000148968	0.000294902
3	chr10:16706880:A:T	16706880	NA,T	NA,A	NA,1	NA,-inf	NA,inf	NA,0.52635	0.000148956	0.000296509
3	chr10:16826524:T:C	16826524	NA,C	NA,T	NA,1	NA,inf	NA,inf	NA,0.698244	0.000148855	0.000296935
3	chr10:16811567:A:G	16811567	NA,G	NA,A	NA,1	NA,-inf	NA,inf	NA,0.562486	0.000148684	0.000296112
3	chr10:17274386:C:T	17274386	NA,T	NA,C	NA,1	NA,inf	NA,inf	NA,0.584627	0.000148423	0.000295628
3	chr10:17274385:C:A	17274385	NA,A	NA,C	NA,1	NA,inf	NA,inf	NA,0.584627	0.000148423	0.000295628
3	chr10:16724607:C:T	16724607	NA,T	NA,C	NA,1	NA,-inf	NA,inf	NA,0.568837	0.000148223	0.000295272
3	chr10:16750832:C:T	16750832	NA,T	NA,C	NA,1	NA,inf	NA,inf	NA,0.611979	0.000148207	0.0002954
3	chr10:17105802:G:A	17105802	A,A	G,G	1,1	inf,-inf	inf,inf	0.569973,1.33677	0.000148196	0.000295391
3	chr10:16725168:G:A	16725168	NA,A	NA,G	NA,1	NA,inf	NA,inf	NA,0.619184	0.000148175	0.000295429
3	chr10:17056566:A:G	17056566	NA,G	NA,A	NA,1	NA,inf	NA,inf	NA,0.618694	0.000148174	0.000295399
3	chr10:17161151:A:G	17161151	NA,G	NA,A	NA,1	NA,-inf	NA,inf	NA,0.519604	0.000148149	0.000294165
3	chr10:16980970:G:T	16980970	NA,T	NA,G	NA,1	NA,-inf	NA,inf	NA,0.691766	0.000147808	0.000295043
3	chr10:16595322:CTA:C	16595322	NA,C	NA,CTA	NA,1	NA,inf	NA,inf	NA,0.597818	0.00014776	0.000294393
3	chr10:16948589:C:T	16948589	NA,T	NA,C	NA,1	NA,inf	NA,inf	NA,0.635505	0.000147754	0.000293985
3	chr10:17194858:G:A	17194858	NA,A	NA,G	NA,1	NA,-inf	NA,inf	NA,0.516113	0.000147395	0.000292673
3	chr10:16961805:G:A	16961805	NA,A	NA,G	NA,1	NA,-inf	NA,inf	NA,0.534674	0.000147322	0.000293411
3	chr10:16647199:C:T	16647199	NA,T	NA,C	NA,1	NA,-inf	NA,inf	NA,0.538135	0.000147314	0.000293302
3	chr10:17266562:T:A	17266562	NA,A	NA,T	NA,1	NA,-inf	NA,inf	NA,0.531604	0.00014731	0.000293453
3	chr10:16356910:G:C	16356910	NA,C	NA,G	NA,1	NA,inf	NA,inf	NA,0.566936	0.000147206	0.000293198
3	chr10:16485708:A:G	16485708	G,G	A,A	1,1	-inf,inf	inf,inf	0.240909,1.36259	0.000146787	0.000291912
3	chr10:17107319:T:C	17107319	NA,C	NA,T	NA,1	NA,-inf	NA,inf	NA,0.535679	0.000146662	0.000291964
3	chr10:17276913:G:A	17276913	A,NA	G,NA	1,NA	-inf,NA	inf,NA	0.750287,NA	0.000146226	0.000292125
3	chr10:16346433:A:T	16346433	NA,T	NA,A	NA,1	NA,-inf	NA,inf	NA,0.50752	0.000145723	0.000290055
3	chr10:16545450:T:C	16545450	NA,C	NA,T	NA,1	NA,-inf	NA,inf	NA,0.494096	0.000145665	0.000289799
3	chr10:17061226:A:C	17061226	NA,C	NA,A	NA,1	NA,inf	NA,inf	NA,0.569637	0.000145612	0.000289958
3	chr10:16520212:C:T	16520212	T,T	C,C	1,1	-inf,inf	inf,inf	0.654131,1.00883	0.000145584	0.000288627
3	chr10:16517382:C:T	16517382	T,T	C,C	1,1	-inf,-inf	inf,inf	1.1576,0.783698	0.000145454	0.000290623
3	chr10:16699529:G:A	16699529	NA,A	NA,G	NA,1	NA,-inf	NA,inf	NA,0.50323	0.000145405	0.000289453
3	chr10:17282003:A:AGAAAG	17282003	NA,AGAAAG	NA,A	NA,1	NA,inf	NA,inf	NA,0.5733	0.000145399	0.000289483
3	chr10:16877816:A:G	16877816	G,G	A,A	1,1	-inf,inf	inf,inf	2.15396,0.301474	0.0001453	0.000301116
3	chr10:16396779:G:A	16396779	NA,A	NA,G	NA,1	NA,inf	NA,inf	NA,0.564273	0.000145286	0.000289398
3	chr10:16350700:G:C	16350700	C,C	G,G	1,1	inf,inf	inf,inf	0.500391,1.28016	0.000145129	0.00028912
3	chr10:16594941:T:A	16594941	NA,A	NA,T	NA,1	NA,inf	NA,inf	NA,0.584133	0.000144944	0.000288781
3	chr10:17003472:C:T	17003472	T,NA	C,NA	1,NA	-inf,NA	inf,NA	0.617626,NA	0.000144933	0.000288293
3	chr10:16642509:T:G	16642509	NA,G	NA,T	NA,1	NA,-inf	NA,inf	NA,0.524835	0.000144895	0.000288482
3	chr10:17163619:C:T	17163619	NA,T	NA,C	NA,1	NA,-inf	NA,inf	NA,0.526511	0.000144663	0.000288232
3	chr10:16781341:C:G	16781341	NA,G	NA,C	NA,1	NA,inf	NA,inf	NA,0.59699	0.000144616	0.000287958
3	chr10:16593756:G:A	16593756	NA,A	NA,G	NA,1	NA,inf	NA,inf	NA,0.555354	0.000144602	0.000288034
3	chr10:16907221:C:T	16907221	NA,T	NA,C	NA,1	NA,-inf	NA,inf	NA,0.539848	0.000144461	0.00028775
3	chr10:16768153:A:G	16768153	NA,G	NA,A	NA,1	NA,inf	NA,inf	NA,0.494585	0.00014433	0.000287221
3	chr10:16461721:T:C	16461721	NA,C	NA,T	NA,1	NA,-inf	NA,inf	NA,0.517713	0.000144317	0.000287278
3	chr10:17274267:C:T	17274267	NA,T	NA,C	NA,1	NA,inf	NA,inf	NA,0.564312	0.000144208	0.000287231
3	chr10:16789926:A:G	16789926	NA,G	NA,A	NA,1	NA,-inf	NA,inf	NA,0.478653	0.000144168	0.00028688
3	chr10:16594808:G:A	16594808	NA,A	NA,G	NA,1	NA,inf	NA,inf	NA,0.581312	0.000144155	0.000287213
3	chr10:16817494:A:C	16817494	NA,C	NA,A	NA,1	NA,inf	NA,inf	NA,0.557298	0.000144091	0.000287033
3	chr10:16595386:C:T	16595386	NA,T	NA,C	NA,1	NA,inf	NA,inf	NA,0.561406	0.00014403	0.000286757
3	chr10:17019200:A:G	17019200	NA,G	NA,A	NA,1	NA,-inf	NA,inf	NA,0.526691	0.000143989	0.000286819
3	chr10:17218874:G:A	17218874	NA,A	NA,G	NA,1	NA,inf	NA,inf	NA,0.552007	0.000143921	0.000286702
3	chr10:16720308:G:A	16720308	NA,A	NA,G	NA,1	NA,-inf	NA,inf	NA,0.5024	0.000143911	0.000286285
3	chr10:17268417:G:A	17268417	NA,A	NA,G	NA,1	NA,-inf	NA,inf	NA,0.514346	0.00014376	0.000286389
3	chr10:17315086:C:G	17315086	G,G	C,C	1,1	-inf,inf	inf,inf	1.77971,0.0010003	0.000143504	0.000289145
3	chr10:16323551:T:A	16323551	NA,A	NA,T	NA,1	NA,inf	NA,inf	NA,0.549041	0.000143471	0.000285836
3	chr10:17260799:C:T	17260799	NA,T	NA,C	NA,1	NA,-inf	NA,inf	NA,0.512558	0.000143439	0.000285751
3	chr10:16796418:A:G	16796418	G,G	A,A	1,1	inf,inf	inf,inf	3.04975,0.0298039	0.000143438	0.000364312
3	chr10:17058190:T:A	17058190	NA,A	NA,T	NA,1	NA,inf	NA,inf	NA,0.611961	0.000143409	0.000285388
3	chr10:16517215:T:G	16517215	NA,G	NA,T	NA,1	NA,inf	NA,inf	NA,0.550058	0.000143394	0.000285459
3	chr10:16424529:T:G	16424529	NA,G	NA,T	NA,1	NA,-inf	NA,inf	NA,0.519548	0.000143349	0.000285437
3	chr10:16573252:A:C	16573252	C,NA	A,NA	1,NA	inf,NA	inf,NA	0.697253,NA	0.000143344	0.000285238
3	chr10:16604847:G:A	16604847	A,A	G,G	1,1	-inf,inf	inf,inf	0.898916,0.819535	0.000143335	0.00028462
3	chr10:17142695:C:T	17142695	NA,T	NA,C	NA,1	NA,-inf	NA,inf	NA,0.519837	0.00014323	0.000285379
3	chr10:16570079:G:A	16570079	NA,A	NA,G	NA,1	NA,inf	NA,inf	NA,0.571686	0.000142965	0.000284831
3	chr10:16841525:CTCAA:C	16841525	NA,C	NA,CTCAA	NA,1	NA,inf	NA,inf	NA,0.612936	0.000142887	0.00028464
3	chr10:16713541:G:T	16713541	NA,T	NA,G	NA,1	NA,inf	NA,inf	NA,0.573838	0.00014285	0.000284637
3	chr10:17069532:G:A	17069532	NA,A	NA,G	NA,1	NA,-inf	NA,inf	NA,0.523686	0.000142732	0.000284371
3	chr10:17113551:T:C	17113551	NA,C	NA,T	NA,1	NA,inf	NA,inf	NA,0.548203	0.000142642	0.000284125
3	chr10:16346664:T:C	16346664	NA,C	NA,T	NA,1	NA,-inf	NA,inf	NA,0.492501	0.000142592	0.000283825
3	chr10:16706976:CTCATA:C	16706976	NA,C	NA,CTCATA	NA,1	NA,-inf	NA,inf	NA,0.487611	0.000142497	0.000283649
3	chr10:16858527:GGCCAGGCTGGTCTTGAACTCCTGGCCTCAA:G	16858527	NA,G	NA,GGCCAGGCTGGTCTTGAACTCCTGGCCTCAA	NA,1	NA,-inf	NA,inf	NA,0.497781	0.000142419	0.000283499
3	chr10:17063541:A:G	17063541	NA,G	NA,A	NA,1	NA,inf	NA,inf	NA,0.578427	0.000141966	0.000283024
3	chr10:16799984:A:G	16799984	G,NA	A,NA	1,NA	inf,NA	inf,NA	0.452032,NA	0.000141938	0.000281838
3	chr10:17266489:C:T	17266489	NA,T	NA,C	NA,1	NA,-inf	NA,inf	NA,0.505014	0.000141819	0.000282523
3	chr10:17114979:C:T	17114979	NA,T	NA,C	NA,1	NA,inf	NA,inf	NA,0.60293	0.000141726	0.000282256
3	chr10:16779664:A:T	16779664	NA,T	NA,A	NA,1	NA,inf	NA,inf	NA,0.581774	0.000141682	0.000282115
3	chr10:16659133:G:T	16659133	NA,T	NA,G	NA,1	NA,-inf	NA,inf	NA,0.479605	0.00014162	0.000281812
3	chr10:16670922:G:A	16670922	NA,A	NA,G	NA,1	NA,inf	NA,inf	NA,0.538227	0.0001415	0.000281863
3	chr10:16659058:C:G	16659058	NA,G	NA,C	NA,1	NA,-inf	NA,inf	NA,0.477814	0.000141244	0.000281065
3	chr10:16976188:T:A	16976188	NA,A	NA,T	NA,1	NA,inf	NA,inf	NA,0.517643	0.000141205	0.00028131
3	chr10:16538751:T:C	16538751	NA,C	NA,T	NA,1	NA,-inf	NA,inf	NA,0.509099	0.000141185	0.000281077
3	chr10:17261099:T:C	17261099	NA,C	NA,T	NA,1	NA,-inf	NA,inf	NA,0.501517	0.000141165	0.000281221
3	chr10:17266106:A:T	17266106	NA,T	NA,A	NA,1	NA,-inf	NA,inf	NA,0.501518	0.000141146	0.000281182
3	chr10:16614511:A:G	16614511	NA,G	NA,A	NA,1	NA,-inf	NA,inf	NA,0.496699	0.00014102	0.00028055
3	chr10:16478414:A:G	16478414	NA,G	NA,A	NA,1	NA,inf	NA,inf	NA,0.5613	0.000141	0.000280928
3	chr10:16877220:C:T	16877220	NA,T	NA,C	NA,1	NA,-inf	NA,inf	NA,0.479347	0.000140981	0.000280485
3	chr10:17064105:A:G	17064105	NA,G	NA,A	NA,1	NA,-inf	NA,inf	NA,0.514022	0.000140948	0.000280806
3	chr10:16664201:T:C	16664201	NA,C	NA,T	NA,1	NA,inf	NA,inf	NA,0.533837	0.00014087	0.000280618
3	chr10:16888363:T:C	16888363	NA,C	NA,T	NA,1	NA,-inf	NA,inf	NA,0.456935	0.000140865	0.000280191
3	chr10:16927294:C:T	16927294	T,T	C,C	1,1	-inf,inf	inf,inf	1.6078,0.530379	0.000140748	0.000284137
3	chr10:16860700:T:C	16860700	NA,C	NA,T	NA,1	NA,-inf	NA,inf	NA,0.492979	0.000140744	0.00028008
3	chr10:17093868:G:A	17093868	A,A	G,G	1,1	-inf,-inf	inf,inf	1.47696,0.338089	0.000140531	0.000283677
3	chr10:16580037:C:T	16580037	NA,T	NA,C	NA,1	NA,-inf	NA,inf	NA,0.484202	0.000140484	0.000279597
3	chr10:16705748:C:T	16705748	NA,T	NA,C	NA,1	NA,-inf	NA,inf	NA,0.479438	0.000140417	0.000279531
3	chr10:17118860:T:C	17118860	NA,C	NA,T	NA,1	NA,inf	NA,inf	NA,0.536304	0.000140345	0.00027955
3	chr10:16812350:G:A	16812350	A,A	G,G	1,1	inf,inf	inf,inf	4.46598,0.60399	0.000140344	0.00299135
3	chr10:16779149:C:T	16779149	NA,T	NA,C	NA,1	NA,inf	NA,inf	NA,0.574241	0.000140292	0.000279347
3	chr10:16905892:C:T	16905892	T,T	C,C	1,1	-inf,inf	inf,inf	1.83789,0.438956	0.000140181	0.000285754
3	chr10:16926314:G:A	16926314	NA,A	NA,G	NA,1	NA,inf	NA,inf	NA,0.523701	0.000140059	0.00027895
3	chr10:16810617:C:T	16810617	NA,T	NA,C	NA,1	NA,-inf	NA,inf	NA,0.521302	0.000139918	0.000278652
3	chr10:16355417:G:C	16355417	NA,C	NA,G	NA,1	NA,-inf	NA,inf	NA,0.508116	0.000139884	0.000278406
3	chr10:16801665:G:A	16801665	A,NA	G,NA	1,NA	inf,NA	inf,NA	0.430901,NA	0.000139792	0.000277634
3	chr10:16352544:G:A	16352544	NA,A	NA,G	NA,1	NA,inf	NA,inf	NA,0.535948	0.000139701	0.000278262
3	chr10:16377141:C:T	16377141	NA,T	NA,C	NA,1	NA,inf	NA,inf	NA,0.530649	0.000139667	0.000278213
3	chr10:17261562:G:A	17261562	NA,A	NA,G	NA,1	NA,-inf	NA,inf	NA,0.493524	0.000139548	0.000277998
3	chr10:17260593:G:C	17260593	NA,C	NA,G	NA,1	NA,-inf	NA,inf	NA,0.493524	0.000139548	0.000277998
3	chr10:17240390:AGAG:A	17240390	NA,A	NA,AGAG	NA,1	NA,inf	NA,inf	NA,0.571655	0.000139512	0.00027819
3	chr10:16764984:A:T	16764984	T,NA	A,NA	1,NA	inf,NA	inf,NA	1.38043,NA	0.000139504	0.00028528
3	chr10:17268116:G:T	17268116	NA,T	NA,G	NA,1	NA,-inf	NA,inf	NA,0.493575	0.000139458	0.000277819
3	chr10:16810878:C:T	16810878	NA,T	NA,C	NA,1	NA,-inf	NA,inf	NA,0.518205	0.000139309	0.000277439
3	chr10:16484203:A:T	16484203	NA,T	NA,A	NA,1	NA,-inf	NA,inf	NA,0.49526	0.000139257	0.000277195
3	chr10:16688938:A:C	16688938	NA,C	NA,A	NA,1	NA,inf	NA,inf	NA,0.542842	0.000139229	0.000277426
3	chr10:17271380:G:A	17271380	NA,A	NA,G	NA,1	NA,-inf	NA,inf	NA,0.493655	0.000138985	0.000276867
3	chr10:16971226:G:T	16971226	NA,T	NA,G	NA,1	NA,-inf	NA,inf	NA,0.487665	0.000138965	0.000276221
3	chr10:17069882:T:G	17069882	NA,G	NA,T	NA,1	NA,inf	NA,inf	NA,0.566012	0.000138791	0.000276348
3	chr10:16525959:A:T	16525959	NA,T	NA,A	NA,1	NA,inf	NA,inf	NA,0.51708	0.000138774	0.000276419
3	chr10:16936465:T:C	16936465	NA,C	NA,T	NA,1	NA,inf	NA,inf	NA,0.544376	0.000138765	0.000276624
3	chr10:16949551:A:G	16949551	G,G	A,A	1,1	inf,-inf	inf,inf	1.61576,0.41625	0.000138691	0.000278969
3	chr10:16423128:C:G	16423128	NA,G	NA,C	NA,1	NA,inf	NA,inf	NA,0.531838	0.000138625	0.00027616
3	chr10:17280189:T:C	17280189	NA,C	NA,T	NA,1	NA,-inf	NA,inf	NA,0.497891	0.000138617	0.000276006
3	chr10:16809384:C:G	16809384	NA,G	NA,C	NA,1	NA,-inf	NA,inf	NA,0.501996	0.000138569	0.000275905
3	chr10:16970128:G:C	16970128	C,NA	G,NA	1,NA	-inf,NA	inf,NA	0.773831,NA	0.000138446	0.000276364
3	chr10:16812536:A:G	16812536	NA,G	NA,A	NA,1	NA,-inf	NA,inf	NA,0.501101	0.000138396	0.000275561
3	chr10:16896685:G:A	16896685	A,NA	G,NA	1,NA	-inf,NA	inf,NA	0.786318,NA	0.00013838	0.000275963
3	chr10:16503322:T:C	16503322	C,C	T,T	1,1	-inf,-inf	inf,inf	1.29104,0.160283	0.000138369	0.000274214
3	chr10:16609693:T:C	16609693	NA,C	NA,T	NA,1	NA,-inf	NA,inf	NA,0.476577	0.000138264	0.000275279
3	chr10:16469854:T:G	16469854	NA,G	NA,T	NA,1	NA,-inf	NA,inf	NA,0.489807	0.000138164	0.000275043
3	chr10:16517955:T:C	16517955	C,C	T,T	1,1	-inf,inf	inf,inf	1.0311,0.567157	0.000138099	0.000273703
3	chr10:17071231:A:G	17071231	NA,G	NA,A	NA,1	NA,inf	NA,inf	NA,0.510665	0.000138059	0.000274952
3	chr10:16402037:G:A	16402037	NA,A	NA,G	NA,1	NA,inf	NA,inf	NA,0.52772	0.000138	0.000274973
3	chr10:17035035:G:A	17035035	NA,A	NA,G	NA,1	NA,inf	NA,inf	NA,0.533572	0.000137957	0.000274768
3	chr10:17055977:C:T	17055977	NA,T	NA,C	NA,1	NA,inf	NA,inf	NA,0.564679	0.000137719	0.000274537
3	chr10:17055439:A:G	17055439	NA,G	NA,A	NA,1	NA,inf	NA,inf	NA,0.563558	0.000137682	0.00027448
3	chr10:16948909:C:T	16948909	T,T	C,C	1,1	inf,-inf	inf,inf	1.61369,0.418243	0.000137643	0.00027689
3	chr10:16624429:A:C	16624429	C,C	A,A	1,1	inf,-inf	inf,inf	1.64713,0.207553	0.000137553	0.000275986
3	chr10:16664720:T:C	16664720	NA,C	NA,T	NA,1	NA,-inf	NA,inf	NA,0.445905	0.000137353	0.000273364
3	chr10:16976839:G:A	16976839	NA,A	NA,G	NA,1	NA,inf	NA,inf	NA,0.563362	0.000137296	0.000273553
3	chr10:17246298:T:G	17246298	NA,G	NA,T	NA,1	NA,inf	NA,inf	NA,0.538195	0.000137266	0.000273502
3	chr10:17182257:G:A	17182257	NA,A	NA,G	NA,1	NA,-inf	NA,inf	NA,0.489172	0.000137166	0.000273292
3	chr10:16637506:G:A	16637506	NA,A	NA,G	NA,1	NA,-inf	NA,inf	NA,0.456107	0.000137133	0.000272906
3	chr10:17265890:A:G	17265890	NA,G	NA,A	NA,1	NA,-inf	NA,inf	NA,0.481303	0.000137101	0.000273123
3	chr10:17189624:C:T	17189624	NA,T	NA,C	NA,1	NA,-inf	NA,inf	NA,0.488041	0.000136949	0.00027286
3	chr10:17040838:T:C	17040838	NA,C	NA,T	NA,1	NA,inf	NA,inf	NA,0.526496	0.000136873	0.000272794
3	chr10:17067731:G:A	17067731	A,A	G,G	1,1	-inf,-inf	inf,inf	1.08727,0.930434	0.000136844	0.000276153
3	chr10:16908065:T:A	16908065	A,A	T,T	1,1	-inf,inf	inf,inf	1.93484,0.384645	0.000136656	0.000279294
3	chr10:16811566:G:A	16811566	NA,A	NA,G	NA,1	NA,-inf	NA,inf	NA,0.504307	0.000136636	0.000272116
3	chr10:16811558:G:A	16811558	NA,A	NA,G	NA,1	NA,-inf	NA,inf	NA,0.504307	0.000136636	0.000272116
3	chr10:16330449:T:C	16330449	NA,C	NA,T	NA,1	NA,-inf	NA,inf	NA,0.46295	0.000136584	0.000271874
3	chr10:17246898:G:A	17246898	NA,A	NA,G	NA,1	NA,inf	NA,inf	NA,0.527045	0.00013655	0.000271989
3	chr10:16896456:C:T	16896456	NA,T	NA,C	NA,1	NA,-inf	NA,inf	NA,0.437007	0.000136548	0.000271622
3	chr10:16740331:A:T	16740331	NA,T	NA,A	NA,1	NA,inf	NA,inf	NA,0.494173	0.000136468	0.00027168
3	chr10:16515000:C:T	16515000	NA,T	NA,C	NA,1	NA,inf	NA,inf	NA,0.501853	0.00013646	0.000271806
3	chr10:17241390:C:T	17241390	NA,T	NA,C	NA,1	NA,-inf	NA,inf	NA,0.461763	0.000136403	0.000271316
3	chr10:17027408:T:G	17027408	NA,G	NA,T	NA,1	NA,inf	NA,inf	NA,0.5296	0.000136287	0.00027148
3	chr10:16733273:C:T	16733273	NA,T	NA,C	NA,1	NA,-inf	NA,inf	NA,0.463766	0.000136062	0.000270681
3	chr10:17182496:A:G	17182496	NA,G	NA,A	NA,1	NA,-inf	NA,inf	NA,0.483011	0.000135985	0.000270938
3	chr10:17225717:C:T	17225717	NA,T	NA,C	NA,1	NA,inf	NA,inf	NA,0.516244	0.00013588	0.000270553
3	chr10:17041549:T:C	17041549	NA,C	NA,T	NA,1	NA,-inf	NA,inf	NA,0.46928	0.000135732	0.000270275
3	chr10:17153282:G:T	17153282	NA,T	NA,G	NA,1	NA,-inf	NA,inf	NA,0.460219	0.000135703	0.000269524
3	chr10:16897206:A:G	16897206	NA,G	NA,A	NA,1	NA,-inf	NA,inf	NA,0.470431	0.000135692	0.000270178
3	chr10:16562321:C:T	16562321	NA,T	NA,C	NA,1	NA,inf	NA,inf	NA,0.534055	0.000135608	0.00027015
3	chr10:17241297:C:G	17241297	NA,G	NA,C	NA,1	NA,-inf	NA,inf	NA,0.457167	0.000135517	0.000269556
3	chr10:16849549:A:C	16849549	NA,C	NA,A	NA,1	NA,-inf	NA,inf	NA,0.49222	0.000135502	0.000269801
3	chr10:17300490:T:C	17300490	NA,C	NA,T	NA,1	NA,inf	NA,inf	NA,0.669249	0.000135315	0.000270386
3	chr10:17280433:A:T	17280433	T,T	A,A	1,1	inf,inf	inf,inf	1.39857,0.355358	0.000135231	0.000274861
3	chr10:16331241:A:C	16331241	NA,C	NA,A	NA,1	NA,-inf	NA,inf	NA,0.455576	0.000135198	0.000269114
3	chr10:16714068:T:G	16714068	NA,G	NA,T	NA,1	NA,inf	NA,inf	NA,0.52706	0.000135066	0.000269223
3	chr10:16750747:C:T	16750747	NA,T	NA,C	NA,1	NA,-inf	NA,inf	NA,0.499118	0.000134996	0.00026888
3	chr10:16895342:CACACACACACACACACATATATAT:C	16895342	NA,C	NA,CACACACACACACACACATATATAT	NA,1	NA,inf	NA,inf	NA,0.529797	0.00013495	0.000268943
3	chr10:17165028:T:C	17165028	NA,C	NA,T	NA,1	NA,-inf	NA,inf	NA,0.477664	0.000134911	0.0002688
3	chr10:16511271:AATTC:A	16511271	NA,A	NA,AATTC	NA,1	NA,-inf	NA,inf	NA,0.468074	0.000134861	0.000268474
3	chr10:16714664:G:A	16714664	NA,A	NA,G	NA,1	NA,inf	NA,inf	NA,0.531784	0.0001348	0.000268595
3	chr10:16750745:C:A	16750745	NA,A	NA,C	NA,1	NA,-inf	NA,inf	NA,0.497951	0.000134779	0.000268447
3	chr10:16626652:C:T	16626652	NA,T	NA,C	NA,1	NA,inf	NA,inf	NA,0.543616	0.00013434	0.000267557
3	chr10:17183949:T:C	17183949	NA,C	NA,T	NA,1	NA,-inf	NA,inf	NA,0.474302	0.000134333	0.000267646
3	chr10:16700655:C:T	16700655	NA,T	NA,C	NA,1	NA,inf	NA,inf	NA,0.528089	0.000134269	0.000267534
3	chr10:16541195:C:T	16541195	NA,T	NA,C	NA,1	NA,-inf	NA,inf	NA,0.440133	0.000134198	0.000267134
3	chr10:16805308:A:T	16805308	NA,T	NA,A	NA,1	NA,inf	NA,inf	NA,0.502194	0.000134118	0.000267186
3	chr10:16673603:G:C	16673603	C,NA	G,NA	1,NA	-inf,NA	inf,NA	0.798265,NA	0.000134117	0.000267561
3	chr10:16895660:T:C	16895660	C,C	T,T	1,1	inf,-inf	inf,inf	1.46766,0.149511	0.000134102	0.000267678
3	chr10:17251117:C:T	17251117	NA,T	NA,C	NA,1	NA,inf	NA,inf	NA,0.512962	0.000133973	0.000266853
3	chr10:16987698:A:G	16987698	NA,G	NA,A	NA,1	NA,inf	NA,inf	NA,0.527339	0.000133963	0.000266843
3	chr10:16705526:G:A	16705526	NA,A	NA,G	NA,1	NA,-inf	NA,inf	NA,0.495838	0.000133851	0.000266648
3	chr10:17257010:G:A	17257010	A,A	G,G	1,1	-inf,inf	inf,inf	0.509694,1.22622	0.000133799	0.00026676
3	chr10:17259525:C:G	17259525	NA,G	NA,C	NA,1	NA,-inf	NA,inf	NA,0.463841	0.000133748	0.000266443
3	chr10:17259498:A:C	17259498	NA,C	NA,A	NA,1	NA,-inf	NA,inf	NA,0.463651	0.000133718	0.000266382
3	chr10:16666766:T:C	16666766	C,C	T,T	1,1	inf,-inf	inf,inf	1.30884,0.596989	0.000133664	0.000267517
3	chr10:17164726:A:C	17164726	NA,C	NA,A	NA,1	NA,-inf	NA,inf	NA,0.470897	0.000133641	0.000266268
3	chr10:16317388:A:C	16317388	NA,C	NA,A	NA,1	NA,inf	NA,inf	NA,0.497021	0.000133505	0.000265977
3	chr10:16495001:A:G	16495001	G,G	A,A	1,1	-inf,-inf	inf,inf	1.29633,0.131906	0.000133491	0.000264616
3	chr10:16924126:T:C	16924126	C,NA	T,NA	1,NA	inf,NA	inf,NA	0.760912,NA	0.000133483	0.000266319
3	chr10:16657652:C:T	16657652	T,NA	C,NA	1,NA	-inf,NA	inf,NA	0.619372,NA	0.000133459	0.00026563
3	chr10:16404009:G:T	16404009	NA,T	NA,G	NA,1	NA,inf	NA,inf	NA,0.514539	0.000133401	0.000265853
3	chr10:16625233:T:C	16625233	C,C	T,T	1,1	-inf,inf	inf,inf	0.240256,1.36216	0.000133275	0.000265041
3	chr10:17150626:G:C	17150626	NA,C	NA,G	NA,1	NA,-inf	NA,inf	NA,0.467545	0.000133209	0.000265404
3	chr10:16967072:G:T	16967072	NA,T	NA,G	NA,1	NA,inf	NA,inf	NA,0.54458	0.000133181	0.00026527
3	chr10:16899572:A:G	16899572	NA,G	NA,A	NA,1	NA,-inf	NA,inf	NA,0.455952	0.000133114	0.000265051
3	chr10:16701678:C:T	16701678	NA,T	NA,C	NA,1	NA,-inf	NA,inf	NA,0.442045	0.000133088	0.00026495
3	chr10:16496127:C:T	16496127	NA,T	NA,C	NA,1	NA,-inf	NA,inf	NA,0.45641	0.000132996	0.000264759
3	chr10:16810186:G:A	16810186	A,A	G,G	1,1	inf,inf	inf,inf	4.67666,0.372327	0.00013296	0.00330297
3	chr10:17296017:T:C	17296017	NA,C	NA,T	NA,1	NA,inf	NA,inf	NA,0.536995	0.000132918	0.000264853
3	chr10:16666369:C:A	16666369	A,NA	C,NA	1,NA	inf,NA	inf,NA	0.602701,NA	0.000132815	0.000263843
3	chr10:16657927:T:G	16657927	G,G	T,T	1,1	-inf,-inf	inf,inf	0.213012,1.38154	0.00013269	0.000263707
3	chr10:16616098:A:T	16616098	NA,T	NA,A	NA,1	NA,-inf	NA,inf	NA,0.434009	0.000132554	0.000263808
3	chr10:16342016:A:T	16342016	NA,T	NA,A	NA,1	NA,-inf	NA,inf	NA,0.44227	0.000132529	0.00026381
3	chr10:16500385:G:A	16500385	A,A	G,G	1,1	-inf,-inf	inf,inf	1.23883,0.220712	0.000132518	0.000262628
3	chr10:16406850:T:G	16406850	NA,G	NA,T	NA,1	NA,inf	NA,inf	NA,0.513822	0.000132444	0.000263857
3	chr10:17158732:T:C	17158732	NA,C	NA,T	NA,1	NA,-inf	NA,inf	NA,0.448505	0.000132379	0.000263402
3	chr10:17296661:T:C	17296661	NA,C	NA,T	NA,1	NA,inf	NA,inf	NA,0.495152	0.000132191	0.000263306
3	chr10:16637369:C:T	16637369	NA,T	NA,C	NA,1	NA,-inf	NA,inf	NA,0.430476	0.000132137	0.000262973
3	chr10:17177583:T:C	17177583	NA,C	NA,T	NA,1	NA,-inf	NA,inf	NA,0.462294	0.000132103	0.000263201
3	chr10:16618909:G:C	16618909	C,C	G,G	1,1	inf,inf	inf,inf	0.0158567,1.38685	0.000132061	0.000262634
3	chr10:17108509:AG:A	17108509	NA,A	NA,AG	NA,1	NA,-inf	NA,inf	NA,0.450759	0.000131962	0.000262738
3	chr10:17268460:T:C	17268460	NA,C	NA,T	NA,1	NA,inf	NA,inf	NA,0.524993	0.000131851	0.000262868
3	chr10:17142946:T:G	17142946	NA,G	NA,T	NA,1	NA,-inf	NA,inf	NA,0.460733	0.000131793	0.000262583
3	chr10:17278485:T:C	17278485	NA,C	NA,T	NA,1	NA,inf	NA,inf	NA,0.509162	0.000131679	0.000262239
3	chr10:16339304:G:C	16339304	NA,C	NA,G	NA,1	NA,-inf	NA,inf	NA,0.446949	0.00013164	0.000262135
3	chr10:16357722:T:C	16357722	NA,C	NA,T	NA,1	NA,-inf	NA,inf	NA,0.424242	0.000131638	0.000261953
3	chr10:17059499:C:A	17059499	NA,A	NA,C	NA,1	NA,-inf	NA,inf	NA,0.457515	0.000131427	0.000261664
3	chr10:16842248:T:C	16842248	NA,C	NA,T	NA,1	NA,inf	NA,inf	NA,0.426305	0.000131388	0.000261427
3	chr10:16623203:T:C	16623203	NA,C	NA,T	NA,1	NA,inf	NA,inf	NA,0.497307	0.000131266	0.000261406
3	chr10:17164466:G:A	17164466	NA,A	NA,G	NA,1	NA,-inf	NA,inf	NA,0.43741	0.000131239	0.000261097
3	chr10:16449814:C:T	16449814	NA,T	NA,C	NA,1	NA,-inf	NA,inf	NA,0.419366	0.000131172	0.00026108
3	chr10:16766725:A:G	16766725	NA,G	NA,A	NA,1	NA,inf	NA,inf	NA,0.432796	0.000131169	0.000260821
3	chr10:16763306:G:A	16763306	NA,A	NA,G	NA,1	NA,inf	NA,inf	NA,0.479763	0.000131169	0.000261325
3	chr10:17221608:G:T	17221608	NA,T	NA,G	NA,1	NA,-inf	NA,inf	NA,0.456347	0.000131141	0.00026129
3	chr10:17178242:A:G	17178242	NA,G	NA,A	NA,1	NA,-inf	NA,inf	NA,0.456954	0.000131138	0.000261278
3	chr10:16357598:T:A	16357598	NA,A	NA,T	NA,1	NA,-inf	NA,inf	NA,0.456522	0.000131023	0.000260891
3	chr10:16743094:G:A	16743094	NA,A	NA,G	NA,1	NA,inf	NA,inf	NA,0.489486	0.000130958	0.000260885
3	chr10:16391601:G:A	16391601	NA,A	NA,G	NA,1	NA,-inf	NA,inf	NA,0.444218	0.000130615	0.000260083
3	chr10:16678049:T:C	16678049	NA,C	NA,T	NA,1	NA,-inf	NA,inf	NA,0.455509	0.000130553	0.000259988
3	chr10:16714119:G:A	16714119	NA,A	NA,G	NA,1	NA,inf	NA,inf	NA,0.501184	0.000130529	0.00026017
3	chr10:16361844:A:G	16361844	G,NA	A,NA	1,NA	-inf,NA	inf,NA	0.532999,NA	0.000130522	0.000259571
3	chr10:16400175:G:C	16400175	NA,C	NA,G	NA,1	NA,inf	NA,inf	NA,0.488381	0.000130498	0.000259958
3	chr10:16512023:C:G	16512023	NA,G	NA,C	NA,1	NA,inf	NA,inf	NA,0.468472	0.000130082	0.000259113
3	chr10:16949125:T:C	16949125	NA,C	NA,T	NA,1	NA,inf	NA,inf	NA,0.485398	0.000129996	0.000259088
3	chr10:16495735:C:G	16495735	NA,G	NA,C	NA,1	NA,inf	NA,inf	NA,0.476281	0.000129978	0.000258876
3	chr10:16675075:T:C	16675075	NA,C	NA,T	NA,1	NA,-inf	NA,inf	NA,0.452868	0.000129971	0.000258857
3	chr10:16935720:A:C	16935720	C,NA	A,NA	1,NA	-inf,NA	inf,NA	0.429615,NA	0.000129947	0.000258391
3	chr10:16665462:A:G	16665462	NA,G	NA,A	NA,1	NA,-inf	NA,inf	NA,0.408063	0.000129924	0.000258599
3	chr10:16824206:C:T	16824206	NA,T	NA,C	NA,1	NA,inf	NA,inf	NA,0.473564	0.000129903	0.00025881
3	chr10:16395107:A:T	16395107	NA,T	NA,A	NA,1	NA,-inf	NA,inf	NA,0.440882	0.000129898	0.000258659
3	chr10:16638781:G:A	16638781	NA,A	NA,G	NA,1	NA,inf	NA,inf	NA,0.476646	0.000129761	0.000258517
3	chr10:16496440:GT:G	16496440	NA,G	NA,GT	NA,1	NA,inf	NA,inf	NA,0.474907	0.000129706	0.000258333
3	chr10:16765849:G:A	16765849	NA,A	NA,G	NA,1	NA,inf	NA,inf	NA,0.424273	0.000129666	0.000257837
3	chr10:16520610:G:A	16520610	NA,A	NA,G	NA,1	NA,inf	NA,inf	NA,0.488422	0.000129616	0.000258189
3	chr10:16985399:C:T	16985399	NA,T	NA,C	NA,1	NA,inf	NA,inf	NA,0.51575	0.000129606	0.000258145
3	chr10:17211882:T:A	17211882	NA,A	NA,T	NA,1	NA,-inf	NA,inf	NA,0.512765	0.000129572	0.000258093
3	chr10:17173658:A:G	17173658	NA,G	NA,A	NA,1	NA,-inf	NA,inf	NA,0.42481	0.000129553	0.000257692
3	chr10:17061062:A:G	17061062	NA,G	NA,A	NA,1	NA,-inf	NA,inf	NA,0.452761	0.000129495	0.000257983
3	chr10:16450312:C:T	16450312	NA,T	NA,C	NA,1	NA,inf	NA,inf	NA,0.478403	0.000129472	0.000257897
3	chr10:17220025:G:A	17220025	NA,A	NA,G	NA,1	NA,inf	NA,inf	NA,0.450165	0.000129382	0.000257649
3	chr10:16865056:C:T	16865056	T,T	C,C	1,1	inf,inf	inf,inf	1.39017,0.885541	0.000129243	0.000262383
3	chr10:17306599:C:T	17306599	NA,T	NA,C	NA,1	NA,inf	NA,inf	NA,0.523878	0.000129195	0.000257147
3	chr10:16339170:A:G	16339170	NA,G	NA,A	NA,1	NA,-inf	NA,inf	NA,0.423613	0.000129183	0.000257151
3	chr10:16346036:A:G	16346036	NA,G	NA,A	NA,1	NA,-inf	NA,inf	NA,0.421905	0.000129156	0.000257032
3	chr10:17310342:TA:T	17310342	T,T	TA,TA	1,1	-inf,-inf	inf,inf	1.68438,0.159567	0.000129031	0.000259944
3	chr10:17032411:G:A	17032411	NA,A	NA,G	NA,1	NA,inf	NA,inf	NA,0.447843	0.000129031	0.000256927
3	chr10:16659639:C:T	16659639	NA,T	NA,C	NA,1	NA,inf	NA,inf	NA,0.530242	0.000128968	0.000257066
3	chr10:16823910:T:C	16823910	NA,C	NA,T	NA,1	NA,inf	NA,inf	NA,0.581912	0.000128963	0.000257181
3	chr10:17052554:C:T	17052554	T,NA	C,NA	1,NA	inf,NA	inf,NA	0.81579,NA	0.000128933	0.000258636
3	chr10:16958904:G:C	16958904	NA,C	NA,G	NA,1	NA,inf	NA,inf	NA,0.449223	0.000128908	0.000256758
3	chr10:16340479:T:C	16340479	NA,C	NA,T	NA,1	NA,-inf	NA,inf	NA,0.433448	0.000128832	0.000256465
3	chr10:17040552:T:C	17040552	NA,C	NA,T	NA,1	NA,-inf	NA,inf	NA,0.450292	0.000128825	0.000256659
3	chr10:16335585:T:C	16335585	NA,C	NA,T	NA,1	NA,-inf	NA,inf	NA,0.421144	0.000128801	0.000256391
3	chr10:17072913:A:G	17072913	NA,G	NA,A	NA,1	NA,inf	NA,inf	NA,0.494324	0.000128636	0.000256419
3	chr10:16968742:G:A	16968742	A,NA	G,NA	1,NA	-inf,NA	inf,NA	0.479703,NA	0.00012839	0.000254226
3	chr10:16357993:G:C	16357993	NA,C	NA,G	NA,1	NA,-inf	NA,inf	NA,0.441681	0.00012839	0.000255649
3	chr10:17055134:A:G	17055134	NA,G	NA,A	NA,1	NA,inf	NA,inf	NA,0.509572	0.000128245	0.000255649
3	chr10:16655630:T:C	16655630	C,NA	T,NA	1,NA	inf,NA	inf,NA	0.506878,NA	0.000128223	0.000254801
3	chr10:16864878:G:A	16864878	A,A	G,G	1,1	inf,inf	inf,inf	1.35983,0.898655	0.000128078	0.000259814
3	chr10:17253046:C:T	17253046	NA,T	NA,C	NA,1	NA,-inf	NA,inf	NA,0.43529	0.000127982	0.000254979
3	chr10:16348165:T:A	16348165	NA,A	NA,T	NA,1	NA,-inf	NA,inf	NA,0.425958	0.000127919	0.000254727
3	chr10:16973852:T:C	16973852	C,C	T,T	1,1	-inf,-inf	inf,inf	0.422529,1.03858	0.000127806	0.000253977
3	chr10:16805291:G:A	16805291	A,A	G,G	1,1	inf,-inf	inf,inf	0.350181,1.44557	0.000127788	0.000255236
3	chr10:16475345:T:C	16475345	NA,C	NA,T	NA,1	NA,inf	NA,inf	NA,0.46529	0.000127599	0.000254165
3	chr10:16475869:G:C	16475869	NA,C	NA,G	NA,1	NA,inf	NA,inf	NA,0.46529	0.000127599	0.000254165
3	chr10:16703854:C:T	16703854	NA,T	NA,C	NA,1	NA,inf	NA,inf	NA,0.4794	0.000127569	0.000254106
3	chr10:16377740:C:T	16377740	NA,T	NA,C	NA,1	NA,inf	NA,inf	NA,0.478485	0.000127531	0.000254159
3	chr10:16476425:G:C	16476425	NA,C	NA,G	NA,1	NA,inf	NA,inf	NA,0.464384	0.000127445	0.000253858
3	chr10:16415113:G:C	16415113	NA,C	NA,G	NA,1	NA,-inf	NA,inf	NA,0.417689	0.000127288	0.000253429
3	chr10:16440958:A:C	16440958	C,NA	A,NA	1,NA	-inf,NA	inf,NA	0.754056,NA	0.000127245	0.000254043
3	chr10:16545802:G:A	16545802	A,NA	G,NA	1,NA	inf,NA	inf,NA	0.608763,NA	0.000127161	0.000252863
3	chr10:16429852:G:A	16429852	NA,A	NA,G	NA,1	NA,-inf	NA,inf	NA,0.408556	0.000127145	0.000253116
3	chr10:16397469:G:A	16397469	NA,A	NA,G	NA,1	NA,inf	NA,inf	NA,0.474607	0.000126988	0.000253094
3	chr10:16846380:G:A	16846380	NA,A	NA,G	NA,1	NA,-inf	NA,inf	NA,0.414615	0.00012693	0.000252677
3	chr10:17056451:T:C	17056451	NA,C	NA,T	NA,1	NA,inf	NA,inf	NA,0.518258	0.000126903	0.000252568
3	chr10:16979023:T:C	16979023	NA,C	NA,T	NA,1	NA,inf	NA,inf	NA,0.499778	0.000126891	0.000252739
3	chr10:17060540:C:T	17060540	NA,T	NA,C	NA,1	NA,-inf	NA,inf	NA,0.437448	0.000126877	0.000252766
3	chr10:17094170:T:G	17094170	G,G	T,T	1,1	-inf,inf	inf,inf	1.53995,0.451566	0.000126844	0.000256804
3	chr10:16971322:T:C	16971322	NA,C	NA,T	NA,1	NA,inf	NA,inf	NA,0.438379	0.000126684	0.00025237
3	chr10:16593703:C:G	16593703	NA,G	NA,C	NA,1	NA,-inf	NA,inf	NA,0.431281	0.000126653	0.000252207
3	chr10:17076944:G:C	17076944	C,NA	G,NA	1,NA	inf,NA	inf,NA	0.827298,NA	0.000126638	0.00025377
3	chr10:16716401:T:A	16716401	NA,A	NA,T	NA,1	NA,inf	NA,inf	NA,0.478204	0.000126626	0.000252385
3	chr10:17315105:A:T	17315105	T,T	A,A	1,1	-inf,-inf	inf,inf	1.67197,0.082302	0.000126614	0.000254839
3	chr10:16331606:T:A	16331606	NA,A	NA,T	NA,1	NA,-inf	NA,inf	NA,0.418471	0.0001266	0.000252101
3	chr10:17151987:A:T	17151987	NA,T	NA,A	NA,1	NA,-inf	NA,inf	NA,0.429386	0.000126449	0.00025193
3	chr10:16984585:G:T	16984585	T,T	G,G	1,1	inf,inf	inf,inf	0.0529574,1.37454	0.000126431	0.000251394
3	chr10:16958618:A:G	16958618	G,G	A,A	1,1	inf,-inf	inf,inf	0.699091,1.23919	0.000126336	0.000252388
3	chr10:17235638:T:C	17235638	NA,C	NA,T	NA,1	NA,-inf	NA,inf	NA,0.414529	0.000126282	0.000251332
3	chr10:16934706:A:G	16934706	NA,G	NA,A	NA,1	NA,inf	NA,inf	NA,0.472687	0.0001261	0.000251357
3	chr10:16675920:G:A	16675920	NA,A	NA,G	NA,1	NA,inf	NA,inf	NA,0.462105	0.000126073	0.000251186
3	chr10:16718157:G:A	16718157	NA,A	NA,G	NA,1	NA,inf	NA,inf	NA,0.474246	0.000125932	0.000251001
3	chr10:17062172:T:C	17062172	C,C	T,T	1,1	-inf,-inf	inf,inf	1.03593,0.349198	0.000125913	0.000248488
3	chr10:16856640:T:C	16856640	NA,C	NA,T	NA,1	NA,inf	NA,inf	NA,0.433519	0.000125841	0.000250572
3	chr10:16786414:T:C	16786414	C,NA	T,NA	1,NA	inf,NA	inf,NA	1.18958,NA	0.000125471	0.000254291
3	chr10:17128399:A:C	17128399	NA,C	NA,A	NA,1	NA,-inf	NA,inf	NA,0.408632	0.000125367	0.000249468
3	chr10:16713318:C:T	16713318	NA,T	NA,C	NA,1	NA,inf	NA,inf	NA,0.442184	0.000125351	0.000249772
3	chr10:16791775:A:G	16791775	NA,G	NA,A	NA,1	NA,inf	NA,inf	NA,0.458197	0.000125341	0.00024973
3	chr10:17310862:G:A	17310862	A,A	G,G	1,1	-inf,-inf	inf,inf	1.70366,0.00584789	0.000125259	0.000252309
3	chr10:17118689:G:A	17118689	NA,A	NA,G	NA,1	NA,inf	NA,inf	NA,0.454765	0.000125215	0.000249397
3	chr10:16716227:G:C	16716227	NA,C	NA,G	NA,1	NA,-inf	NA,inf	NA,0.382045	0.000125208	0.000249137
3	chr10:17049669:A:G	17049669	NA,G	NA,A	NA,1	NA,inf	NA,inf	NA,0.447845	0.000125186	0.000249338
3	chr10:16609566:C:T	16609566	NA,T	NA,C	NA,1	NA,inf	NA,inf	NA,0.445177	0.00012506	0.000249123
3	chr10:16463058:C:T	16463058	NA,T	NA,C	NA,1	NA,inf	NA,inf	NA,0.450257	0.000125058	0.000249104
3	chr10:17301365:A:G	17301365	G,G	A,A	1,1	-inf,-inf	inf,inf	1.60457,0.193464	0.00012502	0.000251541
3	chr10:16923179:T:C	16923179	C,C	T,T	1,1	inf,-inf	inf,inf	2.00697,0.0176653	0.000124959	0.000255119
3	chr10:17281992:G:A	17281992	NA,A	NA,G	NA,1	NA,inf	NA,inf	NA,0.411817	0.000124936	0.00024885
3	chr10:16694503:G:C	16694503	NA,C	NA,G	NA,1	NA,-inf	NA,inf	NA,0.449817	0.000124902	0.000248803
3	chr10:16798788:T:C	16798788	NA,C	NA,T	NA,1	NA,-inf	NA,inf	NA,0.438856	0.00012479	0.000248631
3	chr10:16822662:G:A	16822662	NA,A	NA,G	NA,1	NA,inf	NA,inf	NA,0.553229	0.000124771	0.000248806
3	chr10:16600972:C:G	16600972	NA,G	NA,C	NA,1	NA,inf	NA,inf	NA,0.437438	0.000124673	0.000248309
3	chr10:17053333:T:C	17053333	NA,C	NA,T	NA,1	NA,inf	NA,inf	NA,0.484022	0.000124498	0.000248168
3	chr10:16716672:T:C	16716672	NA,C	NA,T	NA,1	NA,inf	NA,inf	NA,0.464706	0.000124451	0.000248045
3	chr10:16779672:G:A	16779672	NA,A	NA,G	NA,1	NA,inf	NA,inf	NA,0.502414	0.000124371	0.000248068
3	chr10:16364006:C:T	16364006	NA,T	NA,C	NA,1	NA,-inf	NA,inf	NA,0.373213	0.000124367	0.000247491
3	chr10:16324322:C:T	16324322	NA,T	NA,C	NA,1	NA,inf	NA,inf	NA,0.440728	0.000124314	0.000247575
3	chr10:17240289:A:G	17240289	NA,G	NA,A	NA,1	NA,inf	NA,inf	NA,0.468054	0.000124108	0.000247251
3	chr10:16429569:GCT:G	16429569	NA,G	NA,GCT	NA,1	NA,-inf	NA,inf	NA,0.390614	0.000124052	0.000246962
3	chr10:16503680:A:G	16503680	NA,G	NA,A	NA,1	NA,inf	NA,inf	NA,0.450138	0.000123716	0.000246456
3	chr10:17002119:C:T	17002119	NA,T	NA,C	NA,1	NA,-inf	NA,inf	NA,0.40308	0.000123715	0.000246294
3	chr10:17270691:T:C	17270691	NA,C	NA,T	NA,1	NA,inf	NA,inf	NA,0.428629	0.000123687	0.000246684
3	chr10:16462156:T:C	16462156	NA,C	NA,T	NA,1	NA,inf	NA,inf	NA,0.440475	0.000123581	0.000246159
3	chr10:17106170:A:C	17106170	NA,C	NA,A	NA,1	NA,inf	NA,inf	NA,0.445118	0.000123571	0.000246121
3	chr10:16563542:AAGG:A	16563542	NA,A	NA,AAGG	NA,1	NA,-inf	NA,inf	NA,0.401735	0.000123411	0.000245705
3	chr10:16913199:T:G	16913199	G,G	T,T	1,1	-inf,inf	inf,inf	1.36985,0.935406	0.000123364	0.000250975
3	chr10:17225387:C:T	17225387	NA,T	NA,C	NA,1	NA,inf	NA,inf	NA,0.442979	0.000123279	0.000245471
3	chr10:16458387:TG:T	16458387	NA,T	NA,TG	NA,1	NA,inf	NA,inf	NA,0.438192	0.000123219	0.000245438
3	chr10:16654527:G:T	16654527	NA,T	NA,G	NA,1	NA,-inf	NA,inf	NA,0.367468	0.000123094	0.000245007
3	chr10:16937057:T:C	16937057	NA,C	NA,T	NA,1	NA,-inf	NA,inf	NA,0.400599	0.000123042	0.000245054
3	chr10:16613217:A:T	16613217	NA,T	NA,A	NA,1	NA,inf	NA,inf	NA,0.437377	0.000122907	0.000244839
3	chr10:16401052:G:A	16401052	NA,A	NA,G	NA,1	NA,-inf	NA,inf	NA,0.384334	0.000122869	0.000244599
3	chr10:16887274:ATT:A	16887274	NA,A	NA,ATT	NA,1	NA,-inf	NA,inf	NA,0.397785	0.000122833	0.000244558
3	chr10:16824374:T:C	16824374	C,C	T,T	1,1	inf,-inf	inf,inf	1.90382,1.26058	0.000122785	0.00027926
3	chr10:16534061:G:A	16534061	NA,A	NA,G	NA,1	NA,inf	NA,inf	NA,0.436783	0.000122723	0.00024433
3	chr10:16555932:G:A	16555932	NA,A	NA,G	NA,1	NA,-inf	NA,inf	NA,0.366985	0.000122697	0.000244157
3	chr10:16569539:T:A	16569539	NA,A	NA,T	NA,1	NA,inf	NA,inf	NA,0.456231	0.000122647	0.000244345
3	chr10:17026904:C:CA	17026904	NA,CA	NA,C	NA,1	NA,inf	NA,inf	NA,0.428926	0.000122575	0.000244083
3	chr10:16773296:G:A	16773296	NA,A	NA,G	NA,1	NA,inf	NA,inf	NA,0.436095	0.000122509	0.000244045
3	chr10:16929515:T:C	16929515	NA,C	NA,T	NA,1	NA,inf	NA,inf	NA,0.424201	0.000122306	0.00024357
3	chr10:16603483:T:A	16603483	NA,A	NA,T	NA,1	NA,inf	NA,inf	NA,0.408908	0.000122299	0.000243541
3	chr10:16805891:A:G	16805891	NA,G	NA,A	NA,1	NA,-inf	NA,inf	NA,0.383871	0.000122264	0.000243254
3	chr10:16616864:T:C	16616864	NA,C	NA,T	NA,1	NA,-inf	NA,inf	NA,0.36928	0.000122167	0.000243133
3	chr10:17059169:G:A	17059169	NA,A	NA,G	NA,1	NA,-inf	NA,inf	NA,0.402956	0.00012206	0.000243024
3	chr10:16831727:G:C	16831727	NA,C	NA,G	NA,1	NA,-inf	NA,inf	NA,0.356365	0.000121985	0.000242801
3	chr10:17069433:G:T	17069433	T,T	G,G	1,1	-inf,-inf	inf,inf	1.11318,0.711098	0.00012193	0.000245441
3	chr10:16667110:T:C	16667110	NA,C	NA,T	NA,1	NA,inf	NA,inf	NA,0.470674	0.00012189	0.000242878
3	chr10:16523737:G:T	16523737	NA,T	NA,G	NA,1	NA,inf	NA,inf	NA,0.433044	0.000121872	0.000242691
3	chr10:17167529:A:T	17167529	NA,T	NA,A	NA,1	NA,-inf	NA,inf	NA,0.4111	0.000121867	0.00024273
3	chr10:16782914:T:A	16782914	A,NA	T,NA	1,NA	inf,NA	inf,NA	1.18026,NA	0.000121725	0.000246902
3	chr10:16883109:A:G	16883109	NA,G	NA,A	NA,1	NA,inf	NA,inf	NA,0.434305	0.000121683	0.000242399
3	chr10:16417071:GTCTTAGCCTCCC:G	16417071	NA,G	NA,GTCTTAGCCTCCC	NA,1	NA,-inf	NA,inf	NA,0.396668	0.00012168	0.000242296
3	chr10:16788971:A:T	16788971	NA,T	NA,A	NA,1	NA,-inf	NA,inf	NA,0.428504	0.000121483	0.000241996
3	chr10:16692515:A:G	16692515	NA,G	NA,A	NA,1	NA,-inf	NA,inf	NA,0.431713	0.000121466	0.000241975
3	chr10:16829301:C:G	16829301	NA,G	NA,C	NA,1	NA,-inf	NA,inf	NA,0.397237	0.000121436	0.000241814
3	chr10:16581527:C:T	16581527	NA,T	NA,C	NA,1	NA,-inf	NA,inf	NA,0.401491	0.000121421	0.000241799
3	chr10:16691585:C:T	16691585	NA,T	NA,C	NA,1	NA,-inf	NA,inf	NA,0.431264	0.000121397	0.000241837
3	chr10:17254578:T:C	17254578	NA,C	NA,T	NA,1	NA,-inf	NA,inf	NA,0.393244	0.000121345	0.000241758
3	chr10:16518115:G:A	16518115	NA,A	NA,G	NA,1	NA,-inf	NA,inf	NA,0.401988	0.000121293	0.000241552
3	chr10:16471097:A:G	16471097	NA,G	NA,A	NA,1	NA,-inf	NA,inf	NA,0.378497	0.000121198	0.000241236
3	chr10:16494755:C:T	16494755	NA,T	NA,C	NA,1	NA,inf	NA,inf	NA,0.444587	0.000121193	0.000241461
3	chr10:17187461:G:A	17187461	NA,A	NA,G	NA,1	NA,-inf	NA,inf	NA,0.39746	0.000121049	0.000241169
3	chr10:17157234:T:G	17157234	NA,G	NA,T	NA,1	NA,-inf	NA,inf	NA,0.395713	0.00012094	0.000240951
3	chr10:16664810:C:A	16664810	A,NA	C,NA	1,NA	-inf,NA	inf,NA	0.647885,NA	0.000120881	0.000240863
3	chr10:17257499:T:A	17257499	NA,A	NA,T	NA,1	NA,-inf	NA,inf	NA,0.387609	0.000120643	0.000240331
3	chr10:16317280:G:A	16317280	NA,A	NA,G	NA,1	NA,-inf	NA,inf	NA,0.37198	0.000120609	0.000240069
3	chr10:16371025:T:A	16371025	NA,A	NA,T	NA,1	NA,inf	NA,inf	NA,0.441852	0.000120553	0.000240244
3	chr10:16762246:T:C	16762246	NA,C	NA,T	NA,1	NA,inf	NA,inf	NA,0.35145	0.000120459	0.000239726
3	chr10:16508642:C:G	16508642	G,NA	C,NA	1,NA	-inf,NA	inf,NA	0.689015,NA	0.000120425	0.000240155
3	chr10:16918445:A:G	16918445	NA,G	NA,A	NA,1	NA,-inf	NA,inf	NA,0.377906	0.000120369	0.000239596
3	chr10:17157984:A:C	17157984	NA,C	NA,A	NA,1	NA,-inf	NA,inf	NA,0.392057	0.000120366	0.000239808
3	chr10:16759233:C:T	16759233	NA,T	NA,C	NA,1	NA,-inf	NA,inf	NA,0.390962	0.000120148	0.000239273
3	chr10:16640273:T:C	16640273	NA,C	NA,T	NA,1	NA,-inf	NA,inf	NA,0.395283	0.00012006	0.000239155
3	chr10:16942310:A:G	16942310	NA,G	NA,A	NA,1	NA,-inf	NA,inf	NA,0.381288	0.000119987	0.000238969
3	chr10:17031441:C:T	17031441	T,T	C,C	1,1	inf,inf	inf,inf	1.42527,0.117038	0.000119982	0.000240483
3	chr10:16587306:G:A	16587306	NA,A	NA,G	NA,1	NA,-inf	NA,inf	NA,0.368187	0.000119917	0.000238575
3	chr10:16451211:T:TG	16451211	TG,TG	T,T	1,1	-inf,-inf	inf,inf	0.34757,1.13747	0.000119899	0.000238042
3	chr10:16946307:T:A	16946307	NA,A	NA,T	NA,1	NA,-inf	NA,inf	NA,0.380892	0.000119895	0.00023877
3	chr10:17276750:A:T	17276750	NA,T	NA,A	NA,1	NA,inf	NA,inf	NA,0.435554	0.00011981	0.000238627
3	chr10:16600564:TTTTA:T	16600564	NA,T	NA,TTTTA	NA,1	NA,inf	NA,inf	NA,0.418185	0.000119781	0.000238614
3	chr10:16316674:C:G	16316674	NA,G	NA,C	NA,1	NA,-inf	NA,inf	NA,0.367734	0.000119736	0.000238338
3	chr10:17188540:G:C	17188540	NA,C	NA,G	NA,1	NA,-inf	NA,inf	NA,0.388403	0.000119643	0.000238366
3	chr10:16556022:T:G	16556022	NA,G	NA,T	NA,1	NA,-inf	NA,inf	NA,0.348348	0.000119639	0.000238081
3	chr10:17058248:G:A	17058248	NA,A	NA,G	NA,1	NA,-inf	NA,inf	NA,0.387438	0.000119626	0.000238179
3	chr10:17279585:G:T	17279585	NA,T	NA,G	NA,1	NA,inf	NA,inf	NA,0.433276	0.000119472	0.000237952
3	chr10:16970248:G:A	16970248	NA,A	NA,G	NA,1	NA,-inf	NA,inf	NA,0.366513	0.000119432	0.000237689
3	chr10:16395505:G:A	16395505	NA,A	NA,G	NA,1	NA,-inf	NA,inf	NA,0.377898	0.000119431	0.000237822
3	chr10:16833260:CATGGTGGGGG:C	16833260	NA,C	NA,CATGGTGGGGG	NA,1	NA,inf	NA,inf	NA,0.422882	0.000119401	0.000237868
3	chr10:16782253:A:G	16782253	NA,G	NA,A	NA,1	NA,-inf	NA,inf	NA,0.350984	0.000119239	0.000237359
3	chr10:16568179:C:T	16568179	NA,T	NA,C	NA,1	NA,inf	NA,inf	NA,0.410199	0.000119139	0.000237266
3	chr10:16658119:A:C	16658119	NA,C	NA,A	NA,1	NA,inf	NA,inf	NA,0.465292	0.000119087	0.000237359
3	chr10:16969856:G:T	16969856	NA,T	NA,G	NA,1	NA,inf	NA,inf	NA,0.390915	0.000119064	0.000237186
3	chr10:17051234:G:A	17051234	A,A	G,G	1,1	inf,-inf	inf,inf	1.17256,0.313238	0.000119002	0.000234223
3	chr10:16319300:T:C	16319300	NA,C	NA,T	NA,1	NA,-inf	NA,inf	NA,0.360346	0.000118927	0.00023675
3	chr10:16480314:C:T	16480314	NA,T	NA,C	NA,1	NA,inf	NA,inf	NA,0.401362	0.000118911	0.000236874
3	chr10:16411573:G:A	16411573	NA,A	NA,G	NA,1	NA,inf	NA,inf	NA,0.404189	0.000118895	0.000236816
3	chr10:16411889:T:C	16411889	NA,C	NA,T	NA,1	NA,inf	NA,inf	NA,0.404205	0.000118894	0.000236815
3	chr10:16702414:C:T	16702414	NA,T	NA,C	NA,1	NA,-inf	NA,inf	NA,0.406786	0.000118882	0.000236794
3	chr10:17046189:G:A	17046189	NA,A	NA,G	NA,1	NA,-inf	NA,inf	NA,0.389026	0.000118882	0.00023684
3	chr10:16602571:A:G	16602571	NA,G	NA,A	NA,1	NA,-inf	NA,inf	NA,0.367731	0.000118867	0.000236679
3	chr10:16898610:G:A	16898610	A,A	G,G	1,1	-inf,inf	inf,inf	2.04965,0.154658	0.000118851	0.000244429
3	chr10:16799029:C:T	16799029	NA,T	NA,C	NA,1	NA,-inf	NA,inf	NA,0.354055	0.000118805	0.000236446
3	chr10:16411692:A:C	16411692	NA,C	NA,A	NA,1	NA,inf	NA,inf	NA,0.403416	0.000118779	0.000236586
3	chr10:17276126:T:C	17276126	NA,C	NA,T	NA,1	NA,inf	NA,inf	NA,0.42982	0.000118756	0.000236522
3	chr10:16937460:T:C	16937460	NA,C	NA,T	NA,1	NA,-inf	NA,inf	NA,0.344564	0.000118679	0.000236183
3	chr10:16578204:C:A	16578204	NA,A	NA,C	NA,1	NA,-inf	NA,inf	NA,0.373316	0.000118668	0.000236279
3	chr10:16761443:G:C	16761443	NA,C	NA,G	NA,1	NA,inf	NA,inf	NA,0.401362	0.000118657	0.000236182
3	chr10:16342359:T:C	16342359	NA,C	NA,T	NA,1	NA,inf	NA,inf	NA,0.409019	0.000118647	0.000236326
3	chr10:16686620:G:A	16686620	NA,A	NA,G	NA,1	NA,-inf	NA,inf	NA,0.353997	0.000118622	0.000236124
3	chr10:16771945:G:C	16771945	NA,C	NA,G	NA,1	NA,inf	NA,inf	NA,0.409697	0.000118526	0.000236109
3	chr10:16407110:T:C	16407110	C,C	T,T	1,1	-inf,-inf	inf,inf	1.14704,0.398676	0.000118431	0.000234743
3	chr10:16974283:C:A	16974283	A,A	C,C	1,1	inf,-inf	inf,inf	0.786115,0.948936	0.000118418	0.000235614
3	chr10:16583932:C:G	16583932	NA,G	NA,C	NA,1	NA,inf	NA,inf	NA,0.413855	0.000118405	0.000235774
3	chr10:16548021:G:A	16548021	NA,A	NA,G	NA,1	NA,inf	NA,inf	NA,0.393124	0.000118384	0.000235776
3	chr10:16796990:G:A	16796990	NA,A	NA,G	NA,1	NA,-inf	NA,inf	NA,0.351106	0.000118343	0.000235528
3	chr10:16494016:A:C	16494016	C,C	A,A	1,1	-inf,-inf	inf,inf	1.14085,0.188975	0.00011819	0.000234091
3	chr10:16685866:AT:A	16685866	NA,A	NA,AT	NA,1	NA,inf	NA,inf	NA,0.436194	0.000118141	0.000235498
3	chr10:16562154:C:T	16562154	NA,T	NA,C	NA,1	NA,-inf	NA,inf	NA,0.372595	0.000118074	0.000235098
3	chr10:16677417:A:ACTAAT	16677417	NA,ACTAAT	NA,A	NA,1	NA,-inf	NA,inf	NA,0.351859	0.000118055	0.000235022
3	chr10:16976705:C:G	16976705	NA,G	NA,C	NA,1	NA,-inf	NA,inf	NA,0.47713	0.000118035	0.000235137
3	chr10:16837960:T:C	16837960	NA,C	NA,T	NA,1	NA,-inf	NA,inf	NA,0.365128	0.000118018	0.000234968
3	chr10:17242227:CT:C	17242227	NA,C	NA,CT	NA,1	NA,-inf	NA,inf	NA,0.371767	0.00011801	0.000235112
3	chr10:17082089:A:G	17082089	NA,G	NA,A	NA,1	NA,-inf	NA,inf	NA,0.365541	0.000117952	0.000234845
3	chr10:16986755:C:T	16986755	NA,T	NA,C	NA,1	NA,-inf	NA,inf	NA,0.376327	0.000117906	0.000234773
3	chr10:16976706:C:T	16976706	NA,T	NA,C	NA,1	NA,-inf	NA,inf	NA,0.475009	0.000117742	0.000234554
3	chr10:16988776:C:T	16988776	T,T	C,C	1,1	inf,-inf	inf,inf	1.63877,0.151886	0.000117739	0.000236886
3	chr10:17156306:C:G	17156306	NA,G	NA,C	NA,1	NA,-inf	NA,inf	NA,0.37239	0.00011769	0.000234606
3	chr10:16772476:G:A	16772476	NA,A	NA,G	NA,1	NA,inf	NA,inf	NA,0.46233	0.000117684	0.000234724
3	chr10:16567640:ACTACAGGCACGAGC:A	16567640	NA,A	NA,ACTACAGGCACGAGC	NA,1	NA,inf	NA,inf	NA,0.401165	0.000117666	0.000234385
3	chr10:17131462:T:C	17131462	NA,C	NA,T	NA,1	NA,-inf	NA,inf	NA,0.38086	0.000117632	0.000234351
3	chr10:16663883:T:A	16663883	NA,A	NA,T	NA,1	NA,inf	NA,inf	NA,0.39876	0.000117625	0.000234298
3	chr10:16977014:T:C	16977014	NA,C	NA,T	NA,1	NA,-inf	NA,inf	NA,0.4738	0.000117608	0.000234286
3	chr10:16831468:A:G	16831468	NA,G	NA,A	NA,1	NA,inf	NA,inf	NA,0.41315	0.000117605	0.0002343
3	chr10:17133285:T:C	17133285	NA,C	NA,T	NA,1	NA,-inf	NA,inf	NA,0.380596	0.000117565	0.000234219
3	chr10:17271358:C:T	17271358	NA,T	NA,C	NA,1	NA,inf	NA,inf	NA,0.343486	0.000117518	0.000234034
3	chr10:16845199:T:C	16845199	C,NA	T,NA	1,NA	-inf,NA	inf,NA	0.326826,NA	0.000117506	0.000233272
3	chr10:17033063:G:GT	17033063	NA,GT	NA,G	NA,1	NA,inf	NA,inf	NA,0.431346	0.000117503	0.000234207
3	chr10:17272410:T:C	17272410	NA,C	NA,T	NA,1	NA,inf	NA,inf	NA,0.419524	0.000117297	0.000233611
3	chr10:16459802:G:A	16459802	A,A	G,G	1,1	-inf,-inf	inf,inf	0.16092,1.38571	0.00011725	0.000233407
3	chr10:16584789:T:C	16584789	NA,C	NA,T	NA,1	NA,-inf	NA,inf	NA,0.362964	0.000117237	0.000233425
3	chr10:16332058:G:A	16332058	NA,A	NA,G	NA,1	NA,-inf	NA,inf	NA,0.351556	0.000117227	0.000233371
3	chr10:17280352:T:C	17280352	NA,C	NA,T	NA,1	NA,inf	NA,inf	NA,0.41884	0.000117168	0.000233359
3	chr10:16813095:C:T	16813095	T,T	C,C	1,1	inf,inf	inf,inf	4.59715,0.294301	0.000117142	0.00258178
3	chr10:17201149:G:T	17201149	NA,T	NA,G	NA,1	NA,-inf	NA,inf	NA,0.368445	0.000117136	0.000233498
3	chr10:16643958:G:A	16643958	NA,A	NA,G	NA,1	NA,-inf	NA,inf	NA,0.364808	0.000117102	0.000233137
3	chr10:16667193:T:C	16667193	C,C	T,T	1,1	inf,-inf	inf,inf	1.26374,0.560078	0.000117086	0.000234312
3	chr10:16482869:C:T	16482869	NA,T	NA,C	NA,1	NA,inf	NA,inf	NA,0.396324	0.000117069	0.00023317
3	chr10:16386556:T:A	16386556	NA,A	NA,T	NA,1	NA,inf	NA,inf	NA,0.394217	0.000117037	0.000233134
3	chr10:17301707:G:A	17301707	NA,A	NA,G	NA,1	NA,inf	NA,inf	NA,0.548257	0.000117	0.000233683
3	chr10:16974882:G:A	16974882	NA,A	NA,G	NA,1	NA,inf	NA,inf	NA,0.362631	0.000116978	0.000232952
3	chr10:17069377:T:C	17069377	NA,C	NA,T	NA,1	NA,-inf	NA,inf	NA,0.36958	0.000116948	0.000232849
3	chr10:16811350:G:C	16811350	C,C	G,G	1,1	inf,inf	inf,inf	4.65249,0.14074	0.000116859	0.00250371
3	chr10:16608892:G:A	16608892	NA,A	NA,G	NA,1	NA,-inf	NA,inf	NA,0.361557	0.000116854	0.000232671
3	chr10:16797503:T:C	16797503	NA,C	NA,T	NA,1	NA,-inf	NA,inf	NA,0.353852	0.000116767	0.000232488
3	chr10:16858027:G:A	16858027	NA,A	NA,G	NA,1	NA,-inf	NA,inf	NA,0.3535	0.000116672	0.000232374
3	chr10:16520158:G:C	16520158	NA,C	NA,G	NA,1	NA,inf	NA,inf	NA,0.410778	0.000116644	0.000232425
3	chr10:16896944:T:C	16896944	C,C	T,T	1,1	-inf,inf	inf,inf	2.20652,0.107028	0.000116637	0.000243524
3	chr10:16410693:G:A	16410693	NA,A	NA,G	NA,1	NA,inf	NA,inf	NA,0.386769	0.000116593	0.000232249
3	chr10:17277847:A:G	17277847	NA,G	NA,A	NA,1	NA,inf	NA,inf	NA,0.414708	0.000116571	0.000232171
3	chr10:17152541:C:T	17152541	NA,T	NA,C	NA,1	NA,inf	NA,inf	NA,0.369572	0.000116534	0.000232072
3	chr10:16674624:T:G	16674624	G,G	T,T	1,1	inf,inf	inf,inf	1.0755,0.303489	0.000116526	0.000230794
3	chr10:16505440:T:C	16505440	NA,C	NA,T	NA,1	NA,-inf	NA,inf	NA,0.357895	0.000116438	0.000231837
3	chr10:16610208:TG:T	16610208	NA,T	NA,TG	NA,1	NA,inf	NA,inf	NA,0.392236	0.000116427	0.000231821
3	chr10:17030673:C:T	17030673	NA,T	NA,C	NA,1	NA,inf	NA,inf	NA,0.401284	0.000116324	0.000231813
3	chr10:17278660:T:TG	17278660	NA,TG	NA,T	NA,1	NA,inf	NA,inf	NA,0.412879	0.00011632	0.000231671
3	chr10:16485414:CT:C	16485414	NA,C	NA,CT	NA,1	NA,inf	NA,inf	NA,0.391518	0.000116305	0.000231671
3	chr10:16845010:A:G	16845010	NA,G	NA,A	NA,1	NA,inf	NA,inf	NA,0.403197	0.000116256	0.000231512
3	chr10:16674656:C:T	16674656	NA,T	NA,C	NA,1	NA,-inf	NA,inf	NA,0.350601	0.00011625	0.000231476
3	chr10:16943690:C:T	16943690	NA,T	NA,C	NA,1	NA,inf	NA,inf	NA,0.367565	0.000116218	0.000231498
3	chr10:16569052:A:G	16569052	NA,G	NA,A	NA,1	NA,inf	NA,inf	NA,0.427526	0.000116196	0.000231546
3	chr10:17277515:G:A	17277515	NA,A	NA,G	NA,1	NA,inf	NA,inf	NA,0.411688	0.000116153	0.000231339
3	chr10:16987575:T:G	16987575	G,NA	T,NA	1,NA	inf,NA	inf,NA	0.777317,NA	0.000116029	0.000231735
3	chr10:16839763:A:G	16839763	NA,G	NA,A	NA,1	NA,inf	NA,inf	NA,0.519309	0.000115959	0.00023151
3	chr10:16823302:G:A	16823302	NA,A	NA,G	NA,1	NA,inf	NA,inf	NA,0.49023	0.000115916	0.000231119
3	chr10:16599013:T:C	16599013	NA,C	NA,T	NA,1	NA,-inf	NA,inf	NA,0.337504	0.000115789	0.000230388
3	chr10:16320660:T:C	16320660	NA,C	NA,T	NA,1	NA,inf	NA,inf	NA,0.387185	0.000115737	0.000230525
3	chr10:17163011:G:A	17163011	NA,A	NA,G	NA,1	NA,inf	NA,inf	NA,0.362674	0.000115582	0.000230176
3	chr10:17294559:A:G	17294559	NA,G	NA,A	NA,1	NA,inf	NA,inf	NA,0.404536	0.000115564	0.000230254
3	chr10:16934227:G:A	16934227	A,A	G,G	1,1	-inf,-inf	inf,inf	0.746179,1.19706	0.000115487	0.000231102
3	chr10:17277881:G:C	17277881	NA,C	NA,G	NA,1	NA,inf	NA,inf	NA,0.405489	0.000115291	0.000229622
3	chr10:16873525:C:A	16873525	NA,A	NA,C	NA,1	NA,inf	NA,inf	NA,0.390831	0.000115197	0.000229576
3	chr10:16652501:C:G	16652501	G,G	C,C	1,1	-inf,inf	inf,inf	1.29364,0.271669	0.000115103	0.000229184
3	chr10:16989424:A:G	16989424	G,G	A,A	1,1	-inf,-inf	inf,inf	0.664123,0.681613	0.000115039	0.000228574
3	chr10:16778956:C:T	16778956	NA,T	NA,C	NA,1	NA,inf	NA,inf	NA,0.443691	0.000115004	0.000229366
3	chr10:17281211:G:A	17281211	NA,A	NA,G	NA,1	NA,inf	NA,inf	NA,0.402776	0.000114913	0.000228868
3	chr10:16368934:C:G	16368934	NA,G	NA,C	NA,1	NA,inf	NA,inf	NA,0.376129	0.000114753	0.000228546
3	chr10:16335004:G:A	16335004	A,NA	G,NA	1,NA	-inf,NA	inf,NA	0.559527,NA	0.000114708	0.000228459
3	chr10:16829915:G:A	16829915	NA,A	NA,G	NA,1	NA,-inf	NA,inf	NA,0.352479	0.000114687	0.000228378
3	chr10:16545808:A:G	16545808	NA,G	NA,A	NA,1	NA,-inf	NA,inf	NA,0.3249	0.000114657	0.000228178
3	chr10:17272391:T:C	17272391	NA,C	NA,T	NA,1	NA,inf	NA,inf	NA,0.400644	0.000114629	0.000228302
3	chr10:16905286:C:A	16905286	NA,A	NA,C	NA,1	NA,-inf	NA,inf	NA,0.311919	0.000114555	0.000227936
3	chr10:16695490:T:C	16695490	NA,C	NA,T	NA,1	NA,-inf	NA,inf	NA,0.330672	0.000114533	0.000228029
3	chr10:17129177:C:T	17129177	NA,T	NA,C	NA,1	NA,-inf	NA,inf	NA,0.360634	0.000114518	0.000228148
3	chr10:17133360:C:CA	17133360	NA,CA	NA,C	NA,1	NA,-inf	NA,inf	NA,0.358813	0.000114407	0.000227926
3	chr10:16388180:G:A	16388180	A,NA	G,NA	1,NA	-inf,NA	inf,NA	0.631456,NA	0.000114395	0.000227765
3	chr10:17283009:G:A	17283009	NA,A	NA,G	NA,1	NA,-inf	NA,inf	NA,0.349746	0.000114354	0.000227817
3	chr10:17212833:C:T	17212833	T,T	C,C	1,1	-inf,-inf	inf,inf	1.84341,0.0427823	0.000114296	0.000235897
3	chr10:16627400:T:C	16627400	NA,C	NA,T	NA,1	NA,-inf	NA,inf	NA,0.348868	0.000114205	0.000227381
3	chr10:16391047:C:T	16391047	NA,T	NA,C	NA,1	NA,inf	NA,inf	NA,0.373982	0.000114138	0.000227359
3	chr10:16775171:T:C	16775171	NA,C	NA,T	NA,1	NA,inf	NA,inf	NA,0.437933	0.000114072	0.000227512
3	chr10:16743947:G:A	16743947	NA,A	NA,G	NA,1	NA,inf	NA,inf	NA,0.380584	0.00011402	0.000227134
3	chr10:16529088:C:T	16529088	NA,T	NA,C	NA,1	NA,-inf	NA,inf	NA,0.330684	0.000113999	0.000226945
3	chr10:17041288:C:T	17041288	NA,T	NA,C	NA,1	NA,-inf	NA,inf	NA,0.355714	0.000113984	0.000227079
3	chr10:16709588:T:C	16709588	NA,C	NA,T	NA,1	NA,inf	NA,inf	NA,0.393446	0.000113925	0.000227045
3	chr10:16482017:C:T	16482017	NA,T	NA,C	NA,1	NA,inf	NA,inf	NA,0.375082	0.000113911	0.00022688
3	chr10:16439748:A:T	16439748	NA,T	NA,A	NA,1	NA,inf	NA,inf	NA,0.401131	0.000113895	0.00022689
3	chr10:17098802:T:G	17098802	NA,G	NA,T	NA,1	NA,-inf	NA,inf	NA,0.34852	0.000113837	0.000226648
3	chr10:17272926:T:C	17272926	NA,C	NA,T	NA,1	NA,inf	NA,inf	NA,0.393648	0.000113808	0.000226675
3	chr10:16637447:T:C	16637447	NA,C	NA,T	NA,1	NA,-inf	NA,inf	NA,0.336855	0.000113689	0.00022636
3	chr10:16931835:A:C	16931835	NA,C	NA,A	NA,1	NA,-inf	NA,inf	NA,0.373671	0.00011368	0.000226495
3	chr10:16870839:T:C	16870839	NA,C	NA,T	NA,1	NA,-inf	NA,inf	NA,0.326653	0.000113672	0.000226468
3	chr10:16905031:G:A	16905031	NA,A	NA,G	NA,1	NA,-inf	NA,inf	NA,0.305181	0.000113604	0.000226048
3	chr10:16612457:G:C	16612457	NA,C	NA,G	NA,1	NA,inf	NA,inf	NA,0.375343	0.000113579	0.000226247
3	chr10:17139607:G:A	17139607	NA,A	NA,G	NA,1	NA,inf	NA,inf	NA,0.372561	0.00011356	0.000226208
3	chr10:16897977:G:T	16897977	T,T	G,G	1,1	-inf,inf	inf,inf	1.95051,0.100034	0.000113505	0.00023182
3	chr10:17172601:C:A	17172601	NA,A	NA,C	NA,1	NA,-inf	NA,inf	NA,0.359953	0.000113482	0.000226068
3	chr10:16784665:C:T	16784665	NA,T	NA,C	NA,1	NA,inf	NA,inf	NA,0.37534	0.000113453	0.000226009
3	chr10:16635599:T:C	16635599	C,C	T,T	1,1	-inf,inf	inf,inf	0.379909,1.16203	0.000113444	0.000225647
3	chr10:16435707:G:A	16435707	A,NA	G,NA	1,NA	-inf,NA	inf,NA	0.617089,NA	0.000113437	0.000226116
3	chr10:17270333:TTC:T	17270333	NA,T	NA,TTC	NA,1	NA,-inf	NA,inf	NA,0.340157	0.0001134	0.000225889
3	chr10:16507585:C:T	16507585	NA,T	NA,C	NA,1	NA,inf	NA,inf	NA,0.396553	0.000113398	0.000225875
3	chr10:17242109:T:C	17242109	NA,C	NA,T	NA,1	NA,inf	NA,inf	NA,0.403547	0.000113394	0.000225906
3	chr10:16516052:A:G	16516052	NA,G	NA,A	NA,1	NA,-inf	NA,inf	NA,0.329307	0.000113391	0.000225739
3	chr10:16498964:T:A	16498964	NA,A	NA,T	NA,1	NA,inf	NA,inf	NA,0.392262	0.000113325	0.000225801
3	chr10:16644638:T:G	16644638	G,G	T,T	1,1	inf,inf	inf,inf	0.827097,1.24814	0.000113301	0.000228096
3	chr10:16917064:A:G	16917064	NA,G	NA,A	NA,1	NA,-inf	NA,inf	NA,0.330652	0.000113294	0.000225527
3	chr10:17247116:G:T	17247116	NA,T	NA,G	NA,1	NA,-inf	NA,inf	NA,0.343898	0.00011329	0.000225684
3	chr10:16423552:G:A	16423552	NA,A	NA,G	NA,1	NA,-inf	NA,inf	NA,0.336116	0.000113188	0.000225373
3	chr10:16681175:G:A	16681175	NA,A	NA,G	NA,1	NA,inf	NA,inf	NA,0.337223	0.000113174	0.000225357
3	chr10:17059953:C:T	17059953	NA,T	NA,C	NA,1	NA,inf	NA,inf	NA,0.346256	0.000113105	0.000225229
3	chr10:17241951:G:T	17241951	NA,T	NA,G	NA,1	NA,inf	NA,inf	NA,0.399885	0.00011293	0.00022498
3	chr10:16608629:T:C	16608629	NA,C	NA,T	NA,1	NA,-inf	NA,inf	NA,0.333174	0.000112917	0.000224833
3	chr10:16658584:C:T	16658584	NA,T	NA,C	NA,1	NA,-inf	NA,inf	NA,0.304371	0.000112902	0.000224743
3	chr10:16332312:G:C	16332312	NA,C	NA,G	NA,1	NA,-inf	NA,inf	NA,0.323987	0.000112882	0.000224716
3	chr10:16329824:C:T	16329824	NA,T	NA,C	NA,1	NA,-inf	NA,inf	NA,0.325229	0.000112794	0.000224534
3	chr10:17250506:A:G	17250506	NA,G	NA,A	NA,1	NA,inf	NA,inf	NA,0.376893	0.00011274	0.000224646
3	chr10:16506607:A:G	16506607	NA,G	NA,A	NA,1	NA,-inf	NA,inf	NA,0.331795	0.000112646	0.000224312
3	chr10:17125004:C:G	17125004	NA,G	NA,C	NA,1	NA,inf	NA,inf	NA,0.368232	0.000112631	0.000224356
3	chr10:16851333:T:C	16851333	NA,C	NA,T	NA,1	NA,-inf	NA,inf	NA,0.321597	0.000112619	0.000224223
3	chr10:16980348:A:C	16980348	NA,C	NA,A	NA,1	NA,-inf	NA,inf	NA,0.463816	0.000112598	0.000224609
3	chr10:17245649:G:A	17245649	NA,A	NA,G	NA,1	NA,-inf	NA,inf	NA,0.335642	0.000112527	0.000224121
3	chr10:16977653:G:A	16977653	NA,A	NA,G	NA,1	NA,-inf	NA,inf	NA,0.336219	0.000112394	0.000223797
3	chr10:16815745:C:G	16815745	NA,G	NA,C	NA,1	NA,-inf	NA,inf	NA,0.303208	0.000112333	0.000223592
3	chr10:17266550:G:A	17266550	NA,A	NA,G	NA,1	NA,inf	NA,inf	NA,0.328078	0.000112323	0.000223726
3	chr10:17232687:A:G	17232687	NA,G	NA,A	NA,1	NA,-inf	NA,inf	NA,0.337187	0.000112276	0.000223579
3	chr10:16618088:CA:C	16618088	NA,C	NA,CA	NA,1	NA,inf	NA,inf	NA,0.363902	0.000112274	0.00022364
3	chr10:16783264:A:G	16783264	NA,G	NA,A	NA,1	NA,inf	NA,inf	NA,0.37904	0.000112247	0.000223545
3	chr10:17243423:A:G	17243423	NA,G	NA,A	NA,1	NA,inf	NA,inf	NA,0.393354	0.000112112	0.000223349
3	chr10:16502812:A:T	16502812	NA,T	NA,A	NA,1	NA,-inf	NA,inf	NA,0.326858	0.000112087	0.00022317
3	chr10:16550650:G:A	16550650	NA,A	NA,G	NA,1	NA,-inf	NA,inf	NA,0.32701	0.000112071	0.000223143
3	chr10:16344092:T:C	16344092	NA,C	NA,T	NA,1	NA,-inf	NA,inf	NA,0.313709	0.000112068	0.000223148
3	chr10:16437063:G:A	16437063	NA,A	NA,G	NA,1	NA,-inf	NA,inf	NA,0.340691	0.000112065	0.000223181
3	chr10:16619516:A:G	16619516	NA,G	NA,A	NA,1	NA,-inf	NA,inf	NA,0.337283	0.000112051	0.000223079
3	chr10:17242071:C:G	17242071	NA,G	NA,C	NA,1	NA,inf	NA,inf	NA,0.392934	0.000112021	0.000223168
3	chr10:17046439:T:C	17046439	NA,C	NA,T	NA,1	NA,-inf	NA,inf	NA,0.329336	0.000111829	0.000222728
3	chr10:16407981:G:A	16407981	NA,A	NA,G	NA,1	NA,inf	NA,inf	NA,0.351731	0.000111764	0.000222628
3	chr10:16998117:C:T	16998117	T,T	C,C	1,1	inf,-inf	inf,inf	1.08458,0.722343	0.000111749	0.000222796
3	chr10:17218142:T:G	17218142	NA,G	NA,T	NA,1	NA,inf	NA,inf	NA,0.361711	0.000111729	0.00022248
3	chr10:17298128:A:T	17298128	NA,T	NA,A	NA,1	NA,-inf	NA,inf	NA,0.330864	0.000111725	0.000222456
3	chr10:16880563:T:C	16880563	NA,C	NA,T	NA,1	NA,-inf	NA,inf	NA,0.282603	0.000111684	0.000222265
3	chr10:17277712:T:C	17277712	NA,C	NA,T	NA,1	NA,inf	NA,inf	NA,0.377321	0.000111681	0.000222437
3	chr10:16838954:T:C	16838954	NA,C	NA,T	NA,1	NA,-inf	NA,inf	NA,0.327302	0.000111678	0.000222394
3	chr10:17241638:A:G	17241638	NA,G	NA,A	NA,1	NA,inf	NA,inf	NA,0.390133	0.000111663	0.000222456
3	chr10:16618360:A:T	16618360	NA,T	NA,A	NA,1	NA,inf	NA,inf	NA,0.37587	0.000111605	0.000222284
3	chr10:16990949:G:C	16990949	C,NA	G,NA	1,NA	inf,NA	inf,NA	0.7501,NA	0.000111564	0.000222804
3	chr10:17283484:A:G	17283484	NA,G	NA,A	NA,1	NA,inf	NA,inf	NA,0.377377	0.000111555	0.00022218
3	chr10:16625145:C:T	16625145	NA,T	NA,C	NA,1	NA,-inf	NA,inf	NA,0.324572	0.000111554	0.000222121
3	chr10:17308467:A:C	17308467	NA,C	NA,A	NA,1	NA,inf	NA,inf	NA,0.414426	0.000111529	0.000222268
3	chr10:17163231:A:G	17163231	NA,G	NA,A	NA,1	NA,-inf	NA,inf	NA,0.337707	0.000111395	0.000221874
3	chr10:16988603:G:A	16988603	NA,A	NA,G	NA,1	NA,inf	NA,inf	NA,0.380658	0.00011139	0.000222244
3	chr10:16899815:C:T	16899815	NA,T	NA,C	NA,1	NA,-inf	NA,inf	NA,0.318854	0.00011137	0.000221772
3	chr10:16600788:T:G	16600788	NA,G	NA,T	NA,1	NA,inf	NA,inf	NA,0.390383	0.000111297	0.000221665
3	chr10:16598479:G:A	16598479	NA,A	NA,G	NA,1	NA,inf	NA,inf	NA,0.357429	0.00011126	0.000221624
3	chr10:17283113:T:C	17283113	NA,C	NA,T	NA,1	NA,inf	NA,inf	NA,0.373572	0.000111247	0.000221571
3	chr10:16629031:C:T	16629031	NA,T	NA,C	NA,1	NA,-inf	NA,inf	NA,0.327127	0.000111218	0.000221438
3	chr10:17015379:A:C	17015379	C,NA	A,NA	1,NA	-inf,NA	inf,NA	0.655626,NA	0.000111088	0.000221868
3	chr10:16636675:T:G	16636675	NA,G	NA,T	NA,1	NA,-inf	NA,inf	NA,0.322018	0.000111075	0.000221152
3	chr10:17242224:C:T	17242224	NA,T	NA,C	NA,1	NA,inf	NA,inf	NA,0.385255	0.000111037	0.000221208
3	chr10:16329693:G:A	16329693	NA,A	NA,G	NA,1	NA,inf	NA,inf	NA,0.361543	0.000111015	0.000221161
3	chr10:17283374:T:G	17283374	NA,G	NA,T	NA,1	NA,-inf	NA,inf	NA,0.325384	0.000111012	0.000221157
3	chr10:16575499:G:A	16575499	NA,A	NA,G	NA,1	NA,-inf	NA,inf	NA,0.312252	0.000110895	0.000220821
3	chr10:16743900:G:A	16743900	NA,A	NA,G	NA,1	NA,inf	NA,inf	NA,0.279435	0.000110877	0.000220628
3	chr10:16804808:G:A	16804808	NA,A	NA,G	NA,1	NA,-inf	NA,inf	NA,0.299306	0.000110852	0.000220636
3	chr10:16597265:G:A	16597265	NA,A	NA,G	NA,1	NA,-inf	NA,inf	NA,0.323095	0.000110818	0.000220619
3	chr10:17102181:C:A	17102181	NA,A	NA,C	NA,1	NA,inf	NA,inf	NA,0.358753	0.000110794	0.000220709
3	chr10:16813162:C:T	16813162	NA,T	NA,C	NA,1	NA,-inf	NA,inf	NA,0.313273	0.000110764	0.000220439
3	chr10:17243554:C:G	17243554	NA,G	NA,C	NA,1	NA,inf	NA,inf	NA,0.382481	0.000110717	0.000220569
3	chr10:17254975:G:A	17254975	A,NA	G,NA	1,NA	inf,NA	inf,NA	0.557328,NA	0.000110612	0.000219573
3	chr10:16455864:C:G	16455864	NA,G	NA,C	NA,1	NA,-inf	NA,inf	NA,0.30324	0.00011057	0.000220149
3	chr10:16980308:T:A	16980308	NA,A	NA,T	NA,1	NA,-inf	NA,inf	NA,0.446864	0.000110538	0.000220487
3	chr10:17052907:T:G	17052907	NA,G	NA,T	NA,1	NA,inf	NA,inf	NA,0.385123	0.000110536	0.000220321
3	chr10:16624132:T:C	16624132	NA,C	NA,T	NA,1	NA,-inf	NA,inf	NA,0.321512	0.000110482	0.000219973
3	chr10:16773482:C:T	16773482	NA,T	NA,C	NA,1	NA,inf	NA,inf	NA,0.285806	0.000110459	0.000219847
3	chr10:16624022:G:C	16624022	NA,C	NA,G	NA,1	NA,-inf	NA,inf	NA,0.321137	0.000110415	0.00021984
3	chr10:16833360:G:A	16833360	NA,A	NA,G	NA,1	NA,inf	NA,inf	NA,0.357672	0.000110389	0.000219908
3	chr10:17234868:T:C	17234868	NA,C	NA,T	NA,1	NA,-inf	NA,inf	NA,0.306456	0.00011036	0.000219672
3	chr10:17301309:C:T	17301309	NA,T	NA,C	NA,1	NA,inf	NA,inf	NA,0.346645	0.000110357	0.000219785
3	chr10:16416375:C:T	16416375	NA,T	NA,C	NA,1	NA,inf	NA,inf	NA,0.342465	0.00011035	0.000219815
3	chr10:17241517:A:T	17241517	NA,T	NA,A	NA,1	NA,inf	NA,inf	NA,0.379621	0.000110324	0.000219786
3	chr10:16893605:T:C	16893605	C,NA	T,NA	1,NA	inf,NA	inf,NA	0.992695,NA	0.000110243	0.000222221
3	chr10:16451800:G:A	16451800	NA,A	NA,G	NA,1	NA,inf	NA,inf	NA,0.348089	0.000110218	0.000219539
3	chr10:16510489:T:G	16510489	NA,G	NA,T	NA,1	NA,-inf	NA,inf	NA,0.29763	0.000110126	0.000219184
3	chr10:17242513:A:G	17242513	NA,G	NA,A	NA,1	NA,inf	NA,inf	NA,0.37781	0.000110116	0.000219371
3	chr10:16812357:G:A	16812357	NA,A	NA,G	NA,1	NA,inf	NA,inf	NA,0.351451	0.000110092	0.000219321
3	chr10:16476315:C:T	16476315	NA,T	NA,C	NA,1	NA,-inf	NA,inf	NA,0.295633	0.00010992	0.000218824
3	chr10:17243334:T:A	17243334	NA,A	NA,T	NA,1	NA,inf	NA,inf	NA,0.375932	0.000109908	0.000218956
3	chr10:17282487:C:T	17282487	NA,T	NA,C	NA,1	NA,inf	NA,inf	NA,0.362823	0.000109882	0.000218853
3	chr10:16877694:T:G	16877694	NA,G	NA,T	NA,1	NA,inf	NA,inf	NA,0.378788	0.000109871	0.00021876
3	chr10:17038813:C:T	17038813	NA,T	NA,C	NA,1	NA,inf	NA,inf	NA,0.402545	0.00010981	0.000218788
3	chr10:16903038:T:C	16903038	C,NA	T,NA	1,NA	-inf,NA	inf,NA	0.631212,NA	0.000109784	0.000218876
3	chr10:16594104:G:GTAAT	16594104	NA,GTAAT	NA,G	NA,1	NA,-inf	NA,inf	NA,0.316982	0.000109778	0.000218576
3	chr10:16838208:T:A	16838208	NA,A	NA,T	NA,1	NA,inf	NA,inf	NA,0.439966	0.000109745	0.000218989
3	chr10:16895071:A:C	16895071	NA,C	NA,A	NA,1	NA,-inf	NA,inf	NA,0.341703	0.000109741	0.000218599
3	chr10:16451852:G:A	16451852	NA,A	NA,G	NA,1	NA,inf	NA,inf	NA,0.344001	0.000109698	0.000218504
3	chr10:16811196:CA:C	16811196	NA,C	NA,CA	NA,1	NA,-inf	NA,inf	NA,0.293784	0.000109674	0.000218377
3	chr10:16459049:C:G	16459049	NA,G	NA,C	NA,1	NA,inf	NA,inf	NA,0.350909	0.000109612	0.0002184
3	chr10:17312089:A:G	17312089	NA,G	NA,A	NA,1	NA,inf	NA,inf	NA,0.346384	0.000109596	0.000218301
3	chr10:16910501:A:G	16910501	G,G	A,A	1,1	-inf,inf	inf,inf	1.92512,0.225174	0.000109575	0.000224441
3	chr10:16516549:C:G	16516549	NA,G	NA,C	NA,1	NA,-inf	NA,inf	NA,0.301285	0.000109563	0.000218125
3	chr10:16793036:A:G	16793036	G,NA	A,NA	1,NA	inf,NA	inf,NA	1.07736,NA	0.000109479	0.000221468
3	chr10:16717507:A:C	16717507	NA,C	NA,A	NA,1	NA,-inf	NA,inf	NA,0.299009	0.000109475	0.000217984
3	chr10:16821778:G:A	16821778	A,NA	G,NA	1,NA	inf,NA	inf,NA	1.22048,NA	0.000109471	0.000223218
3	chr10:17304446:C:A	17304446	NA,A	NA,C	NA,1	NA,inf	NA,inf	NA,0.332155	0.00010945	0.000218012
3	chr10:17092561:C:T	17092561	NA,T	NA,C	NA,1	NA,inf	NA,inf	NA,0.34323	0.000109449	0.000218009
3	chr10:16627095:A:T	16627095	NA,T	NA,A	NA,1	NA,-inf	NA,inf	NA,0.313748	0.000109437	0.000217895
3	chr10:17122515:G:C	17122515	NA,C	NA,G	NA,1	NA,inf	NA,inf	NA,0.348785	0.000109432	0.000218019
3	chr10:17222534:G:A	17222534	NA,A	NA,G	NA,1	NA,inf	NA,inf	NA,0.344206	0.000109428	0.000217901
3	chr10:16731940:A:G	16731940	G,NA	A,NA	1,NA	inf,NA	inf,NA	0.884156,NA	0.000109413	0.000219701
3	chr10:16358354:A:T	16358354	NA,T	NA,A	NA,1	NA,-inf	NA,inf	NA,0.303621	0.000109412	0.000217876
3	chr10:16467057:T:C	16467057	NA,C	NA,T	NA,1	NA,-inf	NA,inf	NA,0.319495	0.000109374	0.000217828
3	chr10:16388991:C:T	16388991	T,T	C,C	1,1	-inf,inf	inf,inf	0.67381,0.825446	0.000109366	0.0002174
3	chr10:16334965:G:C	16334965	NA,C	NA,G	NA,1	NA,-inf	NA,inf	NA,0.291567	0.000109342	0.000217672
3	chr10:17196644:T:C	17196644	NA,C	NA,T	NA,1	NA,-inf	NA,inf	NA,0.312249	0.000109266	0.00021779
3	chr10:16937989:T:C	16937989	NA,C	NA,T	NA,1	NA,inf	NA,inf	NA,0.379972	0.000109235	0.000217702
3	chr10:16463478:C:T	16463478	NA,T	NA,C	NA,1	NA,inf	NA,inf	NA,0.350738	0.000109232	0.000217609
3	chr10:16316284:G:A	16316284	NA,A	NA,G	NA,1	NA,-inf	NA,inf	NA,0.299972	0.000109204	0.000217414
3	chr10:16830092:C:T	16830092	NA,T	NA,C	NA,1	NA,-inf	NA,inf	NA,0.277907	0.000109194	0.000217395
3	chr10:16845923:T:C	16845923	NA,C	NA,T	NA,1	NA,inf	NA,inf	NA,0.39198	0.000109113	0.000217616
3	chr10:16323654:T:C	16323654	NA,C	NA,T	NA,1	NA,inf	NA,inf	NA,0.3353	0.000109096	0.00021732
3	chr10:16619008:C:T	16619008	NA,T	NA,C	NA,1	NA,inf	NA,inf	NA,0.338645	0.000109025	0.000217168
3	chr10:17283570:A:G	17283570	NA,G	NA,A	NA,1	NA,inf	NA,inf	NA,0.357054	0.000109002	0.000217095
3	chr10:16388068:G:A	16388068	NA,A	NA,G	NA,1	NA,inf	NA,inf	NA,0.334347	0.000108988	0.000217096
3	chr10:16784689:T:A	16784689	NA,A	NA,T	NA,1	NA,inf	NA,inf	NA,0.340482	0.000108933	0.000217002
3	chr10:17289253:A:G	17289253	NA,G	NA,A	NA,1	NA,inf	NA,inf	NA,0.366421	0.000108901	0.000217054
3	chr10:17202751:G:C	17202751	NA,C	NA,G	NA,1	NA,inf	NA,inf	NA,0.338845	0.000108895	0.000216864
3	chr10:16717607:A:C	16717607	NA,C	NA,A	NA,1	NA,-inf	NA,inf	NA,0.273202	0.000108886	0.000216625
3	chr10:16821321:G:C	16821321	NA,C	NA,G	NA,1	NA,-inf	NA,inf	NA,0.301744	0.000108862	0.000216782
3	chr10:16420731:C:G	16420731	G,G	C,C	1,1	-inf,-inf	inf,inf	0.0603365,1.39307	0.000108761	0.000216626
3	chr10:16410027:T:A	16410027	NA,A	NA,T	NA,1	NA,-inf	NA,inf	NA,0.306723	0.000108699	0.000216434
3	chr10:17302979:G:A	17302979	NA,A	NA,G	NA,1	NA,-inf	NA,inf	NA,0.302591	0.000108595	0.000216243
3	chr10:16941450:G:A	16941450	NA,A	NA,G	NA,1	NA,inf	NA,inf	NA,0.337827	0.000108593	0.000216257
3	chr10:17242179:A:C	17242179	NA,C	NA,A	NA,1	NA,inf	NA,inf	NA,0.365329	0.000108591	0.000216332
3	chr10:17152598:C:T	17152598	NA,T	NA,C	NA,1	NA,-inf	NA,inf	NA,0.312186	0.000108571	0.000216235
3	chr10:16571973:G:T	16571973	NA,T	NA,G	NA,1	NA,inf	NA,inf	NA,0.32423	0.000108523	0.000216145
3	chr10:16593131:G:A	16593131	NA,A	NA,G	NA,1	NA,inf	NA,inf	NA,0.330135	0.000108481	0.000216087
3	chr10:16749810:C:T	16749810	NA,T	NA,C	NA,1	NA,inf	NA,inf	NA,0.255236	0.000108414	0.000215722
3	chr10:16738663:G:A	16738663	NA,A	NA,G	NA,1	NA,inf	NA,inf	NA,0.347506	0.00010841	0.000215915
3	chr10:16578903:A:T	16578903	NA,T	NA,A	NA,1	NA,-inf	NA,inf	NA,0.300212	0.000108403	0.000215851
3	chr10:16375925:G:C	16375925	NA,C	NA,G	NA,1	NA,inf	NA,inf	NA,0.34826	0.000108382	0.000215984
3	chr10:16577874:C:G	16577874	NA,G	NA,C	NA,1	NA,-inf	NA,inf	NA,0.299847	0.000108357	0.00021576
3	chr10:17067527:A:G	17067527	NA,G	NA,A	NA,1	NA,inf	NA,inf	NA,0.331427	0.000108348	0.000215752
3	chr10:16373690:G:A	16373690	NA,A	NA,G	NA,1	NA,-inf	NA,inf	NA,0.303736	0.000108347	0.000215757
3	chr10:16980461:G:A	16980461	NA,A	NA,G	NA,1	NA,-inf	NA,inf	NA,0.427617	0.000108313	0.000216037
3	chr10:16926045:A:G	16926045	G,NA	A,NA	1,NA	-inf,NA	inf,NA	0.402443,NA	0.00010817	0.00021499
3	chr10:16386572:A:AC	16386572	NA,AC	NA,A	NA,1	NA,inf	NA,inf	NA,0.322368	0.000108092	0.000215317
3	chr10:16822788:C:T	16822788	NA,T	NA,C	NA,1	NA,-inf	NA,inf	NA,0.295355	0.000108032	0.000215128
3	chr10:16674750:T:C	16674750	NA,C	NA,T	NA,1	NA,-inf	NA,inf	NA,0.295097	0.000108015	0.000215098
3	chr10:16980381:G:C	16980381	NA,C	NA,G	NA,1	NA,-inf	NA,inf	NA,0.4249	0.00010801	0.000215431
3	chr10:16531437:C:T	16531437	NA,T	NA,C	NA,1	NA,-inf	NA,inf	NA,0.279805	0.000107956	0.00021485
3	chr10:16820330:G:A	16820330	NA,A	NA,G	NA,1	NA,-inf	NA,inf	NA,0.294746	0.000107955	0.000214975
3	chr10:16553851:T:C	16553851	NA,C	NA,T	NA,1	NA,inf	NA,inf	NA,0.292099	0.000107915	0.000214914
3	chr10:17036844:C:A	17036844	NA,A	NA,C	NA,1	NA,-inf	NA,inf	NA,0.293312	0.000107904	0.000214923
3	chr10:16663226:C:G	16663226	NA,G	NA,C	NA,1	NA,-inf	NA,inf	NA,0.30567	0.000107893	0.000214902
3	chr10:16748384:A:ACCTCTGACCCTCCTT	16748384	NA,ACCTCTGACCCTCCTT	NA,A	NA,1	NA,inf	NA,inf	NA,0.35079	0.000107873	0.000214929
3	chr10:16900008:T:C	16900008	NA,C	NA,T	NA,1	NA,inf	NA,inf	NA,0.323929	0.000107866	0.000214819
3	chr10:16829972:G:A	16829972	NA,A	NA,G	NA,1	NA,-inf	NA,inf	NA,0.267126	0.000107805	0.000214631
3	chr10:16738222:G:A	16738222	NA,A	NA,G	NA,1	NA,inf	NA,inf	NA,0.341533	0.000107798	0.000214694
3	chr10:16517631:A:G	16517631	NA,G	NA,A	NA,1	NA,-inf	NA,inf	NA,0.287654	0.000107779	0.000214576
3	chr10:16568306:A:G	16568306	NA,G	NA,A	NA,1	NA,inf	NA,inf	NA,0.362465	0.000107778	0.000214759
3	chr10:16988108:G:A	16988108	NA,A	NA,G	NA,1	NA,inf	NA,inf	NA,0.345641	0.000107777	0.000214668
3	chr10:16637520:C:T	16637520	NA,T	NA,C	NA,1	NA,inf	NA,inf	NA,0.362097	0.000107773	0.000214741
3	chr10:16344936:C:T	16344936	T,NA	C,NA	1,NA	inf,NA	inf,NA	0.478758,NA	0.000107743	0.000214254
3	chr10:17163465:G:C	17163465	NA,C	NA,G	NA,1	NA,inf	NA,inf	NA,0.33015	0.000107696	0.000214591
3	chr10:17169776:A:G	17169776	NA,G	NA,A	NA,1	NA,-inf	NA,inf	NA,0.301221	0.00010769	0.000214483
3	chr10:16747392:T:TCA	16747392	NA,TCA	NA,T	NA,1	NA,-inf	NA,inf	NA,0.307941	0.000107657	0.000214393
3	chr10:16864170:G:A	16864170	NA,A	NA,G	NA,1	NA,inf	NA,inf	NA,0.290091	0.000107657	0.000214324
3	chr10:16775132:C:G	16775132	NA,G	NA,C	NA,1	NA,-inf	NA,inf	NA,0.370937	0.000107632	0.000214633
3	chr10:16634657:CAG:C	16634657	NA,C	NA,CAG	NA,1	NA,-inf	NA,inf	NA,0.292931	0.00010759	0.000214228
3	chr10:16787687:C:T	16787687	T,NA	C,NA	1,NA	inf,NA	inf,NA	1.0577,NA	0.000107568	0.000217502
3	chr10:17224032:C:T	17224032	NA,T	NA,C	NA,1	NA,inf	NA,inf	NA,0.329279	0.000107551	0.000214165
3	chr10:16425674:G:A	16425674	NA,A	NA,G	NA,1	NA,inf	NA,inf	NA,0.331031	0.000107506	0.000214151
3	chr10:16889256:A:G	16889256	NA,G	NA,A	NA,1	NA,inf	NA,inf	NA,0.294956	0.000107484	0.000213964
3	chr10:16994177:A:G	16994177	NA,G	NA,A	NA,1	NA,-inf	NA,inf	NA,0.369966	0.000107475	0.000214117
3	chr10:17279252:A:C	17279252	NA,C	NA,A	NA,1	NA,inf	NA,inf	NA,0.343222	0.000107451	0.000214014
3	chr10:16315465:C:T	16315465	NA,T	NA,C	NA,1	NA,-inf	NA,inf	NA,0.285962	0.000107402	0.000213828
3	chr10:16789263:C:T	16789263	NA,T	NA,C	NA,1	NA,inf	NA,inf	NA,0.221416	0.000107349	0.000213522
3	chr10:16778230:A:G	16778230	NA,G	NA,A	NA,1	NA,-inf	NA,inf	NA,0.220947	0.000107271	0.000213364
3	chr10:16698585:T:C	16698585	NA,C	NA,T	NA,1	NA,inf	NA,inf	NA,0.327176	0.000107269	0.000213706
3	chr10:16803314:T:C	16803314	NA,C	NA,T	NA,1	NA,-inf	NA,inf	NA,0.418157	0.000107266	0.000214071
3	chr10:17052676:C:A	17052676	NA,A	NA,C	NA,1	NA,inf	NA,inf	NA,0.356582	0.000107245	0.000213738
3	chr10:17271286:CAAAT:C	17271286	NA,C	NA,CAAAT	NA,1	NA,inf	NA,inf	NA,0.340521	0.000107228	0.000213565
3	chr10:16873769:G:C	16873769	NA,C	NA,G	NA,1	NA,inf	NA,inf	NA,0.330614	0.000107221	0.000213667
3	chr10:16680801:G:C	16680801	NA,C	NA,G	NA,1	NA,-inf	NA,inf	NA,0.274159	0.000107126	0.00021329
3	chr10:16810516:C:T	16810516	T,NA	C,NA	1,NA	inf,NA	inf,NA	1.20249,NA	0.000107111	0.000218319
3	chr10:17015848:C:A	17015848	NA,A	NA,C	NA,1	NA,-inf	NA,inf	NA,0.293108	0.000107098	0.000213247
3	chr10:16866608:G:A	16866608	NA,A	NA,G	NA,1	NA,inf	NA,inf	NA,0.333912	0.000107093	0.000213363
3	chr10:16918698:T:A	16918698	NA,A	NA,T	NA,1	NA,inf	NA,inf	NA,0.313562	0.000107086	0.000213316
3	chr10:16549623:T:TA	16549623	NA,TA	NA,T	NA,1	NA,-inf	NA,inf	NA,0.289001	0.000107085	0.000213222
3	chr10:16649946:G:C	16649946	NA,C	NA,G	NA,1	NA,inf	NA,inf	NA,0.32235	0.00010704	0.000213234
3	chr10:16836978:G:A	16836978	A,NA	G,NA	1,NA	-inf,NA	inf,NA	1.1092,NA	0.000106989	0.000217017
3	chr10:16737155:G:A	16737155	NA,A	NA,G	NA,1	NA,inf	NA,inf	NA,0.334834	0.000106954	0.000213015
3	chr10:16828709:C:T	16828709	NA,T	NA,C	NA,1	NA,-inf	NA,inf	NA,0.332753	0.000106935	0.000213036
3	chr10:17055091:G:C	17055091	NA,C	NA,G	NA,1	NA,-inf	NA,inf	NA,0.301759	0.000106933	0.000213025
3	chr10:17216123:T:C	17216123	NA,C	NA,T	NA,1	NA,inf	NA,inf	NA,0.323302	0.000106923	0.000212913
3	chr10:16412675:G:A	16412675	NA,A	NA,G	NA,1	NA,-inf	NA,inf	NA,0.282467	0.000106875	0.00021282
3	chr10:16835860:A:G	16835860	NA,G	NA,A	NA,1	NA,-inf	NA,inf	NA,0.277269	0.000106871	0.000212777
3	chr10:17016036:C:T	17016036	NA,T	NA,C	NA,1	NA,-inf	NA,inf	NA,0.27327	0.000106863	0.000212724
3	chr10:17246371:A:G	17246371	NA,G	NA,A	NA,1	NA,inf	NA,inf	NA,0.325559	0.000106855	0.000212943
3	chr10:16874914:G:T	16874914	NA,T	NA,G	NA,1	NA,inf	NA,inf	NA,0.323263	0.000106797	0.000212676
3	chr10:16824555:G:A	16824555	NA,A	NA,G	NA,1	NA,-inf	NA,inf	NA,0.2854	0.000106734	0.000212546
3	chr10:17218749:T:C	17218749	NA,C	NA,T	NA,1	NA,-inf	NA,inf	NA,0.290754	0.000106682	0.000212521
3	chr10:16598649:A:C	16598649	NA,C	NA,A	NA,1	NA,inf	NA,inf	NA,0.317107	0.000106626	0.000212386
3	chr10:16556840:C:G	16556840	NA,G	NA,C	NA,1	NA,-inf	NA,inf	NA,0.284572	0.000106599	0.000212257
3	chr10:17129496:C:A	17129496	NA,A	NA,C	NA,1	NA,-inf	NA,inf	NA,0.295732	0.000106599	0.000212308
3	chr10:16883849:T:C	16883849	NA,C	NA,T	NA,1	NA,-inf	NA,inf	NA,0.262866	0.000106591	0.000212135
3	chr10:16725696:C:T	16725696	NA,T	NA,C	NA,1	NA,inf	NA,inf	NA,0.32686	0.000106588	0.000212357
3	chr10:16920599:G:C	16920599	C,C	G,G	1,1	inf,-inf	inf,inf	1.91867,0.0563988	0.000106584	0.000217557
3	chr10:16668906:T:C	16668906	NA,C	NA,T	NA,1	NA,inf	NA,inf	NA,0.318458	0.000106567	0.000212276
3	chr10:17281026:G:A	17281026	A,NA	G,NA	1,NA	-inf,NA	inf,NA	0.598242,NA	0.000106556	0.000212975
3	chr10:17220639:A:C	17220639	NA,C	NA,A	NA,1	NA,inf	NA,inf	NA,0.319503	0.000106525	0.00021212
3	chr10:16611479:C:T	16611479	NA,T	NA,C	NA,1	NA,-inf	NA,inf	NA,0.286502	0.000106522	0.000212104
3	chr10:17278727:C:T	17278727	T,NA	C,NA	1,NA	inf,NA	inf,NA	0.513169,NA	0.000106484	0.000211379
3	chr10:16473767:T:C	16473767	NA,C	NA,T	NA,1	NA,-inf	NA,inf	NA,0.282459	0.000106451	0.000211944
3	chr10:16878159:G:A	16878159	A,A	G,G	1,1	inf,inf	inf,inf	0.86471,1.03609	0.000106441	0.000213162
3	chr10:16649144:A:G	16649144	NA,G	NA,A	NA,1	NA,inf	NA,inf	NA,0.31057	0.000106388	0.000211941
3	chr10:16814672:A:C	16814672	C,NA	A,NA	1,NA	inf,NA	inf,NA	1.20085,NA	0.000106387	0.000216869
3	chr10:16518048:A:G	16518048	G,G	A,A	1,1	-inf,-inf	inf,inf	0.731303,0.959515	0.000106383	0.000212115
3	chr10:17015627:T:C	17015627	C,C	T,T	1,1	-inf,-inf	inf,inf	1.35548,0.212215	0.000106338	0.000211415
3	chr10:16866295:GAA:G	16866295	NA,G	NA,GAA	NA,1	NA,inf	NA,inf	NA,0.326279	0.000106336	0.000211841
3	chr10:17293261:C:T	17293261	NA,T	NA,C	NA,1	NA,-inf	NA,inf	NA,0.280911	0.00010625	0.000211642
3	chr10:16855781:T:C	16855781	NA,C	NA,T	NA,1	NA,-inf	NA,inf	NA,0.282375	0.000106207	0.000211511
3	chr10:16485351:T:C	16485351	NA,C	NA,T	NA,1	NA,-inf	NA,inf	NA,0.291049	0.000106199	0.000211492
3	chr10:17245327:A:G	17245327	NA,G	NA,A	NA,1	NA,-inf	NA,inf	NA,0.284904	0.000106181	0.000211534
3	chr10:16917384:G:T	16917384	T,T	G,G	1,1	inf,inf	inf,inf	1.9077,0.148815	0.000106148	0.000216914
3	chr10:17157781:G:A	17157781	NA,A	NA,G	NA,1	NA,inf	NA,inf	NA,0.31705	0.000106148	0.000211501
3	chr10:16380984:A:T	16380984	NA,T	NA,A	NA,1	NA,inf	NA,inf	NA,0.305922	0.000106063	0.000211277
3	chr10:16769652:C:T	16769652	NA,T	NA,C	NA,1	NA,-inf	NA,inf	NA,0.260355	0.000106024	0.000211076
3	chr10:16674820:C:G	16674820	G,G	C,C	1,1	-inf,-inf	inf,inf	1.34849,0.164399	0.000106002	0.000211626
3	chr10:16936430:G:A	16936430	A,A	G,G	1,1	inf,-inf	inf,inf	1.93121,0.0832391	0.00010597	0.000216499
3	chr10:17070676:T:C	17070676	NA,C	NA,T	NA,1	NA,-inf	NA,inf	NA,0.288221	0.000105904	0.000210876
3	chr10:17255053:G:A	17255053	A,NA	G,NA	1,NA	inf,NA	inf,NA	0.507245,NA	0.000105868	0.000210132
3	chr10:16868033:T:C	16868033	NA,C	NA,T	NA,1	NA,inf	NA,inf	NA,0.342109	0.000105846	0.000210735
3	chr10:17284137:C:G	17284137	NA,G	NA,C	NA,1	NA,inf	NA,inf	NA,0.330866	0.000105843	0.000210806
3	chr10:16835868:T:C	16835868	NA,C	NA,T	NA,1	NA,-inf	NA,inf	NA,0.274881	0.000105721	0.0002105
3	chr10:17105271:A:G	17105271	G,NA	A,NA	1,NA	-inf,NA	inf,NA	0.480159,NA	0.000105668	0.000209436
3	chr10:17172976:C:A	17172976	NA,A	NA,C	NA,1	NA,-inf	NA,inf	NA,0.28473	0.000105665	0.000210451
3	chr10:17148402:T:C	17148402	NA,C	NA,T	NA,1	NA,-inf	NA,inf	NA,0.276348	0.000105649	0.000210556
3	chr10:16737162:A:T	16737162	NA,T	NA,A	NA,1	NA,inf	NA,inf	NA,0.323244	0.000105611	0.00021034
3	chr10:16529383:C:A	16529383	NA,A	NA,C	NA,1	NA,-inf	NA,inf	NA,0.269205	0.000105583	0.000210213
3	chr10:16437218:A:C	16437218	NA,C	NA,A	NA,1	NA,-inf	NA,inf	NA,0.267945	0.000105577	0.00021022
3	chr10:16669422:C:T	16669422	NA,T	NA,C	NA,1	NA,inf	NA,inf	NA,0.306324	0.000105565	0.000210233
3	chr10:16333313:T:C	16333313	NA,C	NA,T	NA,1	NA,-inf	NA,inf	NA,0.269546	0.00010556	0.000210164
3	chr10:16599705:T:C	16599705	NA,C	NA,T	NA,1	NA,-inf	NA,inf	NA,0.281915	0.00010553	0.000210103
3	chr10:16643474:A:G	16643474	NA,G	NA,A	NA,1	NA,-inf	NA,inf	NA,0.290311	0.00010552	0.000210186
3	chr10:16824563:C:T	16824563	NA,T	NA,C	NA,1	NA,-inf	NA,inf	NA,0.274833	0.000105501	0.000210091
3	chr10:17280703:G:A	17280703	NA,A	NA,G	NA,1	NA,inf	NA,inf	NA,0.356603	0.000105498	0.000210068
3	chr10:16648482:C:T	16648482	NA,T	NA,C	NA,1	NA,-inf	NA,inf	NA,0.247558	0.000105382	0.00020979
3	chr10:16701248:T:C	16701248	NA,C	NA,T	NA,1	NA,inf	NA,inf	NA,0.326358	0.000105316	0.000209871
3	chr10:17058433:C:T	17058433	NA,T	NA,C	NA,1	NA,inf	NA,inf	NA,0.296663	0.000105201	0.000209583
3	chr10:16370581:G:T	16370581	NA,T	NA,G	NA,1	NA,inf	NA,inf	NA,0.299646	0.00010518	0.000209501
3	chr10:16950204:G:C	16950204	NA,C	NA,G	NA,1	NA,-inf	NA,inf	NA,0.28525	0.00010515	0.000209416
3	chr10:16570259:G:A	16570259	NA,A	NA,G	NA,1	NA,inf	NA,inf	NA,0.303229	0.000105078	0.000209267
3	chr10:16519614:T:G	16519614	G,G	T,T	1,1	-inf,inf	inf,inf	0.555307,0.919355	0.000105071	0.000208385
3	chr10:16548551:A:G	16548551	NA,G	NA,A	NA,1	NA,-inf	NA,inf	NA,0.26763	0.000105069	0.000209208
3	chr10:16385592:G:A	16385592	NA,A	NA,G	NA,1	NA,inf	NA,inf	NA,0.30244	0.000105067	0.000209283
3	chr10:16330902:T:G	16330902	NA,G	NA,T	NA,1	NA,inf	NA,inf	NA,0.296844	0.000104998	0.000209143
3	chr10:17051851:A:G	17051851	NA,G	NA,A	NA,1	NA,inf	NA,inf	NA,0.337076	0.000104856	0.000208982
3	chr10:16719340:T:G	16719340	NA,G	NA,T	NA,1	NA,inf	NA,inf	NA,0.326047	0.000104852	0.000208964
3	chr10:17120493:C:T	17120493	NA,T	NA,C	NA,1	NA,inf	NA,inf	NA,0.302567	0.000104852	0.000208876
3	chr10:16483588:C:T	16483588	NA,T	NA,C	NA,1	NA,inf	NA,inf	NA,0.305217	0.000104776	0.000208671
3	chr10:16630657:C:T	16630657	NA,T	NA,C	NA,1	NA,-inf	NA,inf	NA,0.273351	0.000104747	0.00020859
3	chr10:16873760:A:C	16873760	C,C	A,A	1,1	inf,-inf	inf,inf	1.61668,0.19019	0.000104745	0.000211173
3	chr10:16651786:T:A	16651786	NA,A	NA,T	NA,1	NA,-inf	NA,inf	NA,0.283154	0.000104703	0.000208559
3	chr10:16726455:C:T	16726455	NA,T	NA,C	NA,1	NA,inf	NA,inf	NA,0.322871	0.000104694	0.000208644
3	chr10:16646644:A:G	16646644	G,NA	A,NA	1,NA	inf,NA	inf,NA	0.569532,NA	0.000104602	0.000208533
3	chr10:16491254:G:A	16491254	NA,A	NA,G	NA,1	NA,inf	NA,inf	NA,0.314119	0.000104545	0.00020821
3	chr10:16684493:G:A	16684493	NA,A	NA,G	NA,1	NA,inf	NA,inf	NA,0.311836	0.000104515	0.000208162
3	chr10:16564723:A:G	16564723	NA,G	NA,A	NA,1	NA,-inf	NA,inf	NA,0.270877	0.000104501	0.000208085
3	chr10:17295380:C:T	17295380	NA,T	NA,C	NA,1	NA,inf	NA,inf	NA,0.307709	0.000104492	0.000208114
3	chr10:17071722:A:AT	17071722	NA,AT	NA,A	NA,1	NA,-inf	NA,inf	NA,0.276336	0.000104486	0.000208055
3	chr10:17119301:A:C	17119301	NA,C	NA,A	NA,1	NA,-inf	NA,inf	NA,0.271648	0.000104444	0.000208031
3	chr10:17051302:G:A	17051302	NA,A	NA,G	NA,1	NA,inf	NA,inf	NA,0.333027	0.000104419	0.000208109
3	chr10:16810746:G:A	16810746	NA,A	NA,G	NA,1	NA,-inf	NA,inf	NA,0.287025	0.000104408	0.000207937
3	chr10:16805589:T:G	16805589	NA,G	NA,T	NA,1	NA,-inf	NA,inf	NA,0.297687	0.000104315	0.000207795
3	chr10:16918049:A:T	16918049	NA,T	NA,A	NA,1	NA,inf	NA,inf	NA,0.289215	0.000104259	0.000207639
3	chr10:16674147:T:C	16674147	C,NA	T,NA	1,NA	inf,NA	inf,NA	0.6068,NA	0.00010424	0.000207938
3	chr10:17117997:C:T	17117997	NA,T	NA,C	NA,1	NA,-inf	NA,inf	NA,0.269265	0.000104207	0.000207558
3	chr10:17115945:C:A	17115945	NA,A	NA,C	NA,1	NA,-inf	NA,inf	NA,0.269237	0.000104204	0.000207551
3	chr10:17117933:G:A	17117933	NA,A	NA,G	NA,1	NA,-inf	NA,inf	NA,0.269237	0.000104204	0.000207551
3	chr10:17311474:T:C	17311474	NA,C	NA,T	NA,1	NA,-inf	NA,inf	NA,0.270858	0.000104189	0.000207482
3	chr10:17187515:C:T	17187515	NA,T	NA,C	NA,1	NA,-inf	NA,inf	NA,0.272147	0.000104179	0.000207491
3	chr10:16769104:A:G	16769104	NA,G	NA,A	NA,1	NA,-inf	NA,inf	NA,0.245246	0.000104174	0.000207397
3	chr10:16464604:T:C	16464604	NA,C	NA,T	NA,1	NA,inf	NA,inf	NA,0.302104	0.000104151	0.000207474
3	chr10:17115534:C:T	17115534	NA,T	NA,C	NA,1	NA,-inf	NA,inf	NA,0.268238	0.000104095	0.000207334
3	chr10:17270536:C:T	17270536	NA,T	NA,C	NA,1	NA,inf	NA,inf	NA,0.312259	0.000104066	0.000207264
3	chr10:17078416:A:G	17078416	NA,G	NA,A	NA,1	NA,inf	NA,inf	NA,0.324834	0.000104001	0.000207176
3	chr10:17051186:A:C	17051186	NA,C	NA,A	NA,1	NA,inf	NA,inf	NA,0.328977	0.000103988	0.000207249
3	chr10:17269344:T:A	17269344	NA,A	NA,T	NA,1	NA,inf	NA,inf	NA,0.311804	0.00010397	0.000207076
3	chr10:16410952:C:T	16410952	NA,T	NA,C	NA,1	NA,inf	NA,inf	NA,0.303861	0.00010396	0.000207151
3	chr10:16973496:C:T	16973496	T,T	C,C	1,1	-inf,-inf	inf,inf	0.430513,0.909282	0.000103949	0.000206594
3	chr10:17276076:G:A	17276076	NA,A	NA,G	NA,1	NA,-inf	NA,inf	NA,0.265889	0.000103908	0.000206993
3	chr10:17051894:G:A	17051894	NA,A	NA,G	NA,1	NA,inf	NA,inf	NA,0.32812	0.00010389	0.000207054
3	chr10:17269721:A:G	17269721	NA,G	NA,A	NA,1	NA,inf	NA,inf	NA,0.312033	0.000103884	0.000206901
3	chr10:16326181:G:C	16326181	NA,C	NA,G	NA,1	NA,-inf	NA,inf	NA,0.258736	0.00010383	0.000206711
3	chr10:16452911:C:T	16452911	NA,T	NA,C	NA,1	NA,inf	NA,inf	NA,0.295022	0.000103828	0.000206812
3	chr10:16965477:C:T	16965477	NA,T	NA,C	NA,1	NA,-inf	NA,inf	NA,0.283337	0.000103758	0.000206688
3	chr10:16463664:T:C	16463664	C,C	T,T	1,1	-inf,-inf	inf,inf	0.676342,0.726151	0.000103741	0.000205837
3	chr10:17004570:C:T	17004570	T,T	C,C	1,1	inf,-inf	inf,inf	0.461774,1.19561	0.000103736	0.000206989
3	chr10:16649691:T:A	16649691	NA,A	NA,T	NA,1	NA,inf	NA,inf	NA,0.343307	0.00010373	0.000206719
3	chr10:17311177:C:T	17311177	NA,T	NA,C	NA,1	NA,-inf	NA,inf	NA,0.266395	0.00010367	0.000206449
3	chr10:17051190:T:C	17051190	NA,C	NA,T	NA,1	NA,inf	NA,inf	NA,0.324372	0.000103502	0.000206278
3	chr10:17176215:T:C	17176215	NA,C	NA,T	NA,1	NA,-inf	NA,inf	NA,0.266055	0.000103484	0.000206108
3	chr10:17235504:G:A	17235504	NA,A	NA,G	NA,1	NA,-inf	NA,inf	NA,0.253191	0.000103462	0.00020612
3	chr10:16645786:G:A	16645786	NA,A	NA,G	NA,1	NA,inf	NA,inf	NA,0.336698	0.000103435	0.00020612
3	chr10:16890039:G:A	16890039	NA,A	NA,G	NA,1	NA,inf	NA,inf	NA,0.290937	0.000103368	0.000205845
3	chr10:16679028:T:C	16679028	NA,C	NA,T	NA,1	NA,-inf	NA,inf	NA,0.289676	0.000103363	0.000205893
3	chr10:16336440:G:A	16336440	NA,A	NA,G	NA,1	NA,inf	NA,inf	NA,0.284379	0.000103334	0.000205823
3	chr10:16673164:C:T	16673164	NA,T	NA,C	NA,1	NA,-inf	NA,inf	NA,0.260324	0.000103328	0.000205778
3	chr10:17103556:T:A	17103556	NA,A	NA,T	NA,1	NA,-inf	NA,inf	NA,0.256467	0.000103321	0.000205716
3	chr10:17158366:T:C	17158366	NA,C	NA,T	NA,1	NA,inf	NA,inf	NA,0.291945	0.000103268	0.000205759
3	chr10:17285061:C:T	17285061	NA,T	NA,C	NA,1	NA,inf	NA,inf	NA,0.306602	0.000103253	0.000205651
3	chr10:17281750:C:T	17281750	NA,T	NA,C	NA,1	NA,inf	NA,inf	NA,0.333314	0.000103251	0.000205597
3	chr10:16605363:T:C	16605363	NA,C	NA,T	NA,1	NA,-inf	NA,inf	NA,0.268347	0.00010321	0.000205574
3	chr10:17124044:G:A	17124044	NA,A	NA,G	NA,1	NA,-inf	NA,inf	NA,0.260523	0.000103186	0.000205525
3	chr10:16619447:C:T	16619447	NA,T	NA,C	NA,1	NA,-inf	NA,inf	NA,0.26258	0.000103171	0.000205428
3	chr10:16619610:C:G	16619610	NA,G	NA,C	NA,1	NA,-inf	NA,inf	NA,0.26258	0.000103171	0.000205428
3	chr10:17124121:G:A	17124121	NA,A	NA,G	NA,1	NA,-inf	NA,inf	NA,0.260304	0.000103162	0.000205476
3	chr10:17270583:C:T	17270583	NA,T	NA,C	NA,1	NA,inf	NA,inf	NA,0.303885	0.000103152	0.000205445
3	chr10:16803797:G:C	16803797	C,NA	G,NA	1,NA	inf,NA	inf,NA	1.02477,NA	0.000103142	0.000208459
3	chr10:16822934:C:A	16822934	NA,A	NA,C	NA,1	NA,inf	NA,inf	NA,0.292035	0.000103133	0.000205451
3	chr10:17135708:T:C	17135708	NA,C	NA,T	NA,1	NA,-inf	NA,inf	NA,0.262739	0.000103105	0.000205364
3	chr10:17092443:G:C	17092443	NA,C	NA,G	NA,1	NA,-inf	NA,inf	NA,0.259355	0.000103096	0.000205344
3	chr10:16691054:C:A	16691054	NA,A	NA,C	NA,1	NA,-inf	NA,inf	NA,0.250919	0.00010306	0.00020521
3	chr10:16752322:G:C	16752322	NA,C	NA,G	NA,1	NA,inf	NA,inf	NA,0.208398	0.000103058	0.000205081
3	chr10:16883663:C:G	16883663	NA,G	NA,C	NA,1	NA,inf	NA,inf	NA,0.304386	0.000103023	0.000205121
3	chr10:16443045:A:C	16443045	NA,C	NA,A	NA,1	NA,-inf	NA,inf	NA,0.243743	0.000102919	0.00020493
3	chr10:16953473:G:C	16953473	NA,C	NA,G	NA,1	NA,-inf	NA,inf	NA,0.283645	0.000102904	0.000205007
3	chr10:16590817:C:T	16590817	NA,T	NA,C	NA,1	NA,-inf	NA,inf	NA,0.254395	0.000102879	0.000204859
3	chr10:16678185:G:A	16678185	NA,A	NA,G	NA,1	NA,-inf	NA,inf	NA,0.25801	0.000102828	0.000204758
3	chr10:17190624:C:A	17190624	NA,A	NA,C	NA,1	NA,-inf	NA,inf	NA,0.266905	0.000102818	0.00020486
```
